## Supplementary material for "Characterization of shared and ancestry-specific signals driving complex traits using multi-ancestry fine-mapping": susiex_nc2.cs80.snp

```
BP	SNP	PIP(CS1)	LogBF(CS1,Pop1)	LogBF(CS1,Pop2)	PIP(CS2)	LogBF(CS2,Pop1)	LogBF(CS2,Pop2)
124127185	chr3:124127185:T:C	6.01411e-08	-1.1313	1.33968	3.45582e-05	-1.14411	1.76503
124127278	chr3:124127278:C:A	1.65542e-08	-1.81288e-10	-1.08167	7.36017e-06	-1.81288e-10	-0.925644
124127568	chr3:124127568:AT:A	1.19336e-08	-1.81288e-10	-1.40895	5.40787e-06	-1.81288e-10	-1.23387
124128721	chr3:124128721:T:C	2.3436e-08	-1.81288e-10	-0.734037	5.51594e-06	-1.81288e-10	-1.21408
124129455	chr3:124129455:A:G	1.17194e-08	-1.81288e-10	-1.42707	4.41325e-06	-1.81288e-10	-1.43711
124129928	chr3:124129928:C:T	2.58417e-08	-1.11036	0.474036	5.81554e-05	-1.05128	2.19267
124130371	chr3:124130371:A:G	3.13811e-08	-1.81288e-10	-0.442103	1.42354e-05	-1.81288e-10	-0.265997
124131045	chr3:124131045:A:G	3.34228e-08	-1.81288e-10	-0.37907	3.94248e-05	-1.81288e-10	0.752668
124131070	chr3:124131070:T:C	5.22477e-08	-1.81288e-10	0.0676869	2.00802e-05	-1.81288e-10	0.0780053
124131541	chr3:124131541:T:G	9.06563e-09	-1.68382	-4.18686e-10	5.29566e-06	-1.25484	-4.18686e-10
124131828	chr3:124131828:C:A	2.83967e-08	-1.81288e-10	-0.542037	1.2713e-05	-1.81288e-10	-0.379106
124132170	chr3:124132170:CT:C	1.16368e-08	-1.81288e-10	-1.43414	4.65089e-06	-1.81288e-10	-1.38467
124132417	chr3:124132417:T:C	4.25764e-08	-1.79725	1.66024	0.000104927	-1.77052	3.50206
124132814	chr3:124132814:C:T	1.98422e-08	-1.81288e-10	-0.9005	8.31258e-06	-1.81288e-10	-0.803957
124132945	chr3:124132945:C:G	1.17906e-08	-1.81288e-10	-1.421	4.7466e-06	-1.81288e-10	-1.3643
124133041	chr3:124133041:C:T	3.05016e-08	-1.81288e-10	-0.470531	1.26297e-05	-1.81288e-10	-0.385679
124133053	chr3:124133053:C:T	1.27799e-08	-1.81288e-10	-1.34043	4.42614e-06	-1.81288e-10	-1.4342
124133125	chr3:124133125:G:A	6.60021e-09	-1.21204	-0.789164	7.03237e-06	-1.17651	0.205304
124133306	chr3:124133306:A:C	3.37151e-08	-1.81288e-10	-0.370363	1.24241e-05	-1.81288e-10	-0.40209
124133342	chr3:124133342:C:CA	1.18825e-08	-1.81288e-10	-1.41324	5.35748e-06	-1.81288e-10	-1.24323
124133435	chr3:124133435:T:A	5.13987e-08	-1.81288e-10	0.051304	6.03111e-05	-1.81288e-10	1.17779
124133600	chr3:124133600:C:T	1.81809e-08	-0.987937	-4.18686e-10	9.95191e-06	-0.623962	-4.18686e-10
124133893	chr3:124133893:T:C	1.4281e-08	-1.81288e-10	-1.22938	4.79628e-06	-1.81288e-10	-1.35389
124134395	chr3:124134395:G:A	1.55996e-08	-1.14106	-4.18686e-10	4.56628e-06	-1.40303	-4.18686e-10
124134481	chr3:124134481:C:T	2.48981e-09	-1.70693	-1.26917	1.39241e-06	-1.73338	-0.857309
124134555	chr3:124134555:T:C	6.09438e-08	-1.79365	2.01529	0.000177545	-1.76296	4.02046
124134932	chr3:124134932:T:A	3.53705e-09	-1.21658	-1.40843	1.86795e-06	-1.2671	-1.02979
124135381	chr3:124135381:A:G	1.1628e-08	-1.81288e-10	-1.43489	4.41933e-06	-1.81288e-10	-1.43574
124135402	chr3:124135402:A:G	1.16225e-08	-1.81288e-10	-1.43537	4.41761e-06	-1.81288e-10	-1.43613
124135428	chr3:124135428:G:A	2.90595e-08	-1.81288e-10	-0.518962	1.2319e-05	-1.81288e-10	-0.410586
124135680	chr3:124135680:TG:T	3.11406e-08	-1.81288e-10	-0.449795	2.04295e-05	-1.81288e-10	0.095255
124135880	chr3:124135880:G:A	3.99713e-08	-1.81288e-10	-0.200146	4.57508e-05	-1.81288e-10	0.901483
124135888	chr3:124135888:T:A	4.37976e-08	-1.12362	1.01489	2.47185e-05	-1.14014	1.42596
124135985	chr3:124135985:T:G	1.16173e-08	-1.81288e-10	-1.43581	4.74867e-06	-1.81288e-10	-1.36386
124136058	chr3:124136058:A:G	2.7608e-08	-1.81288e-10	-0.570204	7.72637e-06	-1.81288e-10	-0.877089
124137060	chr3:124137060:AG:A	3.41762e-09	-1.23064	-1.42873	1.8538e-06	-1.2845	-1.01999
124137902	chr3:124137902:T:C	3.76301e-08	-1.1898	0.929295	2.09225e-05	-1.20404	1.32314
124138146	chr3:124138146:C:T	1.17361e-08	-1.81288e-10	-1.42564	4.62507e-06	-1.81288e-10	-1.39024
124138974	chr3:124138974:G:A	1.19164e-08	-1.81288e-10	-1.41039	5.47341e-06	-1.81288e-10	-1.22183
124139067	chr3:124139067:A:G	3.9314e-08	-1.18565	0.968926	2.16269e-05	-1.19928	1.35149
124139159	chr3:124139159:A:G	2.05433e-09	-1.79668	-1.37167	1.52443e-06	-1.4759	-1.02421
124139267	chr3:124139267:G:A	2.05058e-08	-1.81288e-10	-0.867602	7.61953e-06	-1.81288e-10	-0.891012
124139562	chr3:124139562:G:A	5.10703e-09	-1.64741	-0.610283	1.21886e-06	-1.73785	-0.985967
124139902	chr3:124139902:C:T	4.37981e-08	-1.26421	1.15549	2.54451e-05	-1.27696	1.59176
124140030	chr3:124140030:G:A	2.0581e-08	-1.81288e-10	-0.863941	7.62674e-06	-1.81288e-10	-0.890066
124140037	chr3:124140037:C:G	1.18129e-08	-1.81288e-10	-1.41912	4.68184e-06	-1.81288e-10	-1.37804
124140076	chr3:124140076:C:T	1.55987e-07	-1.81288e-10	1.16146	0.000210565	-1.81288e-10	2.42807
124141214	chr3:124141214:G:A	2.5669e-08	-1.81288e-10	-0.643026	6.76274e-06	-1.81288e-10	-1.0103
124141394	chr3:124141394:A:G	4.69166e-08	-1.31445	1.27451	2.73582e-05	-1.32537	1.71266
124141419	chr3:124141419:T:C	3.91019e-08	-1.38728	1.16515	4.1028e-05	-1.38591	2.17844
124141718	chr3:124141718:T:C	5.73002e-08	-1.20342	1.36341	3.34789e-05	-1.21582	1.80501
124142168	chr3:124142168:C:T	1.40006e-08	-1.81288e-10	-1.24921	8.83499e-06	-1.81288e-10	-0.743007
124142211	chr3:124142211:G:C	3.6966e-09	-1.1609	-1.42	1.89289e-06	-1.21636	-1.06726
124142242	chr3:124142242:C:T	8.14051e-09	-1.79146	-4.18686e-10	3.08699e-06	-1.79453	-4.18686e-10
124142665	chr3:124142665:G:A	1.40046e-08	-1.81288e-10	-1.24892	4.73648e-06	-1.81288e-10	-1.36643
124142929	chr3:124142929:T:C	3.75861e-09	-1.15081	-1.41345	1.43346e-06	-1.20497	-1.35667
124143172	chr3:124143172:A:G	3.41311e-09	-1.22544	-1.43525	1.5811e-06	-1.27439	-1.18921
124143201	chr3:124143201:C:T	4.18993e-08	-1.81288e-10	-0.15304	4.70218e-05	-1.81288e-10	0.928884
124143293	chr3:124143293:T:C	3.77199e-08	-1.19839	0.940271	2.15823e-05	-1.21028	1.36043
124143561	chr3:124143561:T:A	3.37072e-08	-1.81288e-10	-0.370599	3.66347e-05	-1.81288e-10	0.679268
124143878	chr3:124143878:T:A	3.70406e-08	-1.33828	1.06198	2.0959e-05	-1.34964	1.47049
124144140	chr3:124144140:G:A	4.41072e-08	-1.81288e-10	-0.101686	5.04973e-05	-1.81288e-10	1.00019
124144437	chr3:124144437:A:G	1.18509e-08	-1.81288e-10	-1.4159	4.54493e-06	-1.81288e-10	-1.40771
124144440	chr3:124144440:TC:T	1.23397e-08	-1.37549	-4.18686e-10	3.1978e-06	-1.75926	-4.18686e-10
124144481	chr3:124144481:C:T	1.96645e-08	-1.81288e-10	-0.909492	7.32785e-06	-1.81288e-10	-0.930045
124144899	chr3:124144899:G:A	1.33297e-07	-1.81288e-10	1.00427	0.000179807	-1.81288e-10	2.27016
124144919	chr3:124144919:C:T	3.2911e-09	-1.2881	-1.40898	1.24596e-06	-1.33673	-1.3651
124145129	chr3:124145129:C:A	3.72394e-08	-1.24959	0.978651	1.30811e-05	-1.27556	0.924997
124145573	chr3:124145573:G:A	1.18471e-08	-1.81288e-10	-1.41623	5.31082e-06	-1.81288e-10	-1.25198
124145724	chr3:124145724:T:G	1.91769e-08	-1.81288e-10	-0.934603	9.54595e-06	-1.81288e-10	-0.66561
124145789	chr3:124145789:T:C	1.4658e-08	-1.20332	-4.18686e-10	4.71904e-06	-1.37012	-4.18686e-10
124146184	chr3:124146184:A:G	5.4854e-08	-1.81288e-10	0.116367	9.76166e-06	-1.81288e-10	-0.643265
124146398	chr3:124146398:T:C	2.08941e-08	-1.81288e-10	-0.84884	1.6328e-05	-1.81288e-10	-0.128845
124146406	chr3:124146406:A:G	3.1719e-09	-1.30026	-1.43372	1.41084e-06	-1.34955	-1.22799
124146761	chr3:124146761:T:C	1.17296e-08	-1.81288e-10	-1.42619	5.14974e-06	-1.81288e-10	-1.28278
124147015	chr3:124147015:G:A	3.55286e-08	-1.81288e-10	-0.317972	1.33348e-05	-1.81288e-10	-0.331351
124147705	chr3:124147705:G:A	1.20268e-08	-1.81288e-10	-1.40117	4.41316e-06	-1.81288e-10	-1.43714
124147954	chr3:124147954:A:G	3.32672e-08	-1.81288e-10	-0.383737	3.93831e-05	-1.81288e-10	0.751609
124148247	chr3:124148247:T:A	3.38163e-09	-1.24337	-1.42658	1.43125e-06	-1.29644	-1.26673
124149586	chr3:124149586:A:T	1.17529e-08	-1.81288e-10	-1.42421	4.64014e-06	-1.81288e-10	-1.38698
124149678	chr3:124149678:G:A	1.9667e-08	-1.81288e-10	-0.909365	7.32879e-06	-1.81288e-10	-0.929916
124149717	chr3:124149717:A:G	1.32838e-08	-1.81288e-10	-1.30177	4.90536e-06	-1.81288e-10	-1.3314
124149880	chr3:124149880:C:T	1.07187e-08	-1.51632	-4.18686e-10	3.74316e-06	-1.6018	-4.18686e-10
124149917	chr3:124149917:G:A	3.38942e-09	-1.23114	-1.43651	1.54525e-06	-1.28442	-1.20212
124149923	chr3:124149923:C:T	3.31358e-09	-1.25365	-1.43663	1.51553e-06	-1.30613	-1.19984
124150460	chr3:124150460:T:C	5.08318e-08	-1.81288e-10	0.0402124	1.95807e-05	-1.81288e-10	0.0528188
124150783	chr3:124150783:G:C	1.9667e-08	-1.81288e-10	-0.909365	7.32879e-06	-1.81288e-10	-0.929916
124151663	chr3:124151663:TATG:T	3.63706e-09	-1.22729	-1.36984	1.29942e-06	-1.28097	-1.37884
124152165	chr3:124152165:G:A	9.78099e-09	-1.60787	-4.18686e-10	4.46865e-06	-1.42464	-4.18686e-10
124152350	chr3:124152350:C:T	3.76263e-09	-1.21175	-1.35144	1.29858e-06	-1.26632	-1.39414
124152640	chr3:124152640:C:G	1.40256e-07	-1.81288e-10	1.05516	0.000238548	-1.81288e-10	2.55284
124152688	chr3:124152688:G:A	1.19478e-08	-1.81288e-10	-1.40777	5.42133e-06	-1.81288e-10	-1.23139
124152903	chr3:124152903:C:T	8.83956e-09	-1.70907	-4.18686e-10	3.65442e-06	-1.62579	-4.18686e-10
124153201	chr3:124153201:T:C	3.52003e-09	-1.19254	-1.4373	1.63087e-06	-1.24828	-1.18433
124153203	chr3:124153203:G:A	1.42081e-08	-1.1306	-0.103898	2.1681e-05	-1.09343	1.24814
124153343	chr3:124153343:C:G	9.31516e-08	-1.81288e-10	0.645919	0.000115898	-1.81288e-10	1.83098
124153460	chr3:124153460:T:C	3.32011e-09	-1.26727	-1.42104	1.3725e-06	-1.31938	-1.28572
124153810	chr3:124153810:C:G	3.22632e-09	-1.2866	-1.43037	1.39764e-06	-1.33688	-1.25006
124154194	chr3:124154194:T:C	1.66423e-08	-1.81288e-10	-1.07636	4.65059e-06	-1.81288e-10	-1.38473
124154265	chr3:124154265:A:G	2.5696e-08	-1.81288e-10	-0.641974	1.01083e-05	-1.81288e-10	-0.608371
124154798	chr3:124154798:G:A	1.18436e-08	-1.81288e-10	-1.41652	5.30262e-06	-1.81288e-10	-1.25353
124154854	chr3:124154854:C:T	9.65241e-09	-1.6211	-4.18686e-10	3.89103e-06	-1.56305	-4.18686e-10
124155181	chr3:124155181:T:C	1.64644e-08	-1.81288e-10	-1.08711	6.7828e-06	-1.81288e-10	-1.00734
124155301	chr3:124155301:T:C	3.45388e-09	-1.21394	-1.43487	1.59116e-06	-1.26668	-1.19058
124155566	chr3:124155566:A:G	4.19679e-09	-1.07457	-1.37942	1.46946e-06	-1.12837	-1.40846
124155618	chr3:124155618:C:T	1.20811e-08	-1.81288e-10	-1.39667	5.56317e-06	-1.81288e-10	-1.20556
124155721	chr3:124155721:C:G	2.57926e-08	-1.81288e-10	-0.638221	9.94934e-06	-1.81288e-10	-0.624221
124156996	chr3:124156996:G:A	4.33914e-09	-1.68572	-0.734915	1.09161e-06	-1.76224	-1.07183
124157501	chr3:124157501:G:A	1.19145e-08	-1.81288e-10	-1.41056	4.69035e-06	-1.81288e-10	-1.37622
124158117	chr3:124158117:G:A	1.59576e-08	-1.81288e-10	-1.11837	4.60364e-06	-1.81288e-10	-1.39488
124158322	chr3:124158322:A:C	1.20604e-08	-1.81288e-10	-1.39838	5.54663e-06	-1.81288e-10	-1.20854
124158343	chr3:124158343:T:G	1.19925e-08	-1.81288e-10	-1.40403	5.47361e-06	-1.81288e-10	-1.22179
124158389	chr3:124158389:G:A	1.19167e-08	-1.81288e-10	-1.41037	5.31225e-06	-1.81288e-10	-1.25171
124159067	chr3:124159067:C:T	3.09692e-08	-1.81288e-10	-0.455315	1.40114e-05	-1.81288e-10	-0.281856
124159086	chr3:124159086:C:T	1.96932e-08	-1.81288e-10	-0.908038	7.33884e-06	-1.81288e-10	-0.928546
124159089	chr3:124159089:C:T	1.9667e-08	-1.81288e-10	-0.909365	7.32879e-06	-1.81288e-10	-0.929916
124159269	chr3:124159269:G:A	7.51266e-08	-1.81288e-10	0.430866	0.000106383	-1.81288e-10	1.74532
124159419	chr3:124159419:T:C	1.25889e-08	-1.81288e-10	-1.35549	5.01425e-06	-1.81288e-10	-1.30944
124159454	chr3:124159454:T:G	1.71664e-08	-1.04536	-4.18686e-10	4.92337e-06	-1.32773	-4.18686e-10
124159826	chr3:124159826:C:T	3.92437e-09	-1.19892	-1.32218	1.29105e-06	-1.25437	-1.41191
124159834	chr3:124159834:A:G	1.55721e-08	-1.81288e-10	-1.14283	6.35132e-06	-1.81288e-10	-1.07306
124160875	chr3:124160875:T:C	1.21395e-08	-1.81288e-10	-1.39185	5.62024e-06	-1.81288e-10	-1.19535
124160918	chr3:124160918:TCTC:T	1.20473e-08	-1.81288e-10	-1.39947	5.53189e-06	-1.81288e-10	-1.2112
124161594	chr3:124161594:C:T	3.6742e-09	-1.16194	-1.42503	1.48437e-06	-1.24963	-1.27711
124162988	chr3:124162988:A:G	3.45076e-09	-1.24032	-1.4094	1.36675e-06	-1.29465	-1.31465
124163052	chr3:124163052:C:A	2.68053e-08	0.833745	-1.43346	1.04461e-05	0.736662	-1.31216
124163322	chr3:124163322:A:G	1.32048e-08	-1.81288e-10	-1.30773	6.3329e-06	-1.81288e-10	-1.07597
124163836	chr3:124163836:G:T	3.89993e-09	-1.24283	-1.28452	1.22078e-06	-1.29685	-1.42539
124164014	chr3:124164014:C:T	2.459e-08	-1.81288e-10	-0.685969	2.65834e-05	-1.81288e-10	0.358561
124164770	chr3:124164770:C:T	1.33006e-08	-1.81288e-10	-1.3005	6.58862e-06	-1.81288e-10	-1.03638
124165348	chr3:124165348:A:G	2.11153e-08	-1.81288e-10	-0.838313	2.09802e-05	-1.81288e-10	0.12185
124165906	chr3:124165906:A:G	1.34248e-08	-1.81288e-10	-1.2912	6.50276e-06	-1.81288e-10	-1.0495
124166412	chr3:124166412:T:C	3.72609e-09	-1.15163	-1.42132	1.53843e-06	-1.20839	-1.28258
124166699	chr3:124166699:G:A	2.33247e-08	-1.81288e-10	-0.738795	2.43757e-05	-1.81288e-10	0.271859
124167172	chr3:124167172:G:A	3.7248e-09	-1.21636	-1.35693	1.15578e-06	-1.3398	-1.43715
124167283	chr3:124167283:C:T	1.80286e-08	-1.81288e-10	-0.996348	9.53021e-06	-1.81288e-10	-0.66726
124167575	chr3:124167575:A:G	1.36277e-08	-1.81288e-10	-1.27621	6.71571e-06	-1.81288e-10	-1.01728
124168144	chr3:124168144:G:A	1.91625e-08	-1.81288e-10	-0.935354	9.53698e-06	-1.81288e-10	-0.66655
124168754	chr3:124168754:G:A	1.52678e-08	-1.16256	-4.18686e-10	4.85608e-06	-1.3415	-4.18686e-10
124168921	chr3:124168921:A:G	2.34119e-09	-1.67187	-1.36578	1.17287e-06	-1.70868	-1.05359
124169335	chr3:124169335:A:G	3.4228e-09	-1.26567	-1.39217	1.29263e-06	-1.33161	-1.33344
124169508	chr3:124169508:G:A	1.25463e-08	-1.81288e-10	-1.35888	7.72414e-06	-1.81288e-10	-0.877377
124169598	chr3:124169598:C:G	3.29411e-09	-1.27848	-1.41769	1.32808e-06	-1.34382	-1.29417
124169631	chr3:124169631:G:T	4.21041e-08	-1.2168	1.06863	2.64468e-05	-1.24493	1.59834
124170601	chr3:124170601:C:T	1.46998e-08	-1.81288e-10	-1.20047	5.38735e-06	-1.81288e-10	-1.23767
124170602	chr3:124170602:G:A	2.89048e-08	-1.81288e-10	-0.524301	1.03259e-05	-1.81288e-10	-0.587075
124170624	chr3:124170624:G:T	1.97426e-08	-1.81288e-10	-0.90553	1.52567e-05	-1.81288e-10	-0.196705
124172430	chr3:124172430:A:G	2.72198e-08	-1.81288e-10	-0.584366	3.09622e-05	-1.81288e-10	0.511042
124173029	chr3:124173029:A:G	1.2858e-08	-1.81288e-10	-1.33434	6.73628e-06	-1.81288e-10	-1.01422
124173682	chr3:124173682:C:T	3.65936e-09	-1.17392	-1.41711	1.47684e-06	-1.24476	-1.28707
124174301	chr3:124174301:G:A	3.99424e-08	-1.81288e-10	-0.200871	5.22134e-05	-1.81288e-10	1.03361
124174497	chr3:124174497:A:G	1.30089e-08	-1.81288e-10	-1.32267	4.7645e-06	-1.81288e-10	-1.36053
124174890	chr3:124174890:G:A	1.90094e-08	-1.81288e-10	-0.943373	5.62534e-06	-1.81288e-10	-1.19445
124175160	chr3:124175160:C:T	1.69754e-08	-1.81288e-10	-1.05654	5.81971e-06	-1.81288e-10	-1.16048
124175226	chr3:124175226:T:TG	1.44504e-08	-1.81288e-10	-1.21759	5.30395e-06	-1.81288e-10	-1.25327
124175282	chr3:124175282:G:A	5.1791e-08	-1.81288e-10	0.0589077	1.43877e-05	-1.81288e-10	-0.255354
124175478	chr3:124175478:T:C	2.29669e-09	-1.62734	-1.4295	1.01352e-06	-1.69074	-1.21756
124175604	chr3:124175604:C:T	1.24906e-08	-1.81288e-10	-1.36333	6.49459e-06	-1.81288e-10	-1.05076
124175921	chr3:124175921:C:T	2.78695e-08	-0.560777	-4.18686e-10	4.33159e-06	-1.45579	-4.18686e-10
124176372	chr3:124176372:G:A	2.54601e-08	-1.81288e-10	-0.651197	2.47485e-05	-1.81288e-10	0.287036
124176617	chr3:124176617:C:T	3.44061e-09	-1.21715	-1.43551	1.52341e-06	-1.28565	-1.21513
124176618	chr3:124176618:G:A	2.76084e-08	-1.81288e-10	-0.570189	1.27859e-05	-1.81288e-10	-0.373383
124177261	chr3:124177261:A:G	1.55556e-08	-1.81288e-10	-1.14389	6.1241e-06	-1.81288e-10	-1.1095
124177749	chr3:124177749:A:C	2.90608e-08	-1.81288e-10	-0.51892	1.28736e-05	-1.81288e-10	-0.366547
124177883	chr3:124177883:C:T	3.4074e-09	-1.22529	-1.43707	1.54932e-06	-1.29329	-1.19062
124177925	chr3:124177925:C:T	2.81999e-08	-0.548989	-4.18686e-10	1.30721e-05	-0.351245	-4.18686e-10
124178185	chr3:124178185:C:A	1.37546e-08	-1.26693	-4.18686e-10	4.19403e-06	-1.48806	-4.18686e-10
124178459	chr3:124178459:C:T	4.77388e-08	-1.81288e-10	-0.0225643	6.58235e-05	-1.81288e-10	1.26525
124178511	chr3:124178511:T:C	1.8631e-08	-1.11128	0.147804	3.30432e-05	-1.08693	1.66302
124179032	chr3:124179032:A:G	3.56627e-09	-1.18427	-1.43252	1.54188e-06	-1.255	-1.23372
124179625	chr3:124179625:T:A	2.2912e-08	-1.81288e-10	-0.756649	9.65391e-06	-1.81288e-10	-0.654364
124179714	chr3:124179714:G:A	3.383e-08	-1.81288e-10	-0.366961	4.33417e-05	-1.81288e-10	0.847387
124180030	chr3:124180030:A:C	5.24514e-09	-1.04205	-1.18895	1.84163e-06	-0.996088	-1.31499
124180089	chr3:124180089:T:TA	3.72534e-08	-1.81288e-10	-0.270566	4.99649e-05	-1.81288e-10	0.989593
124180298	chr3:124180298:C:T	4.18595e-08	-1.81288e-10	-0.153989	5.73324e-05	-1.81288e-10	1.12714
124180854	chr3:124180854:ACAC:A	1.22552e-08	-1.81288e-10	-1.38236	5.80794e-06	-1.81288e-10	-1.1625
124180988	chr3:124180988:C:T	2.18735e-08	-0.139862	-0.66317	2.99343e-05	-0.0698037	0.547081
124181294	chr3:124181294:G:A	7.91482e-08	0.483013	-4.18686e-10	2.01746e-05	0.0826977	-4.18686e-10
124181470	chr3:124181470:G:A	2.3376e-09	-1.69896	-1.34022	1.22068e-06	-1.72902	-0.993294
124181601	chr3:124181601:C:T	1.32618e-08	-1.81288e-10	-1.30342	5.30568e-06	-1.81288e-10	-1.25295
124181982	chr3:124181982:C:T	1.22245e-08	-1.81288e-10	-1.38487	4.50685e-06	-1.81288e-10	-1.41613
124182060	chr3:124182060:C:T	1.208e-08	-1.81288e-10	-1.39676	5.59425e-06	-1.81288e-10	-1.19999
124182130	chr3:124182130:T:C	1.17442e-08	-1.81288e-10	-1.42495	4.42554e-06	-1.81288e-10	-1.43433
124183410	chr3:124183410:G:A	2.29624e-09	-1.71303	-1.34401	1.1925e-06	-1.74037	-1.0053
124183753	chr3:124183753:C:T	8.05641e-09	-1.80184	-4.18686e-10	3.20422e-06	-1.75726	-4.18686e-10
124184457	chr3:124184457:G:A	2.92878e-09	-1.39303	-1.42069	1.4141e-06	-1.6956	-0.87963
124185344	chr3:124185344:T:C	3.03134e-09	-1.39818	-1.38113	1.09605e-06	-1.41074	-1.41927
124185428	chr3:124185428:A:G	3.19114e-08	-1.81288e-10	-0.425347	1.14034e-05	-1.81288e-10	-0.487813
124185675	chr3:124185675:G:A	2.26796e-08	-1.81288e-10	-0.766843	6.17114e-06	-1.81288e-10	-1.10184
124185916	chr3:124185916:G:A	1.22997e-08	-1.81288e-10	-1.37874	4.79796e-06	-1.81288e-10	-1.35354
124186707	chr3:124186707:A:G	3.69079e-08	-1.81288e-10	-0.279882	4.79277e-05	-1.81288e-10	0.947967
124186792	chr3:124186792:C:T	3.56443e-08	-0.31472	-4.18686e-10	1.34853e-05	-0.320123	-4.18686e-10
124187018	chr3:124187018:G:T	1.24845e-08	-1.36382	-4.18686e-10	4.12561e-06	-1.50451	-4.18686e-10
124187548	chr3:124187548:C:T	1.17954e-08	-1.81288e-10	-1.4206	4.59872e-06	-1.81288e-10	-1.39595
124187845	chr3:124187845:T:G	3.77581e-08	-1.81288e-10	-0.257109	1.36073e-05	-1.81288e-10	-0.311117
124188191	chr3:124188191:A:T	3.99491e-09	-1.07907	-1.42422	2.05795e-06	-1.15196	-1.04806
124188353	chr3:124188353:C:G	1.16032e-08	-1.81288e-10	-1.43703	4.46085e-06	-1.81288e-10	-1.42639
124188592	chr3:124188592:A:G	1.18811e-08	-1.81288e-10	-1.41336	4.64747e-06	-1.81288e-10	-1.3854
124188907	chr3:124188907:G:A	2.80487e-08	-1.81288e-10	-0.554367	7.18443e-06	-1.81288e-10	-0.949812
124189185	chr3:124189185:C:T	3.67387e-09	-1.1684	-1.41866	1.94422e-06	-1.23753	-1.01933
124189286	chr3:124189286:T:G	3.88692e-08	-0.950274	0.722167	2.27486e-05	-0.976171	1.17895
124190138	chr3:124190138:C:A	1.17468e-08	-1.81288e-10	-1.42473	4.88745e-06	-1.81288e-10	-1.33506
124190802	chr3:124190802:C:T	3.12999e-08	-1.81288e-10	-0.444693	1.16676e-05	-1.81288e-10	-0.464913
124190984	chr3:124190984:G:A	2.5435e-08	-1.08385	0.431671	5.61178e-05	-1.03562	2.14135
124192469	chr3:124192469:A:G	2.7893e-09	-1.4423	-1.42022	1.10724e-06	-1.44897	-1.37089
124193435	chr3:124193435:A:C	4.21418e-08	-0.923699	0.77643	2.45903e-05	-0.95084	1.23146
124193887	chr3:124193887:T:A	3.49785e-08	-1.81288e-10	-0.333576	4.4216e-05	-1.81288e-10	0.86736
124194147	chr3:124194147:A:G	3.56705e-08	-1.81288e-10	-0.313984	4.65266e-05	-1.81288e-10	0.918296
124194156	chr3:124194156:GAGA:G	1.22725e-08	-1.81288e-10	-1.38095	6.24257e-06	-1.81288e-10	-1.09033
124194473	chr3:124194473:ACTAC:A	2.52707e-09	-1.60654	-1.35471	1.15086e-06	-1.76366	-1.01756
124194982	chr3:124194982:G:A	3.24749e-08	-1.81288e-10	-0.407842	3.96996e-05	-1.81288e-10	0.759613
124195555	chr3:124195555:T:C	1.90433e-08	-1.81288e-10	-0.941593	8.03049e-06	-1.81288e-10	-0.838481
124195899	chr3:124195899:G:A	1.32284e-08	-1.81288e-10	-1.30594	5.15736e-06	-1.81288e-10	-1.2813
124196308	chr3:124196308:C:G	3.3757e-08	-1.81288e-10	-0.36912	1.24487e-05	-1.81288e-10	-0.400111
124196578	chr3:124196578:C:T	3.60584e-09	-1.16838	-1.43738	1.67586e-06	-1.23963	-1.16577
124196898	chr3:124196898:GTGCTATCATTATGCT:G	9.24365e-09	-0.228027	-1.43635	3.06813e-06	-0.429289	-1.37137
124196965	chr3:124196965:A:T	1.59848e-08	-1.81288e-10	-1.11667	5.65996e-06	-1.81288e-10	-1.18831
124197183	chr3:124197183:A:G	5.98186e-09	-1.2194	-0.880177	2.77216e-06	-1.25561	-0.646489
124197224	chr3:124197224:G:A	7.59088e-09	-1.16936	-0.692001	3.57246e-06	-1.20762	-0.440848
124197797	chr3:124197797:C:T	1.76201e-08	-1.81288e-10	-1.01927	5.29411e-06	-1.81288e-10	-1.25513
124198704	chr3:124198704:C:CATGT	1.10687e-08	-1.48419	-4.18686e-10	6.77952e-06	-1.00782	-4.18686e-10
124199165	chr3:124199165:G:A	1.17468e-08	-1.81288e-10	-1.42473	4.88745e-06	-1.81288e-10	-1.33506
124199554	chr3:124199554:TAAG:T	5.77133e-09	-1.21319	-0.922214	2.17935e-06	-1.25724	-0.885459
124200567	chr3:124200567:T:C	4.94834e-08	-0.761201	0.774529	2.88113e-05	-0.794644	1.23368
124200655	chr3:124200655:G:C	1.07222e-08	-1.516	-4.18686e-10	4.171e-06	-1.49357	-4.18686e-10
124200798	chr3:124200798:C:T	3.85784e-08	-1.81288e-10	-0.235615	5.08163e-05	-1.81288e-10	1.00649
124201154	chr3:124201154:G:C	3.7318e-08	-1.81288e-10	-0.268833	4.86214e-05	-1.81288e-10	0.962337
124201179	chr3:124201179:T:C	1.21308e-08	-1.81288e-10	-1.39256	6.06484e-06	-1.81288e-10	-1.11922
124201433	chr3:124201433:G:A	4.059e-08	-0.804849	0.620063	2.08808e-05	-0.85609	0.973193
124201548	chr3:124201548:A:G	5.72632e-09	-1.53869	-0.604544	6.389e-06	-1.5834	0.516251
124201640	chr3:124201640:G:T	4.6916e-08	-1.81288e-10	-0.0399493	1.31639e-05	-1.81288e-10	-0.34425
124203417	chr3:124203417:G:A	7.0299e-09	-0.752558	-1.18558	1.58846e-06	-1.05847	-1.40049
124203562	chr3:124203562:C:T	6.68099e-09	-0.815509	-1.17353	1.51899e-06	-1.10895	-1.39474
124203571	chr3:124203571:T:C	8.13389e-09	-1.79227	-4.18686e-10	3.09082e-06	-1.79329	-4.18686e-10
124204386	chr3:124204386:A:G	6.47776e-09	-1.11055	-0.90939	2.921e-06	-1.07711	-0.772691
124204441	chr3:124204441:G:A	6.40877e-09	-1.08324	-0.947396	2.88168e-06	-1.04978	-0.813572
124204599	chr3:124204599:GA:G	2.78911e-09	-1.52961	-1.33298	1.42565e-06	-1.64689	-0.920211
124204974	chr3:124204974:CT:C	2.56049e-09	-1.59532	-1.35278	1.27862e-06	-1.69373	-0.982216
124205075	chr3:124205075:G:A	6.91597e-08	-0.768216	1.11633	0.000301008	-0.684282	3.46969
124205140	chr3:124205140:C:T	1.2456e-08	-1.81288e-10	-1.36611	4.41151e-06	-1.81288e-10	-1.43751
124205956	chr3:124205956:T:G	2.15928e-09	-1.76589	-1.35264	1.09341e-06	-1.72752	-1.10491
124206424	chr3:124206424:A:G	6.48472e-09	-0.92589	-1.09297	1.88665e-06	-0.997637	-1.28929
124206430	chr3:124206430:A:G	2.15646e-09	-1.70569	-1.41415	8.29609e-07	-1.67992	-1.4286
124206448	chr3:124206448:A:G	2.14223e-09	-1.71156	-1.4149	8.24637e-07	-1.68639	-1.42815
124206631	chr3:124206631:C:T	1.22886e-08	-1.81288e-10	-1.37964	4.5494e-06	-1.81288e-10	-1.40673
124206748	chr3:124206748:T:A	9.33264e-09	-0.37338	-1.28141	2.27339e-06	-0.670093	-1.43036
124207209	chr3:124207209:C:T	2.60385e-08	-1.81288e-10	-0.628733	9.40112e-06	-1.81288e-10	-0.680898
124207675	chr3:124207675:G:A	2.87887e-08	-1.81288e-10	-0.528327	1.65543e-05	-1.81288e-10	-0.115079
124207961	chr3:124207961:A:G	1.18175e-08	-1.81288e-10	-1.41873	4.4814e-06	-1.81288e-10	-1.42179
124208167	chr3:124208167:G:A	7.01532e-09	-0.940471	-0.999742	3.15276e-06	-0.900601	-0.872849
124208321	chr3:124208321:T:G	2.20146e-08	-1.81288e-10	-0.796605	9.11593e-06	-1.81288e-10	-0.711704
124208460	chr3:124208460:C:T	1.25048e-08	-1.81288e-10	-1.36219	5.31007e-06	-1.81288e-10	-1.25212
124208498	chr3:124208498:G:A	1.17014e-08	-1.81288e-10	-1.4286	4.68475e-06	-1.81288e-10	-1.37741
124208687	chr3:124208687:A:G	1.01797e-08	-0.409113	-1.15881	2.29914e-06	-0.702345	-1.38685
124208987	chr3:124208987:C:A	4.05754e-09	-1.6544	-0.833332	1.898e-06	-1.49212	-0.788807
124208990	chr3:124208990:C:A	2.21345e-08	-1.81288e-10	-0.791173	1.15257e-05	-1.81288e-10	-0.477152
124209080	chr3:124209080:A:G	4.60608e-08	-1.81288e-10	-0.0583458	1.05407e-05	-1.81288e-10	-0.566482
124209097	chr3:124209097:A:G	1.16781e-08	-1.81288e-10	-1.43059	4.49139e-06	-1.81288e-10	-1.41956
124209101	chr3:124209101:T:G	2.19172e-09	-1.74711	-1.35651	1.10408e-06	-1.70359	-1.11913
124209104	chr3:124209104:G:A	1.90553e-08	-1.81288e-10	-0.940965	7.69027e-06	-1.81288e-10	-0.881771
124209438	chr3:124209438:G:A	2.55593e-08	-1.81288e-10	-0.64731	6.73177e-06	-1.81288e-10	-1.01489
124209631	chr3:124209631:A:G	2.67588e-09	-1.5171	-1.38693	1.26543e-06	-1.45177	-1.23454
124209832	chr3:124209832:T:C	2.26898e-09	-1.72552	-1.34346	1.21765e-06	-1.77678	-0.948018
124209931	chr3:124209931:A:G	2.27565e-09	-1.71782	-1.34822	1.21057e-06	-1.77226	-0.958375
124210139	chr3:124210139:T:C	7.87743e-09	-0.912402	-0.911906	1.59252e-06	-1.19157	-1.26484
124210196	chr3:124210196:A:G	2.76964e-09	-1.57769	-1.2919	1.50462e-06	-1.46384	-1.04935
124210687	chr3:124210687:C:T	3.05246e-08	-1.81288e-10	-0.469775	1.08561e-05	-1.81288e-10	-0.537003
124210983	chr3:124210983:A:G	1.22438e-08	-1.81288e-10	-1.38329	5.13045e-06	-1.81288e-10	-1.28653
124211102	chr3:124211102:C:A	6.28106e-08	-1.81288e-10	0.251815	9.29231e-05	-1.81288e-10	1.61004
124211687	chr3:124211687:G:C	1.86855e-08	-1.81288e-10	-0.96056	1.14153e-05	-1.81288e-10	-0.486771
124211695	chr3:124211695:C:T	7.00538e-08	-0.764895	1.12585	0.000286247	-0.667775	3.4029
124211858	chr3:124211858:G:A	1.24158e-08	-1.81288e-10	-1.36934	4.41499e-06	-1.81288e-10	-1.43672
124212414	chr3:124212414:C:T	6.86546e-08	-0.785104	1.12588	0.000278312	-0.688207	3.39522
124212480	chr3:124212480:A:G	5.51573e-08	-1.81288e-10	0.12188	7.81025e-05	-1.81288e-10	1.43629
124212891	chr3:124212891:T:C	1.21145e-08	-1.81288e-10	-1.3939	5.0379e-06	-1.81288e-10	-1.30474
124212925	chr3:124212925:A:G	8.61701e-09	-0.495991	-1.23858	2.06966e-06	-0.776876	-1.41747
124213166	chr3:124213166:A:T	1.91102e-08	-0.812858	-0.125229	3.84556e-05	-0.756824	1.4846
124213325	chr3:124213325:T:C	7.7474e-09	-0.85581	-0.985142	1.60543e-06	-1.14155	-1.30678
124213643	chr3:124213643:CAT:C	2.66752e-08	-1.81288e-10	-0.604575	2.5983e-05	-1.81288e-10	0.335715
124214795	chr3:124214795:C:T	9.01294e-09	-0.835474	-0.854174	1.75828e-06	-1.12617	-1.23122
124215185	chr3:124215185:G:A	8.76332e-09	-1.71773	-4.18686e-10	3.15678e-06	-1.77217	-4.18686e-10
124215795	chr3:124215795:C:T	3.49619e-09	-1.8014	-0.835235	1.57864e-06	-1.79719	-0.667976
124215870	chr3:124215870:C:A	1.48986e-08	-1.81288e-10	-1.18704	4.4304e-06	-1.81288e-10	-1.43324
124216250	chr3:124216250:T:C	2.09282e-08	-1.81288e-10	-0.847211	1.28547e-05	-1.81288e-10	-0.368017
124216413	chr3:124216413:C:T	1.16746e-08	-1.81288e-10	-1.43089	4.45946e-06	-1.81288e-10	-1.4267
124216461	chr3:124216461:A:G	2.01159e-09	-1.75466	-1.43473	8.63922e-07	-1.74088	-1.32711
124216522	chr3:124216522:C:T	1.18187e-08	-1.81288e-10	-1.41863	4.47501e-06	-1.81288e-10	-1.42322
124216718	chr3:124216718:TG:T	9.32602e-09	-1.6555	-4.18686e-10	3.40854e-06	-1.69544	-4.18686e-10
124216982	chr3:124216982:A:G	1.20948e-08	-1.81288e-10	-1.39553	4.42825e-06	-1.81288e-10	-1.43372
124217539	chr3:124217539:A:G	9.82287e-09	-0.429456	-1.17414	2.24182e-06	-0.720956	-1.39348
124217572	chr3:124217572:A:G	2.18257e-08	-1.81288e-10	-0.805222	2.58821e-05	-1.81288e-10	0.331826
124217708	chr3:124217708:C:T	3.46502e-09	-1.79075	-0.854839	1.56959e-06	-1.78065	-0.690261
124217881	chr3:124217881:A:G	1.03731e-08	-0.370776	-1.17832	2.35826e-06	-0.668583	-1.39522
124219304	chr3:124219304:G:C	1.18221e-08	-1.81288e-10	-1.41834	5.28314e-06	-1.81288e-10	-1.25721
124219328	chr3:124219328:A:T	2.66556e-08	-1.81288e-10	-0.605311	1.53397e-05	-1.81288e-10	-0.191282
124219363	chr3:124219363:T:C	1.22718e-08	-1.81288e-10	-1.38101	5.17262e-06	-1.81288e-10	-1.27835
124219370	chr3:124219370:C:T	7.05139e-09	-1.18445	-0.750631	3.96545e-06	-0.890237	-0.653871
124219475	chr3:124219475:C:T	1.78044e-07	-1.81288e-10	1.29372	2.40129e-05	-1.81288e-10	0.256866
124219784	chr3:124219784:G:A	1.24851e-08	-1.81288e-10	-1.36378	5.78161e-06	-1.81288e-10	-1.16704
124219788	chr3:124219788:A:G	1.16013e-08	-1.81288e-10	-1.43719	4.47021e-06	-1.81288e-10	-1.42429
124219858	chr3:124219858:A:G	1.21934e-08	-1.81288e-10	-1.38742	4.41608e-06	-1.81288e-10	-1.43647
124220178	chr3:124220178:C:T	1.8452e-08	-1.81288e-10	-0.973137	7.24893e-06	-1.81288e-10	-0.940873
124220213	chr3:124220213:T:G	1.15981e-08	-1.81288e-10	-1.43747	4.79211e-06	-1.81288e-10	-1.35476
124220242	chr3:124220242:C:T	2.05591e-08	-1.81288e-10	-0.865007	8.39977e-06	-1.81288e-10	-0.793523
124220760	chr3:124220760:A:G	2.04481e-09	-1.75616	-1.41684	7.8927e-07	-1.72592	-1.43245
124221026	chr3:124221026:C:T	2.27432e-08	-0.764044	-4.18686e-10	9.25118e-06	-0.696976	-4.18686e-10
124221190	chr3:124221190:G:A	1.20543e-08	-1.81288e-10	-1.39889	4.4481e-06	-1.81288e-10	-1.42925
124221845	chr3:124221845:T:C	1.16947e-08	-1.81288e-10	-1.42917	5.62282e-06	-1.81288e-10	-1.19489
124221932	chr3:124221932:G:C	1.16492e-08	-1.81288e-10	-1.43307	4.47445e-06	-1.81288e-10	-1.42334
124222283	chr3:124222283:T:C	1.16114e-08	-1.81288e-10	-1.43632	4.4191e-06	-1.81288e-10	-1.43579
124222321	chr3:124222321:A:G	4.43721e-09	-0.961044	-1.43724	2.73369e-06	-0.692414	-1.22366
124223098	chr3:124223098:G:A	1.17951e-08	-1.81288e-10	-1.42063	4.4247e-06	-1.81288e-10	-1.43452
124223261	chr3:124223261:C:T	2.40024e-09	-1.74839	-1.26435	9.00301e-07	-1.71802	-1.30873
124223492	chr3:124223492:A:G	2.25404e-09	-1.71674	-1.35885	8.55522e-07	-1.68047	-1.3973
124223554	chr3:124223554:A:C	1.1601e-08	-1.81288e-10	-1.43722	4.60039e-06	-1.81288e-10	-1.39559
124224076	chr3:124224076:C:G	1.26064e-08	-1.81288e-10	-1.3541	4.41366e-06	-1.81288e-10	-1.43702
124224143	chr3:124224143:C:T	1.19076e-08	-1.81288e-10	-1.41113	4.93835e-06	-1.81288e-10	-1.3247
124224197	chr3:124224197:T:A	6.60197e-09	-0.898285	-1.10266	1.77787e-06	-0.972068	-1.37424
124224566	chr3:124224566:G:A	1.37381e-08	-1.81288e-10	-1.26814	5.02533e-06	-1.81288e-10	-1.30724
124224658	chr3:124224658:C:T	1.38776e-08	-1.81288e-10	-1.25803	5.06995e-06	-1.81288e-10	-1.2984
124224940	chr3:124224940:A:T	3.47188e-09	-1.79829	-0.845317	1.74105e-06	-1.78539	-0.581845
124225036	chr3:124225036:G:A	8.06027e-09	-1.80136	-4.18686e-10	3.15161e-06	-1.77381	-4.18686e-10
124225076	chr3:124225076:G:A	8.17536e-09	-1.78718	-4.18686e-10	3.10141e-06	-1.78987	-4.18686e-10
124225199	chr3:124225199:A:G	1.15981e-08	-1.81288e-10	-1.43747	4.47553e-06	-1.81288e-10	-1.4231
124225251	chr3:124225251:T:C	7.94895e-09	-0.768228	-1.04704	1.96726e-06	-0.874037	-1.37105
124225477	chr3:124225477:G:A	4.60858e-09	-0.924325	-1.43606	2.75443e-06	-0.662057	-1.24646
124225570	chr3:124225570:T:A	1.37826e-08	-1.81288e-10	-1.2649	5.04084e-06	-1.81288e-10	-1.30416
124226203	chr3:124226203:G:A	2.02952e-09	-1.79757	-1.38294	8.87463e-07	-1.75919	-1.28192
124226480	chr3:124226480:C:T	2.86113e-09	-1.79327	-1.04382	1.41094e-06	-1.80154	-0.775934
124226607	chr3:124226607:C:T	1.16998e-08	-1.81288e-10	-1.42874	5.2968e-06	-1.81288e-10	-1.25462
124226875	chr3:124226875:A:G	2.22896e-09	-1.75048	-1.3363	8.33502e-07	-1.72203	-1.38181
124226953	chr3:124226953:CAT:C	1.16085e-08	-1.81288e-10	-1.43657	4.72855e-06	-1.81288e-10	-1.36811
124226963	chr3:124226963:A:T	1.17626e-08	-1.81288e-10	-1.42339	4.59284e-06	-1.81288e-10	-1.39723
124227167	chr3:124227167:A:G	1.17354e-08	-1.81288e-10	-1.4257	4.4386e-06	-1.81288e-10	-1.43139
124227323	chr3:124227323:G:A	8.084e-09	-1.79842	-4.18686e-10	3.06296e-06	-1.80234	-4.18686e-10
124228048	chr3:124228048:G:A	2.29951e-09	-1.78026	-1.27536	8.5352e-07	-1.76	-1.32011
124228298	chr3:124228298:C:T	1.01075e-08	-1.57503	-4.18686e-10	3.47484e-06	-1.67618	-4.18686e-10
124228383	chr3:124228383:C:T	2.26954e-09	-1.7803	-1.28843	8.44584e-07	-1.75976	-1.33088
124228524	chr3:124228524:A:T	2.18595e-09	-1.75525	-1.35101	8.20191e-07	-1.72752	-1.39242
124228930	chr3:124228930:G:A	8.24018e-09	-1.77929	-4.18686e-10	3.30801e-06	-1.72538	-4.18686e-10
124229266	chr3:124229266:A:G	2.66141e-08	-1.81288e-10	-0.60687	1.46263e-05	-1.81288e-10	-0.238904
124229537	chr3:124229537:C:T	4.56287e-09	-0.936382	-1.43397	2.68229e-06	-0.671641	-1.26341
124229956	chr3:124229956:C:T	1.17791e-08	-1.81288e-10	-1.42198	5.45514e-06	-1.81288e-10	-1.22517
124230528	chr3:124230528:C:T	4.66613e-08	-1.81288e-10	-0.0453931	1.7362e-05	-1.81288e-10	-0.0674409
124230682	chr3:124230682:C:T	2.37137e-09	-1.79448	-1.23036	9.02146e-07	-1.75008	-1.27463
124230721	chr3:124230721:G:A	1.33828e-08	-1.81288e-10	-1.29434	4.46616e-06	-1.81288e-10	-1.4252
124230864	chr3:124230864:A:C	1.27214e-08	-1.81288e-10	-1.34502	4.63257e-06	-1.81288e-10	-1.38861
124231251	chr3:124231251:C:G	2.32548e-09	-1.77809	-1.26629	8.62134e-07	-1.75676	-1.31331
124231266	chr3:124231266:C:T	2.29635e-09	-1.78207	-1.27491	8.5161e-07	-1.76237	-1.31998
124231566	chr3:124231566:A:T	1.4749e-08	-1.81288e-10	-1.19713	4.53411e-06	-1.81288e-10	-1.4101
124231567	chr3:124231567:T:C	2.02939e-08	-1.81288e-10	-0.877987	1.64358e-05	-1.81288e-10	-0.122268
124231699	chr3:124231699:G:A	1.18023e-08	-1.81288e-10	-1.42001	4.53057e-06	-1.81288e-10	-1.41088
124231752	chr3:124231752:A:G	1.46698e-08	-1.81288e-10	-1.20252	4.52581e-06	-1.81288e-10	-1.41193
124231940	chr3:124231940:G:A	7.85221e-09	-1.7897	-0.0378157	5.55098e-06	-1.76848	0.560731
124231999	chr3:124231999:T:C	2.86895e-08	-1.81288e-10	-0.531777	1.79965e-05	-1.81288e-10	-0.0315502
124232158	chr3:124232158:T:C	1.46782e-08	-1.81288e-10	-1.20195	4.52685e-06	-1.81288e-10	-1.4117
124232290	chr3:124232290:C:T	4.67012e-09	-0.909697	-1.43743	2.91215e-06	-0.6339	-1.21894
124232472	chr3:124232472:T:G	3.46394e-09	-1.79595	-0.849952	1.73885e-06	-1.78102	-0.587483
124232528	chr3:124232528:G:A	1.21591e-08	-1.81288e-10	-1.39023	4.42052e-06	-1.81288e-10	-1.43547
124232749	chr3:124232749:T:C	3.00487e-09	-1.79324	-0.994838	1.53873e-06	-1.77634	-0.714427
124232923	chr3:124232923:G:A	2.05889e-09	-1.73194	-1.43421	8.53215e-07	-1.75937	-1.3211
124233037	chr3:124233037:G:A	1.17063e-08	-1.81288e-10	-1.42819	4.57602e-06	-1.81288e-10	-1.4009
124233370	chr3:124233370:C:T	4.72686e-09	-0.899227	-1.43582	2.85308e-06	-0.621577	-1.25175
124233429	chr3:124233429:A:G	2.94638e-09	-1.80007	-1.00766	1.49398e-06	-1.7896	-0.730679
124234296	chr3:124234296:T:C	1.26584e-08	-1.81288e-10	-1.34999	4.62548e-06	-1.81288e-10	-1.39015
124234493	chr3:124234493:A:G	2.19621e-08	-1.81288e-10	-0.79899	5.163e-06	-1.81288e-10	-1.28021
124234679	chr3:124234679:C:T	3.8271e-09	-1.19068	-1.35552	1.21943e-06	-1.28587	-1.43748
124234823	chr3:124234823:T:G	1.6477e-08	-1.81288e-10	-1.08634	6.62758e-06	-1.81288e-10	-1.03049
124235399	chr3:124235399:G:A	4.43642e-09	-1.799	-0.599464	2.57837e-06	-1.80235	-0.172215
124235533	chr3:124235533:T:G	2.66485e-08	-1.81288e-10	-0.605577	2.02767e-05	-1.81288e-10	0.0877459
124236006	chr3:124236006:A:G	4.91666e-08	-1.81288e-10	0.00690501	3.12055e-05	-1.81288e-10	0.518869
124236092	chr3:124236092:G:A	9.42297e-09	-0.56324	-1.08192	2.46862e-06	-0.654408	-1.36366
124236125	chr3:124236125:G:A	4.76523e-08	-1.81288e-10	-0.0243773	3.00106e-05	-1.81288e-10	0.479825
124236144	chr3:124236144:TG:T	1.309e-08	-1.81288e-10	-1.31646	5.05413e-06	-1.81288e-10	-1.30152
124236187	chr3:124236187:C:G	4.79302e-08	-1.81288e-10	-0.0185636	3.01538e-05	-1.81288e-10	0.484584
124236271	chr3:124236271:A:G	1.96398e-09	-1.77635	-1.43699	8.08697e-07	-1.7908	-1.34326
124236273	chr3:124236273:A:G	3.54262e-08	-1.81288e-10	-0.320858	2.12603e-05	-1.81288e-10	0.135112
124236373	chr3:124236373:T:C	3.89309e-08	-1.81288e-10	-0.226521	2.36823e-05	-1.81288e-10	0.243003
124236500	chr3:124236500:G:A	1.17626e-08	-1.81288e-10	-1.42338	5.03121e-06	-1.81288e-10	-1.30607
124236512	chr3:124236512:A:G	1.68069e-08	-1.06652	-4.18686e-10	9.05909e-06	-0.717958	-4.18686e-10
124236641	chr3:124236641:G:A	3.50341e-08	-1.81288e-10	-0.331986	2.10087e-05	-1.81288e-10	0.123208
124236683	chr3:124236683:G:A	3.26316e-08	-1.81288e-10	-0.403027	1.92629e-05	-1.81288e-10	0.0364517
124236735	chr3:124236735:G:A	4.21669e-09	-1.22539	-1.22387	1.53104e-06	-1.23582	-1.25996
124236997	chr3:124236997:T:C	3.53455e-08	-1.81288e-10	-0.323137	2.11797e-05	-1.81288e-10	0.131316
124237009	chr3:124237009:C:T	1.25586e-08	-1.81288e-10	-1.3579	5.17092e-06	-1.81288e-10	-1.27868
124237045	chr3:124237045:C:T	1.36411e-08	-1.81288e-10	-1.27522	5.36675e-06	-1.81288e-10	-1.24151
124237070	chr3:124237070:C:T	3.54377e-08	-1.81288e-10	-0.320532	2.12468e-05	-1.81288e-10	0.13448
124237071	chr3:124237071:A:G	3.54238e-08	-1.81288e-10	-0.320925	2.12374e-05	-1.81288e-10	0.134036
124237230	chr3:124237230:G:T	3.44563e-08	-1.81288e-10	-0.348618	2.05499e-05	-1.81288e-10	0.101127
124237419	chr3:124237419:G:A	3.27789e-09	-1.78959	-0.91152	1.72343e-06	-1.77055	-0.606865
124237454	chr3:124237454:C:T	3.40162e-08	-1.81288e-10	-0.361472	2.01236e-05	-1.81288e-10	0.0801673
124237513	chr3:124237513:C:A	3.35933e-08	-1.81288e-10	-0.373982	1.98172e-05	-1.81288e-10	0.0648236
124237537	chr3:124237537:A:C	3.34646e-08	-1.81288e-10	-0.377822	1.97291e-05	-1.81288e-10	0.0603681
124237551	chr3:124237551:T:C	3.25941e-08	-1.81288e-10	-0.404179	1.90991e-05	-1.81288e-10	0.0279121
124237749	chr3:124237749:T:C	2.70198e-09	-1.79152	-1.10281	1.42314e-06	-1.74903	-0.819826
124237865	chr3:124237865:G:A	1.19694e-08	-1.81288e-10	-1.40596	4.49353e-06	-1.81288e-10	-1.41909
124237921	chr3:124237921:T:A	1.25586e-08	-1.81288e-10	-1.35791	4.44479e-06	-1.81288e-10	-1.43
124237957	chr3:124237957:T:C	1.39903e-08	-1.81288e-10	-1.24994	4.43094e-06	-1.81288e-10	-1.43311
124238255	chr3:124238255:C:T	2.60066e-08	-0.62996	-4.18686e-10	7.19161e-06	-0.948812	-4.18686e-10
124238316	chr3:124238316:C:T	1.23824e-08	-1.81288e-10	-1.37203	4.45419e-06	-1.81288e-10	-1.42788
124238447	chr3:124238447:C:G	1.29925e-08	-1.81288e-10	-1.32394	4.60507e-06	-1.81288e-10	-1.39457
124238548	chr3:124238548:A:G	2.638e-09	-1.48665	-1.43164	1.11437e-06	-1.38111	-1.43232
124238711	chr3:124238711:C:T	2.32821e-09	-1.62218	-1.42103	1.1158e-06	-1.50703	-1.30513
124238829	chr3:124238829:G:A	1.16879e-08	-1.81288e-10	-1.42976	4.41224e-06	-1.81288e-10	-1.43735
124238972	chr3:124238972:A:G	5.64829e-09	-1.31588	-0.841073	1.29021e-06	-1.50416	-1.16276
124239095	chr3:124239095:T:C	1.92797e-09	-1.80149	-1.43035	1.51283e-06	-1.33335	-1.1744
124239337	chr3:124239337:G:A	9.67604e-09	-1.61866	-4.18686e-10	3.74805e-06	-1.60049	-4.18686e-10
124239404	chr3:124239404:A:T	5.78373e-08	0.169325	-4.18686e-10	2.87252e-05	0.436047	-4.18686e-10
124239569	chr3:124239569:A:C	1.56791e-08	-1.81288e-10	-1.13598	7.60825e-06	-1.81288e-10	-0.892494
124239662	chr3:124239662:A:G	1.27772e-08	-1.81288e-10	-1.34064	4.49609e-06	-1.81288e-10	-1.41852
124239721	chr3:124239721:C:A	1.4918e-08	-1.81288e-10	-1.18574	5.69406e-06	-1.81288e-10	-1.1823
124239882	chr3:124239882:AG:A	1.17117e-08	-1.81288e-10	-1.42772	4.49138e-06	-1.81288e-10	-1.41957
124239977	chr3:124239977:T:G	4.01951e-09	-1.80202	-0.695124	4.12064e-06	-1.78848	0.282758
124240062	chr3:124240062:G:A	1.56703e-08	-1.81288e-10	-1.13654	7.6026e-06	-1.81288e-10	-0.893236
124240124	chr3:124240124:G:T	1.54259e-08	-1.81288e-10	-1.15226	7.44139e-06	-1.81288e-10	-0.91467
124240388	chr3:124240388:G:A	2.19248e-08	-1.81288e-10	-0.800693	5.22821e-06	-1.81288e-10	-1.26766
124240525	chr3:124240525:G:A	1.51529e-08	-1.81288e-10	-1.17012	7.264e-06	-1.81288e-10	-0.938796
124240615	chr3:124240615:C:G	1.18123e-08	-1.81288e-10	-1.41917	4.90793e-06	-1.81288e-10	-1.33087
124240715	chr3:124240715:GT:G	1.16994e-08	-1.81288e-10	-1.42877	4.49809e-06	-1.81288e-10	-1.41807
124240738	chr3:124240738:T:C	5.2775e-09	-0.845008	-1.37985	1.86299e-06	-0.86466	-1.43488
124240903	chr3:124240903:G:A	1.43013e-08	-1.81288e-10	-1.22796	5.46275e-06	-1.81288e-10	-1.22377
124241090	chr3:124241090:C:G	1.45427e-08	-1.81288e-10	-1.21122	5.55569e-06	-1.81288e-10	-1.2069
124241161	chr3:124241161:A:C	3.05543e-09	-1.75541	-1.01598	1.13021e-06	-1.73626	-1.06306
124241399	chr3:124241399:C:T	4.94654e-09	-0.908889	-1.38073	1.72677e-06	-0.940609	-1.43487
124241515	chr3:124241515:A:G	1.46632e-08	-1.81288e-10	-1.20297	5.6016e-06	-1.81288e-10	-1.19867
124241539	chr3:124241539:G:A	1.45499e-08	-1.81288e-10	-1.21072	5.55821e-06	-1.81288e-10	-1.20645
124241541	chr3:124241541:G:A	1.53209e-08	-1.81288e-10	-1.15909	5.02428e-06	-1.81288e-10	-1.30744
124241774	chr3:124241774:G:A	1.46744e-08	-1.81288e-10	-1.2022	5.60592e-06	-1.81288e-10	-1.1979
124241883	chr3:124241883:A:G	1.77214e-08	-1.14638	0.132841	1.1371e-05	-1.01523	0.524574
124241983	chr3:124241983:C:T	1.53109e-08	-1.81288e-10	-1.15975	7.36559e-06	-1.81288e-10	-0.924908
124242093	chr3:124242093:C:A	1.17632e-08	-1.81288e-10	-1.42333	4.41158e-06	-1.81288e-10	-1.4375
124242241	chr3:124242241:T:A	2.80933e-09	-1.72754	-1.12782	8.56722e-07	-1.67757	-1.3988
124242392	chr3:124242392:G:A	1.61356e-08	-1.81288e-10	-1.10728	7.91237e-06	-1.81288e-10	-0.8533
124242649	chr3:124242649:C:G	2.5535e-09	-1.77061	-1.18023	9.20095e-07	-1.77202	-1.23298
124242808	chr3:124242808:G:A	3.39284e-09	-1.61945	-1.04719	2.57719e-06	-1.79543	-0.1796
124243319	chr3:124243319:G:A	1.22955e-08	-1.81288e-10	-1.37907	5.74137e-06	-1.81288e-10	-1.17403
124243586	chr3:124243586:G:A	1.90849e-08	-1.81288e-10	-0.93941	7.65004e-06	-1.81288e-10	-0.887016
124243883	chr3:124243883:T:C	3.9469e-09	-1.59277	-0.922607	4.73753e-06	-1.60218	0.235972
124244394	chr3:124244394:G:A	1.54576e-08	-1.81288e-10	-1.15021	9.11496e-06	-1.81288e-10	-0.71181
124244465	chr3:124244465:G:T	1.16066e-08	-1.81288e-10	-1.43674	4.45002e-06	-1.81288e-10	-1.42882
124244821	chr3:124244821:G:A	3.37235e-09	-1.6764	-0.996301	2.19199e-06	-1.60246	-0.534463
124244834	chr3:124244834:G:T	9.21015e-09	-0.315588	-1.35241	4.23239e-06	-0.0757094	-1.40325
124244928	chr3:124244928:T:G	1.36641e-08	-1.81288e-10	-1.27353	6.64807e-06	-1.81288e-10	-1.0274
124245002	chr3:124245002:C:A	2.82846e-09	-1.78898	-1.05959	2.73964e-06	-1.79764	-0.116264
124245043	chr3:124245043:ATTG:A	2.7856e-09	-1.7726	-1.09124	1.17695e-06	-1.79112	-0.967678
124245542	chr3:124245542:TA:T	3.30478e-09	-1.25713	-1.43581	1.44027e-06	-1.12419	-1.43271
124245568	chr3:124245568:T:C	3.59793e-09	-1.77037	-0.83758	4.15387e-06	-1.78365	0.285965
124245638	chr3:124245638:A:T	2.97946e-09	-1.35934	-1.43723	1.32228e-06	-1.20672	-1.43565
124245665	chr3:124245665:T:TA	3.20558e-09	-1.42991	-1.29351	1.27195e-06	-1.25536	-1.42582
124245835	chr3:124245835:C:T	2.85703e-09	-1.76232	-1.07621	1.20625e-06	-1.78447	-0.949747
124246129	chr3:124246129:G:A	2.8505e-09	-1.76352	-1.07729	1.20375e-06	-1.78548	-0.950805
124246158	chr3:124246158:G:A	2.83744e-09	-1.75826	-1.08715	1.19433e-06	-1.78187	-0.962273
124246191	chr3:124246191:C:T	1.18529e-08	-1.81288e-10	-1.41573	4.41517e-06	-1.81288e-10	-1.43668
124246351	chr3:124246351:A:G	1.18529e-08	-1.81288e-10	-1.41573	4.41517e-06	-1.81288e-10	-1.43668
124246460	chr3:124246460:TG:T	1.18493e-08	-1.81288e-10	-1.41604	4.41493e-06	-1.81288e-10	-1.43674
124246517	chr3:124246517:TTGGCTGGTTGTGTAGTCAGTTCTGGCA:T	1.23179e-08	-1.81288e-10	-1.37725	4.92914e-06	-1.81288e-10	-1.32656
124246902	chr3:124246902:A:G	3.13325e-09	-1.39212	-1.35412	1.36935e-06	-1.21199	-1.39539
124246946	chr3:124246946:T:C	1.18529e-08	-1.81288e-10	-1.41573	4.41517e-06	-1.81288e-10	-1.43668
124247102	chr3:124247102:G:A	1.18081e-08	-1.81288e-10	-1.41952	4.41245e-06	-1.81288e-10	-1.4373
124247209	chr3:124247209:T:C	1.19794e-08	-1.81288e-10	-1.40512	4.42715e-06	-1.81288e-10	-1.43397
124247249	chr3:124247249:A:G	2.31512e-08	-1.81288e-10	-0.746263	5.95665e-06	-1.81288e-10	-1.13722
124247346	chr3:124247346:G:A	1.47044e-08	-1.81288e-10	-1.20016	5.9251e-06	-1.81288e-10	-1.14253
124247387	chr3:124247387:A:G	2.48956e-08	-1.81288e-10	-0.673619	8.74536e-06	-1.81288e-10	-0.753204
124247672	chr3:124247672:A:G	1.20781e-08	-1.81288e-10	-1.39691	4.53786e-06	-1.81288e-10	-1.40927
124247719	chr3:124247719:T:C	3.18934e-09	-1.71917	-1.00932	3.29301e-06	-1.72991	-1.45986e-05
124247773	chr3:124247773:C:T	1.18559e-08	-1.81288e-10	-1.41549	4.41541e-06	-1.81288e-10	-1.43663
124247785	chr3:124247785:A:C	1.18534e-08	-1.81288e-10	-1.4157	4.41522e-06	-1.81288e-10	-1.43667
124247912	chr3:124247912:C:G	1.90358e-08	-1.81288e-10	-0.941985	7.6276e-06	-1.81288e-10	-0.889955
124248497	chr3:124248497:G:A	1.47044e-08	-1.81288e-10	-1.20016	5.9251e-06	-1.81288e-10	-1.14253
124248501	chr3:124248501:C:G	1.17052e-08	-1.81288e-10	-1.42827	4.64334e-06	-1.81288e-10	-1.38629
124249073	chr3:124249073:A:G	3.34081e-09	-1.36905	-1.31305	1.38244e-06	-1.17903	-1.41885
124249086	chr3:124249086:G:C	1.19796e-08	-1.81288e-10	-1.40511	4.55196e-06	-1.81288e-10	-1.40617
124249105	chr3:124249105:T:C	2.94753e-08	-1.76897	1.26421	9.10314e-06	-1.78751	1.07441
124249165	chr3:124249165:A:G	1.18529e-08	-1.81288e-10	-1.41573	4.41517e-06	-1.81288e-10	-1.43668
124249515	chr3:124249515:C:A	1.5144e-08	-1.81288e-10	-1.1707	9.56851e-06	-1.81288e-10	-0.66325
124249572	chr3:124249572:T:C	1.25668e-08	-1.81288e-10	-1.35725	4.42378e-06	-1.81288e-10	-1.43473
124249670	chr3:124249670:G:A	6.62715e-09	-0.711869	-1.28527	4.7569e-06	-0.559889	-0.802243
124249808	chr3:124249808:A:T	3.37012e-09	-1.70596	-0.967396	1.32945e-06	-1.73927	-0.897691
124249969	chr3:124249969:A:T	3.5852e-09	-1.6051	-1.00639	3.6961e-06	-1.61652	0.00206617
124250289	chr3:124250289:C:A	1.3633e-08	-1.81288e-10	-1.27581	6.61498e-06	-1.81288e-10	-1.03239
124250372	chr3:124250372:G:C	2.96099e-08	-1.81288e-10	-0.5002	1.09593e-05	-1.81288e-10	-0.527536
124250670	chr3:124250670:A:T	1.10957e-08	-0.171487	-1.31027	7.49598e-06	-0.0169621	-0.890398
124250687	chr3:124250687:A:G	2.22437e-08	-1.81288e-10	-0.78625	9.06739e-06	-1.81288e-10	-0.717042
124250712	chr3:124250712:G:A	1.15983e-08	-1.81288e-10	-1.43745	4.4168e-06	-1.81288e-10	-1.43631
124250727	chr3:124250727:G:T	6.59925e-09	-0.564275	-1.43708	4.66098e-06	-0.37764	-1.00486
124251611	chr3:124251611:G:T	2.82115e-09	-1.71058	-1.14058	2.4924e-06	-1.73522	-0.273257
124251620	chr3:124251620:T:C	2.7892e-09	-1.70221	-1.16034	2.41195e-06	-1.72852	-0.312774
124251838	chr3:124251838:A:G	5.24015e-09	-1.78272	-0.449239	1.26207e-06	-1.7973	-0.891674
124252017	chr3:124252017:T:C	1.46439e-08	0.12327	-1.32755	9.44162e-06	0.237713	-0.914312
124252288	chr3:124252288:T:C	2.03776e-09	-1.74324	-1.43322	8.49016e-07	-1.77051	-1.31489
124253011	chr3:124253011:A:G	1.03508e-07	0.751338	-4.18686e-10	2.70382e-05	0.375525	-4.18686e-10
124253471	chr3:124253471:A:G	2.48504e-09	-1.7792	-1.19882	2.0953e-06	-1.79292	-0.389107
124253823	chr3:124253823:A:T	6.19626e-09	-0.722358	-1.34201	5.15575e-06	-0.583271	-0.698343
124254184	chr3:124254184:A:T	2.02176e-08	-1.81288e-10	-0.881755	8.14293e-06	-1.81288e-10	-0.824577
124254232	chr3:124254232:A:G	1.16802e-08	-1.81288e-10	-1.43042	4.51784e-06	-1.81288e-10	-1.41369
124254849	chr3:124254849:G:A	1.27448e-08	-1.81288e-10	-1.34319	5.14431e-06	-1.81288e-10	-1.28384
124254949	chr3:124254949:T:A	3.14142e-09	-1.65784	-1.0858	2.94059e-06	-1.68201	-0.161104
124255267	chr3:124255267:C:T	1.28221e-08	-1.81288e-10	-1.33714	4.4119e-06	-1.81288e-10	-1.43742
124255317	chr3:124255317:C:T	7.00963e-09	-0.623478	-1.31755	4.51509e-06	-0.505453	-0.90885
124255346	chr3:124255346:T:G	2.57375e-08	-1.81288e-10	-0.640358	1.06439e-05	-1.81288e-10	-0.556744
124255505	chr3:124255505:T:C	1.3061e-08	-1.81288e-10	-1.31868	4.41788e-06	-1.81288e-10	-1.43607
124255509	chr3:124255509:T:C	3.34316e-09	-1.74213	-0.939261	3.95625e-06	-1.75046	0.204026
124255560	chr3:124255560:G:A	6.75749e-09	-0.654656	-1.323	4.32049e-06	-0.538156	-0.920203
124255729	chr3:124255729:A:G	4.83589e-09	-0.911418	-1.40082	3.42434e-06	-0.784365	-0.906453
124255850	chr3:124255850:G:A	2.27042e-08	-1.47236	0.706606	2.99576e-05	-1.25645	1.7345
124255956	chr3:124255956:G:A	1.05713e-05	5.37759	-4.18686e-10	0.000307244	2.80591	-4.18686e-10
124256029	chr3:124256029:G:A	3.80751e-09	-1.43392	-1.11741	1.24693e-06	-1.27224	-1.4288
124256040	chr3:124256040:T:C	4.83213e-09	-0.916969	-1.39605	3.47082e-06	-0.788377	-0.88896
124256123	chr3:124256123:G:A	4.60543e-09	-0.961815	-1.39926	3.27405e-06	-0.834859	-0.90084
124256233	chr3:124256233:G:A	1.39601e-08	-1.81288e-10	-1.25211	5.24285e-06	-1.81288e-10	-1.26486
124256454	chr3:124256454:G:A	2.92797e-09	-1.72315	-1.09085	2.7943e-06	-1.73553	-0.158612
124256598	chr3:124256598:T:G	5.80502e-09	-0.748266	-1.38132	4.45034e-06	-0.592029	-0.836718
124256718	chr3:124256718:G:A	3.16085e-09	-1.72043	-1.01704	3.50071e-06	-1.72953	0.0607667
124256741	chr3:124256741:G:A	1.43674e-08	-1.81288e-10	-1.22335	5.7603e-06	-1.81288e-10	-1.17074
124257166	chr3:124257166:CTCTA:C	1.40398e-08	-1.81288e-10	-1.24641	5.60913e-06	-1.81288e-10	-1.19733
124257338	chr3:124257338:T:C	1.38925e-08	-1.25696	-4.18686e-10	3.42287e-06	-1.69125	-4.18686e-10
124257447	chr3:124257447:C:T	1.48587e-08	-1.81288e-10	-1.18972	5.89717e-06	-1.81288e-10	-1.14726
124257483	chr3:124257483:G:A	3.83929e-09	-1.57248	-0.970541	4.97737e-06	-1.58026	0.263435
124257860	chr3:124257860:A:G	1.3803e-08	-1.81288e-10	-1.26342	5.53303e-06	-1.81288e-10	-1.21099
124257947	chr3:124257947:T:C	1.7096e-08	-1.00013	-0.0493369	6.97916e-05	-0.902	2.22579
124258012	chr3:124258012:T:C	1.68678e-08	-1.81288e-10	-1.0629	5.27067e-06	-1.81288e-10	-1.25957
124258111	chr3:124258111:G:A	1.41103e-08	-1.00046	-0.240942	7.05285e-06	-1.10335	0.135053
124258631	chr3:124258631:G:A	4.53625e-09	-1.752	-0.624203	3.28972e-06	-1.77563	0.0447013
124259175	chr3:124259175:A:G	2.83433e-09	-1.41249	-1.43401	1.52376e-06	-1.23072	-1.26983
124259560	chr3:124259560:G:A	2.01687e-09	-1.79114	-1.39562	8.71249e-07	-1.80093	-1.25862
124259787	chr3:124259787:T:C	5.06316e-09	-1.74732	-0.518999	3.84732e-06	-1.77275	0.198396
124259830	chr3:124259830:C:T	2.81977e-08	-1.81288e-10	-0.54907	6.70226e-06	-1.81288e-10	-1.01928
124259839	chr3:124259839:A:C	1.36571e-08	-1.81288e-10	-1.27405	5.33934e-06	-1.81288e-10	-1.24662
124259971	chr3:124259971:A:C	2.74729e-09	-1.44923	-1.42846	1.41859e-06	-1.27471	-1.29735
124260018	chr3:124260018:T:A	6.10399e-09	-0.701424	-1.37794	2.4826e-06	-0.582212	-1.43021
124260107	chr3:124260107:T:A	1.18951e-08	-1.81288e-10	-1.41218	4.92364e-06	-1.81288e-10	-1.32768
124260474	chr3:124260474:A:G	4.26806e-09	-1.79932	-0.637824	2.14854e-06	-1.79326	-0.363677
124260804	chr3:124260804:A:G	4.22993e-09	-1.80088	-0.645238	2.12107e-06	-1.79625	-0.373559
124260846	chr3:124260846:TG:T	1.18009e-08	-0.0292987	-1.39084	5.66302e-06	0.24437	-1.43214
124260916	chr3:124260916:G:A	4.06605e-09	-1.80212	-0.683514	2.02833e-06	-1.79918	-0.415335
124261092	chr3:124261092:G:A	1.87905e-08	-1.81288e-10	-0.954958	1.95339e-05	-1.81288e-10	0.0504226
124261233	chr3:124261233:C:T	4.26611e-08	-0.135021	-4.18686e-10	2.65418e-05	0.356994	-4.18686e-10
124261423	chr3:124261423:C:A	1.22117e-08	-1.81288e-10	-1.38591	4.80894e-06	-1.81288e-10	-1.35125
124261720	chr3:124261720:C:A	3.00324e-08	-0.486031	-4.18686e-10	1.11709e-05	-0.508413	-4.18686e-10
124261761	chr3:124261761:A:G	3.33894e-09	-1.80102	-0.881641	1.64522e-06	-1.80237	-0.621479
124262274	chr3:124262274:C:T	5.06806e-08	-1.81288e-10	0.0372349	2.35146e-05	-1.81288e-10	0.235895
124263554	chr3:124263554:A:C	1.95483e-08	-0.915422	-4.18686e-10	1.09479e-05	-0.528581	-4.18686e-10
124263684	chr3:124263684:A:G	3.38516e-08	-0.366323	-4.18686e-10	5.88144e-06	-1.14993	-4.18686e-10
124263764	chr3:124263764:C:T	4.39909e-09	-1.11143	-1.29548	2.0445e-06	-1.01623	-1.19034
124264037	chr3:124264037:G:A	1.24492e-08	-1.81288e-10	-1.36665	5.02269e-06	-1.81288e-10	-1.30776
124264099	chr3:124264099:A:G	1.77923e-08	-1.81288e-10	-1.00954	8.80173e-06	-1.81288e-10	-0.746779
124264125	chr3:124264125:G:A	1.34625e-08	-1.78378	0.49538	7.09988e-06	-1.7488	0.787148
124264140	chr3:124264140:G:A	1.19658e-08	-1.81288e-10	-1.40626	4.71932e-06	-1.81288e-10	-1.37006
124264757	chr3:124264757:C:T	1.35431e-08	-1.79309	0.510663	7.10413e-06	-1.76574	0.80469
124265052	chr3:124265052:G:A	1.18111e-08	-1.81288e-10	-1.41927	4.66405e-06	-1.81288e-10	-1.38184
124265187	chr3:124265187:T:C	2.18937e-08	-0.802109	-4.18686e-10	1.07625e-05	-0.545656	-4.18686e-10
124265817	chr3:124265817:T:C	3.65969e-09	-1.79943	-0.791501	2.08263e-06	-1.78648	-0.401622
124266837	chr3:124266837:C:T	2.67668e-09	-1.4936	-1.41013	1.02614e-06	-1.47241	-1.42351
124266847	chr3:124266847:C:T	8.28108e-09	-1.77434	-4.18686e-10	5.22026e-06	-1.26918	-4.18686e-10
124266927	chr3:124266927:C:G	1.17615e-08	-1.49137	0.0678919	6.67023e-06	-1.37964	0.355563
124267191	chr3:124267191:A:G	2.07929e-09	-1.71958	-1.4367	1.28917e-06	-1.40026	-1.26747
124267235	chr3:124267235:G:A	1.22942e-08	-1.81288e-10	-1.37918	4.93638e-06	-1.81288e-10	-1.3251
124267242	chr3:124267242:G:A	4.2803e-08	-1.81288e-10	-0.131701	3.94378e-05	-1.81288e-10	0.752999
124267268	chr3:124267268:G:C	2.1253e-08	-1.80061	0.968795	1.15551e-05	-1.78349	1.30889
124267419	chr3:124267419:G:A	1.94574e-09	-1.80116	-1.4215	7.56334e-07	-1.76944	-1.43156
124267672	chr3:124267672:C:A	2.04241e-09	-1.73731	-1.43687	1.23485e-06	-1.44023	-1.27054
124267915	chr3:124267915:G:A	1.24585e-08	-1.81288e-10	-1.36591	5.02475e-06	-1.81288e-10	-1.30735
124268369	chr3:124268369:G:A	2.63215e-09	-1.51215	-1.40836	1.00601e-06	-1.49346	-1.42227
124268649	chr3:124268649:A:G	1.19995e-08	-1.40345	-4.18686e-10	6.01052e-06	-1.12822	-4.18686e-10
124268745	chr3:124268745:G:A	1.3457e-08	-1.81288e-10	-1.28881	5.91908e-06	-1.81288e-10	-1.14355
124269192	chr3:124269192:T:C	2.518e-09	-1.52977	-1.43507	9.84002e-07	-1.50606	-1.4318
124269407	chr3:124269407:C:G	2.45758e-08	-1.81288e-10	-0.686545	5.72558e-06	-1.81288e-10	-1.17678
124269820	chr3:124269820:G:A	1.16228e-08	-1.81288e-10	-1.43534	4.8015e-06	-1.81288e-10	-1.3528
124269953	chr3:124269953:T:C	1.58759e-08	-1.81288e-10	-1.12351	9.34524e-06	-1.81288e-10	-0.68686
124270306	chr3:124270306:A:G	4.05801e-08	-0.185032	-4.18686e-10	6.6328e-06	-1.0297	-4.18686e-10
124270529	chr3:124270529:TTTTTTAATGCATATCAC:T	2.23187e-08	-1.81288e-10	-0.782885	5.56814e-06	-1.81288e-10	-1.20467
124270597	chr3:124270597:G:A	1.56794e-08	-1.78844	0.652473	8.40982e-06	-1.7538	0.961472
124270618	chr3:124270618:T:G	1.71337e-08	-1.78597	0.738708	9.26855e-06	-1.74941	1.05431
124270679	chr3:124270679:G:A	9.78216e-09	-1.40084	-0.206907	5.47359e-06	-1.27531	0.0535209
124271052	chr3:124271052:C:T	1.31292e-08	-1.81288e-10	-1.31347	4.87846e-06	-1.81288e-10	-1.3369
124271259	chr3:124271259:G:A	2.82017e-08	-1.81288e-10	-0.548927	6.73297e-06	-1.81288e-10	-1.01471
124271385	chr3:124271385:G:A	2.60157e-09	-1.49888	-1.43331	9.98627e-07	-1.4868	-1.4363
124271518	chr3:124271518:A:G	4.09276e-08	-1.81288e-10	-0.176505	3.72101e-05	-1.81288e-10	0.694854
124271916	chr3:124271916:C:T	1.28004e-08	-1.80034	0.461511	6.63001e-06	-1.78307	0.752947
124272803	chr3:124272803:T:G	4.46925e-09	-1.10294	-1.28815	3.91989e-06	-0.382455	-1.17321
124272807	chr3:124272807:C:T	2.12929e-09	-1.77826	-1.35427	9.39315e-07	-1.79487	-1.18946
124272969	chr3:124272969:G:T	1.94021e-08	-1.81288e-10	-0.922928	8.74232e-06	-1.81288e-10	-0.753552
124273400	chr3:124273400:C:A	1.3747e-08	-1.79586	0.52837	7.50016e-06	-1.77167	0.864867
124273749	chr3:124273749:AAC:A	8.43069e-09	-1.3866	-0.36983	4.70513e-06	-1.25481	-0.118262
124274226	chr3:124274226:G:A	1.18073e-08	-1.81288e-10	-1.41959	4.43657e-06	-1.81288e-10	-1.43185
124274271	chr3:124274271:G:A	3.19318e-08	-1.81288e-10	-0.424706	1.12745e-05	-1.81288e-10	-0.499183
124274536	chr3:124274536:G:A	1.43609e-08	-1.81288e-10	-1.2238	5.049e-06	-1.81288e-10	-1.30254
124274763	chr3:124274763:T:G	2.16515e-08	-1.81288e-10	-0.813233	9.80289e-06	-1.81288e-10	-0.63905
124274971	chr3:124274971:C:T	7.4751e-08	0.425853	-4.18686e-10	6.21386e-06	-1.09494	-4.18686e-10
124275717	chr3:124275717:C:G	4.46173e-09	-1.79143	-0.601347	2.89912e-06	-1.75835	-0.0989725
124275851	chr3:124275851:C:T	4.1955e-08	-1.81288e-10	-0.151711	3.88505e-05	-1.81288e-10	0.737993
124276675	chr3:124276675:A:G	4.05362e-08	-1.81288e-10	-0.186113	3.80977e-05	-1.81288e-10	0.718426
124276804	chr3:124276804:G:A	2.05735e-09	-1.79813	-1.36876	9.37004e-07	-1.7819	-1.20489
124277180	chr3:124277180:G:T	1.39918e-08	-1.81288e-10	-1.24984	4.80362e-06	-1.81288e-10	-1.35236
124277241	chr3:124277241:C:T	3.6405e-08	-0.293602	-4.18686e-10	6.20621e-06	-1.09618	-4.18686e-10
124277776	chr3:124277776:G:A	1.75054e-08	-1.79353	0.767731	1.02551e-05	-1.76608	1.17212
124278061	chr3:124278061:C:T	4.22444e-08	-0.144838	-4.18686e-10	3.03123e-05	0.489828	-4.18686e-10
124278109	chr3:124278109:T:C	9.75854e-08	-1.81288e-10	0.692419	4.57827e-05	-1.81288e-10	0.902178
124278608	chr3:124278608:A:G	1.8464e-08	-1.81288e-10	-0.972487	8.98085e-06	-1.81288e-10	-0.726632
124278946	chr3:124278946:C:A	8.05989e-09	-1.80141	-4.18686e-10	3.09436e-06	-1.79215	-4.18686e-10
124280124	chr3:124280124:G:A	1.58293e-08	-1.81288e-10	-1.12644	4.80999e-06	-1.81288e-10	-1.35103
124280439	chr3:124280439:G:A	9.43211e-08	-1.81288e-10	0.658395	4.4207e-05	-1.81288e-10	0.867156
124280583	chr3:124280583:C:A	1.84969e-08	-1.7941	0.823393	1.09252e-05	-1.76772	1.23706
124281150	chr3:124281150:C:T	1.19243e-08	-1.53529	0.125566	2.36874e-05	-1.40981	1.65302
124281185	chr3:124281185:G:A	1.59002e-08	-1.81288e-10	-1.12198	4.46561e-06	-1.81288e-10	-1.42532
124282165	chr3:124282165:A:C	1.58156e-08	-1.12731	-4.18686e-10	3.84631e-06	-1.57461	-4.18686e-10
124282730	chr3:124282730:G:C	9.24476e-09	-1.66425	-4.18686e-10	3.74714e-06	-1.60074	-4.18686e-10
124283295	chr3:124283295:A:G	1.17032e-08	-1.81288e-10	-1.42845	4.50696e-06	-1.81288e-10	-1.4161
124283453	chr3:124283453:A:G	1.1631e-08	-1.81288e-10	-1.43463	4.49151e-06	-1.81288e-10	-1.41954
124283813	chr3:124283813:CT:C	3.64755e-08	-0.987832	0.696165	9.89789e-05	-0.71709	2.39027
124284077	chr3:124284077:G:A	1.24889e-08	-1.81288e-10	-1.36347	4.6456e-06	-1.81288e-10	-1.38581
124284381	chr3:124284381:T:C	3.25217e-09	-1.79856	-0.910424	3.6896e-06	-1.80226	0.186053
124284435	chr3:124284435:T:C	1.55845e-08	-1.81288e-10	-1.14203	1.18188e-05	-1.81288e-10	-0.452039
124284558	chr3:124284558:C:T	1.27488e-08	-1.81288e-10	-1.34287	4.99138e-06	-1.81288e-10	-1.31401
124285513	chr3:124285513:A:G	1.8263e-08	-1.81288e-10	-0.98343	4.62271e-06	-1.81288e-10	-1.39075
124285816	chr3:124285816:G:A	1.16764e-08	-1.81288e-10	-1.43074	4.67227e-06	-1.81288e-10	-1.38008
124286203	chr3:124286203:TTC:T	1.96279e-09	-1.78566	-1.42828	7.42043e-07	-1.79443	-1.42565
124286892	chr3:124286892:T:C	1.17873e-08	-1.81288e-10	-1.42129	4.62491e-06	-1.81288e-10	-1.39027
124286974	chr3:124286974:A:G	1.25649e-08	-1.74049	0.383092	5.15351e-06	-1.67781	0.395765
124288055	chr3:124288055:A:G	2.50261e-08	-0.668388	-4.18686e-10	1.59661e-05	-0.151261	-4.18686e-10
124288153	chr3:124288153:G:A	2.02658e-08	-1.81288e-10	-0.879375	8.09437e-06	-1.81288e-10	-0.830559
124288383	chr3:124288383:G:A	9.29568e-09	-1.77921	0.120453	9.07216e-06	-1.74545	1.02893
124289240	chr3:124289240:T:C	1.63671e-08	-1.51353	0.420499	3.13993e-05	-1.39439	1.91945
124289692	chr3:124289692:G:T	3.21194e-09	-1.78734	-0.934092	3.53197e-06	-1.80028	0.140407
124289791	chr3:124289791:T:C	2.82873e-09	-1.4304	-1.41808	9.93608e-07	-1.51275	-1.41539
124289812	chr3:124289812:A:G	2.20213e-08	-1.77295	0.976654	1.29672e-05	-1.73068	1.37138
124290066	chr3:124290066:G:C	2.14631e-09	-1.7261	-1.39846	7.61056e-07	-1.76484	-1.42994
124290826	chr3:124290826:G:A	1.17759e-08	-1.81288e-10	-1.42225	4.41159e-06	-1.81288e-10	-1.43749
124290834	chr3:124290834:T:C	1.18971e-08	-1.81288e-10	-1.41201	4.46435e-06	-1.81288e-10	-1.4256
124291195	chr3:124291195:A:G	1.15981e-08	-1.81288e-10	-1.43746	4.41155e-06	-1.81288e-10	-1.4375
124291417	chr3:124291417:G:A	2.61494e-09	-1.59922	-1.32785	1.23728e-06	-1.69678	-1.01204
124291487	chr3:124291487:C:T	1.97159e-08	-1.81288e-10	-0.906885	7.60943e-06	-1.81288e-10	-0.892338
124291952	chr3:124291952:A:T	2.10946e-08	-1.81288e-10	-0.839292	8.12134e-06	-1.81288e-10	-0.827232
124292223	chr3:124292223:A:G	1.19036e-08	-1.81288e-10	-1.41147	4.69724e-06	-1.81288e-10	-1.37475
124292243	chr3:124292243:C:T	1.95685e-08	-1.81288e-10	-0.914388	1.23315e-05	-1.81288e-10	-0.40957
124292446	chr3:124292446:G:A	3.19603e-09	-1.37604	-1.35036	1.3929e-06	-1.46654	-1.1238
124292548	chr3:124292548:T:C	3.05069e-09	-1.77983	-0.993112	3.66375e-06	-1.79702	0.173785
124292639	chr3:124292639:G:A	1.16031e-08	-1.81288e-10	-1.43704	4.80987e-06	-1.81288e-10	-1.35106
124293086	chr3:124293086:C:T	7.36104e-09	-1.5544	-0.337711	1.10063e-05	-1.44082	0.917564
124293288	chr3:124293288:G:C	1.04627e-08	-1.75588	0.215379	4.23555e-06	-1.70151	0.223297
124293393	chr3:124293393:T:C	1.94525e-08	-1.81288e-10	-0.920331	1.2196e-05	-1.81288e-10	-0.420619
124293462	chr3:124293462:CTAT:C	2.112e-08	-1.81288e-10	-0.838089	1.36407e-05	-1.81288e-10	-0.30867
124293570	chr3:124293570:A:G	2.8891e-09	-1.79266	-1.0347	3.03441e-06	-1.78396	-0.0277491
124293638	chr3:124293638:A:G	4.1369e-09	-1.16678	-1.30159	1.46248e-06	-1.11167	-1.42992
124293774	chr3:124293774:C:A	3.91042e-09	-1.80012	-0.724545	2.35524e-06	-1.70077	-0.364316
124293882	chr3:124293882:C:T	1.85174e-08	-1.81288e-10	-0.969597	4.66228e-06	-1.81288e-10	-1.38222
124294258	chr3:124294258:A:G	1.16213e-08	-1.81288e-10	-1.43547	4.58553e-06	-1.81288e-10	-1.39882
124294332	chr3:124294332:T:C	8.70239e-09	-1.72471	-4.18686e-10	6.63568e-06	-1.02927	-4.18686e-10
124294758	chr3:124294758:A:G	1.18161e-08	-1.81288e-10	-1.41885	4.64407e-06	-1.81288e-10	-1.38614
124294863	chr3:124294863:A:G	1.84828e-08	-1.81288e-10	-0.971468	4.65926e-06	-1.81288e-10	-1.38287
124294935	chr3:124294935:G:A	4.342e-09	-1.79557	-0.6244	2.60062e-06	-1.72207	-0.243909
124294972	chr3:124294972:C:T	4.12067e-09	-1.04562	-1.42668	3.24229e-06	-0.919704	-0.825743
124294975	chr3:124294975:G:A	2.13498e-08	-0.827266	-4.18686e-10	6.59982e-06	-1.03469	-4.18686e-10
124295016	chr3:124295016:T:C	9.9866e-09	-1.58707	-4.18686e-10	3.43299e-06	-1.6883	-4.18686e-10
124295033	chr3:124295033:G:A	1.95477e-08	-1.78337	0.867921	1.14067e-05	-1.74827	1.26074
124295100	chr3:124295100:A:C	1.11717e-08	-1.47564	0.000722358	1.83269e-05	-1.34697	1.33361
124295108	chr3:124295108:G:A	1.64402e-08	-1.81288e-10	-1.08858	5.51426e-06	-1.81288e-10	-1.21439
124295164	chr3:124295164:T:C	1.13071e-08	-1.47727	0.0143879	1.85884e-05	-1.3489	1.34971
124295173	chr3:124295173:T:C	1.10079e-08	-1.48367	-0.00602871	1.79745e-05	-1.35658	1.3238
124296212	chr3:124296212:C:T	4.6571e-09	-0.912626	-1.43729	3.14199e-06	-0.451203	-1.32567
124296594	chr3:124296594:C:T	9.8232e-09	-1.60356	-4.18686e-10	3.36757e-06	-1.70754	-4.18686e-10
124297033	chr3:124297033:G:A	1.16014e-08	-1.81288e-10	-1.43719	4.41501e-06	-1.81288e-10	-1.43672
124297142	chr3:124297142:C:T	1.15995e-08	-1.81288e-10	-1.43735	4.4139e-06	-1.81288e-10	-1.43697
124297384	chr3:124297384:A:G	1.15987e-08	-1.81288e-10	-1.43742	4.41335e-06	-1.81288e-10	-1.43709
124297494	chr3:124297494:C:T	1.16398e-08	-1.81288e-10	-1.43388	4.43555e-06	-1.81288e-10	-1.43208
124297616	chr3:124297616:T:C	4.1849e-09	-1.04988	-1.40694	3.69345e-06	-0.912579	-0.702587
124297984	chr3:124297984:CAT:C	4.57108e-09	-0.931269	-1.43729	3.06998e-06	-0.474388	-1.32567
124297991	chr3:124297991:T:C	2.16304e-08	-1.81288e-10	-0.81421	8.33092e-06	-1.81288e-10	-0.801753
124298251	chr3:124298251:T:C	2.15241e-08	-1.81288e-10	-0.819136	9.25462e-06	-1.81288e-10	-0.696604
124298472	chr3:124298472:C:T	5.73106e-08	-1.81288e-10	0.160177	1.11548e-05	-1.81288e-10	-0.509861
124298587	chr3:124298587:TG:T	8.37728e-09	-1.76279	-4.18686e-10	3.67396e-06	-1.62046	-4.18686e-10
124299183	chr3:124299183:C:T	1.04869e-08	-1.77806	0.239872	4.16826e-06	-1.73993	0.245699
124299398	chr3:124299398:A:G	1.96089e-05	5.99543	-4.18686e-10	0.000489736	3.27214	-4.18686e-10
124299515	chr3:124299515:T:G	2.15e-08	-1.81288e-10	-0.820258	8.27804e-06	-1.81288e-10	-0.808121
124299575	chr3:124299575:T:C	8.86638e-09	-1.69368	-0.0123656	4.60798e-06	-1.71927	0.325328
124299808	chr3:124299808:A:G	1.5987e-08	-1.81288e-10	-1.11653	4.53611e-06	-1.81288e-10	-1.40966
124300540	chr3:124300540:T:C	9.4356e-09	-1.71359	0.0697755	4.95847e-06	-1.73699	0.416355
124300620	chr3:124300620:G:A	2.8657e-09	-1.43761	-1.39789	1.14252e-06	-1.56048	-1.22801
124302135	chr3:124302135:T:A	1.10575e-08	-1.76916	0.283956	6.55901e-06	-1.72371	0.682819
124302405	chr3:124302405:A:G	3.93104e-09	-1.09122	-1.42819	3.07053e-06	-0.972027	-0.827851
124302841	chr3:124302841:A:AC	2.65226e-09	-1.78467	-1.12822	2.78283e-06	-1.79949	-0.0987658
124303015	chr3:124303015:A:C	1.21262e-08	-1.76523	0.372284	7.23901e-06	-1.71791	0.775665
124303156	chr3:124303156:G:A	5.8927e-09	-1.23097	-0.883626	1.91708e-06	-1.7419	-0.529027
124303376	chr3:124303376:G:C	1.23729e-08	-1.81288e-10	-1.3728	4.61882e-06	-1.81288e-10	-1.39159
124303895	chr3:124303895:G:A	1.24834e-08	-1.77434	0.410436	7.46042e-06	-1.73266	0.820549
124305596	chr3:124305596:C:T	2.11988e-08	-1.81288e-10	-0.834362	8.13331e-06	-1.81288e-10	-0.825759
124305705	chr3:124305705:T:TAG	2.89611e-09	-1.79696	-1.02798	3.05529e-06	-1.80241	-0.00244606
124306282	chr3:124306282:C:A	3.59015e-09	-1.20295	-1.40716	3.09e-06	-1.09289	-0.700671
124306564	chr3:124306564:CAG:C	1.27348e-08	-1.81288e-10	-1.34397	4.98186e-06	-1.81288e-10	-1.31592
124306584	chr3:124306584:A:G	1.46272e-08	-1.81288e-10	-1.20543	4.44209e-06	-1.81288e-10	-1.4306
124306675	chr3:124306675:A:G	1.28455e-08	-1.81288e-10	-1.33531	4.79748e-06	-1.81288e-10	-1.35364
124307656	chr3:124307656:T:C	9.36422e-09	-0.254633	-1.39678	6.55424e-06	0.383556	-1.42517
124307701	chr3:124307701:A:G	2.0294e-08	-1.81288e-10	-0.877984	8.09789e-06	-1.81288e-10	-0.830124
124307711	chr3:124307711:T:A	5.3705e-09	-1.67773	-0.529654	2.72818e-06	-1.70168	-0.216417
124307728	chr3:124307728:G:A	8.46366e-09	-0.375923	-1.3766	2.20844e-06	-1.04082	-1.08862
124308076	chr3:124308076:A:G	1.15977e-08	-1.81288e-10	-1.4375	4.43888e-06	-1.81288e-10	-1.43133
124308419	chr3:124308419:T:C	3.01273e-09	-1.7595	-1.02596	3.54513e-06	-1.78589	0.129741
124308641	chr3:124308641:A:G	7.0981e-09	-1.42061	-0.507873	2.46914e-06	-1.51561	-0.502247
124308652	chr3:124308652:C:T	1.0764e-08	-1.7884	0.276298	7.39845e-06	-1.7566	0.836147
124308991	chr3:124308991:T:C	1.78069e-08	-1.00873	-4.18686e-10	1.04483e-05	-0.575284	-4.18686e-10
124309378	chr3:124309378:G:A	1.14901e-08	-1.77431	0.327491	8.05809e-06	-1.73336	0.898311
124309450	chr3:124309450:A:G	2.04968e-09	-1.75913	-1.4115	7.5207e-07	-1.78573	-1.42093
124309517	chr3:124309517:G:A	2.06338e-09	-1.73363	-1.43034	7.83756e-07	-1.76858	-1.3968
124309672	chr3:124309672:A:T	3.8288e-09	-1.13847	-1.40729	3.31682e-06	-1.02219	-0.700529
124309687	chr3:124309687:T:C	1.19774e-08	-1.77239	0.367109	8.43397e-06	-1.72997	0.940512
124310163	chr3:124310163:A:C	8.05321e-09	-1.80224	-4.18686e-10	3.2232e-06	-1.75135	-4.18686e-10
124310185	chr3:124310185:G:A	2.81304e-09	-1.80241	-1.05163	3.33374e-06	-1.7953	0.0776631
124310239	chr3:124310239:A:G	3.85499e-09	-1.12685	-1.4121	3.26875e-06	-1.01035	-0.726971
124310240	chr3:124310240:TA:T	3.77324e-09	-1.14976	-1.41062	3.21458e-06	-1.03487	-0.719156
124310815	chr3:124310815:G:A	1.14243e-08	-1.7739	0.321331	7.98567e-06	-1.73305	0.888975
124311050	chr3:124311050:A:G	1.13566e-08	-1.45851	-4.18686e-10	4.62195e-06	-1.39091	-4.18686e-10
124311340	chr3:124311340:A:G	8.4777e-09	-1.70816	-0.0427142	4.40812e-06	-1.73187	0.293592
124311377	chr3:124311377:C:T	1.76239e-08	-1.81288e-10	-1.01906	1.07075e-05	-1.81288e-10	-0.550778
124311640	chr3:124311640:A:G	1.18575e-08	-1.77827	0.362922	8.26846e-06	-1.73997	0.930688
124312149	chr3:124312149:T:C	1.16827e-08	-1.81288e-10	-1.4302	4.41291e-06	-1.81288e-10	-1.43719
124312312	chr3:124312312:C:T	1.16393e-08	-1.81288e-10	-1.43392	4.49286e-06	-1.81288e-10	-1.41924
124312817	chr3:124312817:A:G	1.16383e-08	-1.81288e-10	-1.43401	4.41178e-06	-1.81288e-10	-1.43745
124312880	chr3:124312880:G:A	1.89325e-08	-1.77902	0.831595	1.1334e-05	-1.74059	1.24667
124312908	chr3:124312908:G:A	1.17083e-08	-1.81288e-10	-1.42801	4.50536e-06	-1.81288e-10	-1.41646
124312932	chr3:124312932:C:T	2.07791e-09	-1.7208	-1.43614	8.04649e-07	-1.75884	-1.38024
124313024	chr3:124313024:G:A	3.70026e-09	-1.16296	-1.41694	3.06192e-06	-1.04905	-0.753635
124313325	chr3:124313325:T:A	9.12459e-09	-1.67734	-4.18686e-10	7.10355e-06	-0.961133	-4.18686e-10
124313380	chr3:124313380:T:C	4.12128e-08	-0.169561	-4.18686e-10	2.86926e-05	0.434912	-4.18686e-10
124313839	chr3:124313839:A:G	2.40752e-08	-1.81288e-10	-0.707126	3.58675e-05	-1.81288e-10	0.658105
124314200	chr3:124314200:G:A	1.12341e-08	-1.46936	-4.18686e-10	4.43413e-06	-1.4324	-4.18686e-10
124314267	chr3:124314267:G:A	9.33959e-09	-1.65405	-4.18686e-10	3.25344e-06	-1.74202	-4.18686e-10
124314276	chr3:124314276:T:C	6.67682e-09	-1.6949	-0.294772	9.26342e-06	-1.618	0.922342
124314745	chr3:124314745:C:T	1.00968e-08	-1.78325	0.207159	6.88086e-06	-1.75161	0.75863
124314821	chr3:124314821:A:AT	2.3658e-09	-1.60641	-1.42078	1.20862e-06	-1.57484	-1.15741
124315124	chr3:124315124:T:A	6.57466e-08	-1.81288e-10	0.297498	2.6167e-05	-1.81288e-10	0.342773
124315520	chr3:124315520:G:C	1.08385e-08	-1.76753	0.262326	7.52839e-06	-1.72283	0.819785
124315894	chr3:124315894:G:A	5.77428e-09	-1.0523	-1.0826	1.75223e-06	-0.997507	-1.36333
124316315	chr3:124316315:C:T	1.46842e-08	-1.81288e-10	-1.20154	4.50178e-06	-1.81288e-10	-1.41726
124316447	chr3:124316447:T:C	1.09968e-08	-1.48673	-0.0039752	1.81928e-05	-1.36075	1.34005
124316623	chr3:124316623:T:C	4.74111e-08	-0.0294518	-4.18686e-10	7.341e-06	-0.928252	-4.18686e-10
124317018	chr3:124317018:C:T	1.17827e-08	-1.79428	0.3726	8.1917e-06	-1.76824	0.949631
124317381	chr3:124317381:T:A	1.41462e-08	-1.81288e-10	-1.23887	4.45954e-06	-1.81288e-10	-1.42668
124317413	chr3:124317413:G:A	1.20962e-08	-1.81288e-10	-1.39541	4.41283e-06	-1.81288e-10	-1.43721
124317578	chr3:124317578:A:G	1.18057e-08	-1.81288e-10	-1.41973	4.46303e-06	-1.81288e-10	-1.4259
124317812	chr3:124317812:T:G	1.18625e-08	-1.81288e-10	-1.41493	4.41314e-06	-1.81288e-10	-1.43714
124318171	chr3:124318171:G:A	9.14496e-09	-1.67511	-4.18686e-10	3.7838e-06	-1.591	-4.18686e-10
124318688	chr3:124318688:T:A	1.33158e-08	-1.81288e-10	-1.29936	8.16343e-06	-1.81288e-10	-0.822063
124318754	chr3:124318754:A:G	1.7446e-08	-1.81288e-10	-1.0292	6.70547e-06	-1.81288e-10	-1.0188
124318913	chr3:124318913:C:T	1.72544e-08	-1.81288e-10	-1.04024	6.7992e-06	-1.81288e-10	-1.00492
124319300	chr3:124319300:T:C	1.3733e-08	-1.81288e-10	-1.2685	5.30896e-06	-1.81288e-10	-1.25233
124319309	chr3:124319309:G:A	8.08592e-09	-1.79818	-4.18686e-10	4.62931e-06	-1.38932	-4.18686e-10
124319504	chr3:124319504:A:C	2.12773e-09	-1.80058	-1.33267	8.98165e-07	-1.80221	-1.22692
124320100	chr3:124320100:G:C	1.70942e-08	-1.81288e-10	-1.04957	6.00356e-06	-1.81288e-10	-1.12937
124320117	chr3:124320117:G:A	1.20113e-08	-1.81288e-10	-1.40246	4.41761e-06	-1.81288e-10	-1.43613
124320185	chr3:124320185:T:C	8.37597e-09	-1.76294	-4.18686e-10	3.35085e-06	-1.71251	-4.18686e-10
124320812	chr3:124320812:T:C	1.27851e-08	-1.81288e-10	-1.34003	6.13971e-06	-1.81288e-10	-1.10695
124321463	chr3:124321463:G:A	2.04994e-09	-1.80184	-1.36866	8.44896e-07	-1.79954	-1.29073
124321575	chr3:124321575:G:A	2.51505e-08	-1.81288e-10	-0.663431	1.06874e-05	-1.81288e-10	-0.552661
124321710	chr3:124321710:C:T	2.76557e-08	-1.81288e-10	-0.568476	1.20009e-05	-1.81288e-10	-0.436747
124321793	chr3:124321793:C:G	1.33988e-08	-1.81288e-10	-1.29314	8.86868e-06	-1.81288e-10	-0.739201
124322300	chr3:124322300:G:A	1.28792e-08	-1.81288e-10	-1.3327	6.09039e-06	-1.81288e-10	-1.11502
124322457	chr3:124322457:G:A	1.60784e-08	-1.81288e-10	-1.11084	5.69814e-06	-1.81288e-10	-1.18159
124322490	chr3:124322490:A:G	1.08041e-08	-1.50838	-4.18686e-10	3.307e-06	-1.72569	-4.18686e-10
124322532	chr3:124322532:G:A	2.00176e-08	-1.81288e-10	-0.891695	1.24357e-05	-1.81288e-10	-0.401155
124322680	chr3:124322680:G:A	2.87823e-08	-1.81288e-10	-0.528549	1.22087e-05	-1.81288e-10	-0.41958
124322793	chr3:124322793:A:G	2.18561e-09	-1.79798	-1.30843	1.09834e-06	-1.80066	-1.02727
124322934	chr3:124322934:A:C	1.96377e-08	-1.81288e-10	-0.910857	8.16639e-06	-1.81288e-10	-0.8217
124323468	chr3:124323468:G:C	3.11241e-09	-1.76681	-0.986102	2.83467e-06	-1.78074	-0.0990557
124323511	chr3:124323511:T:C	6.68773e-09	-1.62213	-0.365909	1.24409e-05	-1.49008	1.08934
124323754	chr3:124323754:C:A	8.7868e-09	-1.71506	-4.18686e-10	3.58318e-06	-1.64548	-4.18686e-10
124323918	chr3:124323918:G:T	1.37038e-08	-1.81288e-10	-1.27063	9.1851e-06	-1.81288e-10	-0.704144
124323966	chr3:124323966:GGTCT:G	2.58086e-08	-1.81288e-10	-0.637603	1.08613e-05	-1.81288e-10	-0.536525
124324034	chr3:124324034:A:G	2.1307e-09	-1.78788	-1.34398	8.96042e-07	-1.79277	-1.23872
124324360	chr3:124324360:C:T	2.12138e-09	-1.78651	-1.34973	8.88609e-07	-1.79147	-1.24835
124324919	chr3:124324919:T:C	2.15747e-09	-1.79257	-1.3268	9.12353e-07	-1.79621	-1.21725
124325258	chr3:124325258:G:A	1.22544e-08	-1.81288e-10	-1.38243	5.35922e-06	-1.81288e-10	-1.24291
124325400	chr3:124325400:C:T	2.54989e-08	-1.81288e-10	-0.649675	1.26394e-05	-1.81288e-10	-0.384908
124325676	chr3:124325676:T:C	7.46438e-09	-1.32504	-0.553129	5.92594e-06	-1.24194	0.0995515
124325708	chr3:124325708:A:G	1.52265e-08	-1.81288e-10	-1.16527	6.11483e-06	-1.81288e-10	-1.11101
124325804	chr3:124325804:T:G	1.5239e-08	-1.81288e-10	-1.16445	6.11996e-06	-1.81288e-10	-1.11017
124326102	chr3:124326102:C:T	4.83291e-09	-1.28155	-1.03131	2.98572e-06	-1.17612	-0.651761
124326181	chr3:124326181:A:G	1.16684e-08	-1.81288e-10	-1.43142	4.55414e-06	-1.81288e-10	-1.40569
124326528	chr3:124326528:A:G	8.9455e-09	-1.69716	-4.18686e-10	3.65857e-06	-1.62465	-4.18686e-10
124326550	chr3:124326550:G:A	4.24133e-09	-1.27102	-1.17241	1.51197e-06	-1.21731	-1.291
124326860	chr3:124326860:G:A	8.30024e-09	-1.32763	-0.444395	7.06399e-06	-1.24247	0.275752
124327549	chr3:124327549:G:A	2.4464e-09	-1.56559	-1.42811	1.10424e-06	-1.53463	-1.28794
124327602	chr3:124327602:C:T	2.15649e-09	-1.79976	-1.32006	7.41535e-07	-1.784	-1.43676
124328239	chr3:124328239:T:C	1.63135e-08	-1.81288e-10	-1.09632	4.41369e-06	-1.81288e-10	-1.43702
124328247	chr3:124328247:G:A	2.31965e-09	-1.63659	-1.4103	1.06432e-06	-1.56953	-1.28987
124328273	chr3:124328273:T:C	1.71314e-08	-1.81288e-10	-1.04739	4.41333e-06	-1.81288e-10	-1.4371
124328562	chr3:124328562:C:T	4.19734e-09	-1.65833	-0.795524	5.02327e-06	-1.6872	0.379559
124329300	chr3:124329300:T:C	1.16405e-08	-1.81288e-10	-1.43382	5.11784e-06	-1.81288e-10	-1.28899
124329488	chr3:124329488:C:T	1.21822e-08	-1.81288e-10	-1.38833	7.53592e-06	-1.81288e-10	-0.902046
124329639	chr3:124329639:C:A	1.1661e-08	-1.81288e-10	-1.43206	5.80593e-06	-1.81288e-10	-1.16285
124330260	chr3:124330260:A:T	1.44293e-08	-1.81288e-10	-1.21905	4.47171e-06	-1.81288e-10	-1.42396
124330262	chr3:124330262:A:T	1.50411e-08	-1.81288e-10	-1.17752	4.44657e-06	-1.81288e-10	-1.42959
124330378	chr3:124330378:G:T	3.06662e-09	-1.75722	-1.01051	1.97145e-06	-1.77591	-0.467052
124330904	chr3:124330904:A:G	2.03075e-09	-1.76049	-1.41941	9.91945e-07	-1.68528	-1.24454
124331221	chr3:124331221:A:T	2.83245e-09	-1.54329	-1.30388	1.81966e-06	-1.39205	-0.931029
124331437	chr3:124331437:A:G	6.34153e-08	-1.81288e-10	0.261397	1.82969e-05	-1.81288e-10	-0.0149974
124331647	chr3:124331647:G:A	1.30035e-07	0.979494	-4.18686e-10	2.30734e-05	0.216953	-4.18686e-10
124331701	chr3:124331701:T:C	3.19491e-08	-1.81288e-10	-0.424165	9.03311e-06	-1.81288e-10	-0.72083
124331838	chr3:124331838:A:G	1.36135e-06	3.32792	-4.18686e-10	6.04671e-05	1.18037	-4.18686e-10
124332034	chr3:124332034:T:C	1.1601e-08	-1.81288e-10	-1.43721	4.43219e-06	-1.81288e-10	-1.43283
124332092	chr3:124332092:C:T	5.18132e-09	-1.73627	-0.506974	2.39058e-06	-1.7741	-0.276095
124332256	chr3:124332256:T:C	1.85942e-08	-1.81288e-10	-0.965458	7.88683e-06	-1.81288e-10	-0.856533
124332814	chr3:124332814:T:C	1.97753e-09	-1.77823	-1.42823	9.57708e-07	-1.71749	-1.24745
124332963	chr3:124332963:A:T	2.22535e-08	-0.785812	-4.18686e-10	5.85018e-06	-1.15525	-4.18686e-10
124332983	chr3:124332983:T:C	2.76622e-09	-1.57742	-1.2934	1.74112e-06	-1.43794	-0.929264
124333117	chr3:124333117:A:G	9.28751e-09	-1.65964	-4.18686e-10	4.38404e-06	-1.44376	-4.18686e-10
124333339	chr3:124333339:A:G	1.16363e-08	-1.81288e-10	-1.43418	4.46581e-06	-1.81288e-10	-1.42528
124333716	chr3:124333716:C:T	7.79215e-09	-1.62262	-0.212568	3.72964e-06	-1.68054	0.0751249
124333843	chr3:124333843:G:A	1.43298e-08	-1.81288e-10	-1.22597	4.43407e-06	-1.81288e-10	-1.43241
124333999	chr3:124333999:T:A	4.38451e-09	-1.65209	-0.758138	3.23384e-06	-1.67907	-0.0689881
124334098	chr3:124334098:C:T	1.44054e-08	-1.81288e-10	-1.2207	4.43799e-06	-1.81288e-10	-1.43153
124334654	chr3:124334654:G:A	4.23935e-09	-1.68014	-0.763763	3.13755e-06	-1.7043	-0.0739884
124336117	chr3:124336117:C:T	2.6726e-09	-1.6176	-1.28766	1.57466e-06	-1.46937	-0.998317
124336170	chr3:124336170:A:G	1.1746e-08	-1.81288e-10	-1.42479	4.68585e-06	-1.81288e-10	-1.37718
124336809	chr3:124336809:A:C	1.23525e-08	-1.81288e-10	-1.37445	5.0625e-06	-1.81288e-10	-1.29987
124336945	chr3:124336945:T:C	3.14329e-08	-1.81288e-10	-0.440454	8.71547e-06	-1.81288e-10	-0.756628
124337308	chr3:124337308:T:A	1.15976e-08	-1.81288e-10	-1.43751	4.78335e-06	-1.81288e-10	-1.35659
124337374	chr3:124337374:A:G	1.15978e-08	-1.81288e-10	-1.43749	4.79514e-06	-1.81288e-10	-1.35412
124337391	chr3:124337391:A:G	6.55326e-09	-1.74589	-0.262462	3.32475e-06	-1.78047	0.0601383
124337479	chr3:124337479:C:T	1.15986e-08	-1.81288e-10	-1.43742	4.80918e-06	-1.81288e-10	-1.3512
124337584	chr3:124337584:G:A	6.84391e-09	-1.73949	-0.225461	3.46987e-06	-1.77643	0.0988182
124337644	chr3:124337644:G:T	1.4142e-08	-1.81288e-10	-1.23916	4.4272e-06	-1.81288e-10	-1.43396
124337785	chr3:124337785:T:G	3.1448e-09	-1.78747	-0.955083	2.69443e-06	-1.79398	-0.136562
124337863	chr3:124337863:G:A	1.78864e-08	-1.81288e-10	-1.00427	8.3259e-06	-1.81288e-10	-0.802356
124338068	chr3:124338068:T:A	7.06185e-08	-1.81288e-10	0.368984	1.31059e-05	-1.81288e-10	-0.348664
124338121	chr3:124338121:A:G	1.16293e-08	-1.81288e-10	-1.43478	4.57251e-06	-1.81288e-10	-1.40166
124338185	chr3:124338185:A:G	9.19129e-09	-1.67005	-4.18686e-10	3.10877e-06	-1.7875	-4.18686e-10
124339043	chr3:124339043:T:G	1.85198e-08	-0.969467	-4.18686e-10	1.11257e-05	-0.512474	-4.18686e-10
124339858	chr3:124339858:T:C	2.21684e-09	-1.69485	-1.39737	1.04939e-06	-1.67832	-1.19519
124339914	chr3:124339914:G:A	2.74076e-09	-1.5511	-1.32897	1.14419e-06	-1.36868	-1.41835
124340045	chr3:124340045:G:A	2.77127e-09	-1.55118	-1.31782	1.13915e-06	-1.36879	-1.42265
124340378	chr3:124340378:C:T	1.58064e-08	-1.81288e-10	-1.12789	4.94578e-06	-1.81288e-10	-1.32319
124340558	chr3:124340558:G:A	1.25517e-08	-1.81288e-10	-1.35845	6.09068e-06	-1.81288e-10	-1.11497
124340757	chr3:124340757:C:A	3.39085e-08	-1.81288e-10	-0.364643	9.27277e-06	-1.81288e-10	-0.694645
124341434	chr3:124341434:A:C	1.17288e-08	-1.81288e-10	-1.42626	5.53941e-06	-1.81288e-10	-1.20984
124341511	chr3:124341511:C:T	6.6152e-09	-1.74034	-0.258598	3.34265e-06	-1.77707	0.0621051
124341544	chr3:124341544:A:G	1.82357e-07	1.31765	-4.18686e-10	7.21125e-05	1.3565	-4.18686e-10
124341627	chr3:124341627:G:A	1.17322e-08	-1.81288e-10	-1.42597	4.50022e-06	-1.81288e-10	-1.4176
124341739	chr3:124341739:G:A	1.1681e-07	0.87224	-4.18686e-10	1.34577e-05	-0.322179	-4.18686e-10
124342233	chr3:124342233:T:C	2.36387e-09	-1.59064	-1.43737	1.21709e-06	-1.43933	-1.28593
124342595	chr3:124342595:A:C	3.16596e-09	-1.55	-1.18585	2.19314e-06	-1.40041	-0.735981
124342739	chr3:124342739:T:C	2.80098e-09	-1.45316	-1.40518	9.89142e-07	-1.50701	-1.42564
124342923	chr3:124342923:A:G	1.45976e-08	-1.81288e-10	-1.20745	6.01468e-06	-1.81288e-10	-1.12752
124343284	chr3:124343284:G:C	1.2751e-08	-1.81288e-10	-1.3427	4.77642e-06	-1.81288e-10	-1.35804
124343318	chr3:124343318:T:C	2.17935e-05	6.10106	-4.18686e-10	0.000425684	3.13197	-4.18686e-10
124343553	chr3:124343553:G:A	1.60275e-08	-1.81288e-10	-1.114	1.12355e-05	-1.81288e-10	-0.502651
124344769	chr3:124344769:G:C	1.31778e-08	-1.30977	-4.18686e-10	3.74989e-06	-1.6	-4.18686e-10
124345166	chr3:124345166:C:T	2.79537e-08	-1.78077	1.22301	4.5366e-06	-1.7998	0.390247
124345454	chr3:124345454:C:T	1.20387e-08	-1.81288e-10	-1.40018	4.8463e-06	-1.81288e-10	-1.34351
124345519	chr3:124345519:A:C	4.58895e-08	-0.0620735	-4.18686e-10	1.1926e-05	-0.443002	-4.18686e-10
124346131	chr3:124346131:T:C	1.23504e-08	-1.81288e-10	-1.37462	4.43808e-06	-1.81288e-10	-1.4315
124346531	chr3:124346531:G:T	2.59283e-08	-1.81288e-10	-0.632976	1.58875e-05	-1.81288e-10	-0.156194
124346586	chr3:124346586:C:G	4.30071e-09	-1.75046	-0.679065	1.17324e-06	-1.76845	-0.993511
124347040	chr3:124347040:G:A	1.88705e-08	-0.950709	-4.18686e-10	6.91738e-06	-0.98769	-4.18686e-10
124347573	chr3:124347573:G:A	4.08834e-09	-1.68413	-0.796039	3.51454e-06	-1.49571	-0.169112
124348174	chr3:124348174:ATGGGACAGAGAGG:A	6.28344e-09	-1.41174	-0.638654	5.0131e-06	-1.52667	0.216996
124348346	chr3:124348346:C:T	8.2818e-09	-1.77425	-4.18686e-10	3.1288e-06	-1.78108	-4.18686e-10
124348366	chr3:124348366:A:G	1.48436e-08	-1.81288e-10	-1.19074	1.34587e-05	-1.81288e-10	-0.322101
124348748	chr3:124348748:C:T	4.01979e-08	-1.81288e-10	-0.194495	1.12623e-05	-1.81288e-10	-0.500266
124348870	chr3:124348870:AC:A	2.58534e-09	-1.75581	-1.18264	9.20604e-07	-1.57615	-1.4283
124349004	chr3:124349004:C:T	1.44829e-08	-1.81288e-10	-1.21534	1.27558e-05	-1.81288e-10	-0.375741
124349406	chr3:124349406:C:T	1.45621e-08	-1.81288e-10	-1.20989	4.48717e-06	-1.81288e-10	-1.4205
124349489	chr3:124349489:A:G	3.72924e-09	-1.14911	-1.42299	1.05579e-06	-1.44974	-1.4177
124349761	chr3:124349761:C:T	4.9442e-09	-1.08263	-1.20746	1.2531e-06	-1.40867	-1.28743
124350010	chr3:124350010:C:G	2.46374e-09	-1.70133	-1.2853	1.01625e-06	-1.47076	-1.43485
124350307	chr3:124350307:C:T	2.02433e-09	-1.78137	-1.4017	8.35718e-07	-1.77671	-1.32448
124350438	chr3:124350438:T:C	4.44133e-08	-1.81288e-10	-0.094769	1.22668e-05	-1.81288e-10	-0.414827
124350604	chr3:124350604:A:T	8.5181e-09	-1.74612	-4.18686e-10	3.17006e-06	-1.76798	-4.18686e-10
124351143	chr3:124351143:C:G	4.00966e-08	1.17143	-1.36844	5.95449e-06	0.0522716	-1.18985
124351282	chr3:124351282:G:A	5.58137e-09	-0.856578	-1.3123	1.40932e-06	-1.23483	-1.34379
124351786	chr3:124351786:T:C	1.51071e-08	-1.81288e-10	-1.17315	1.22671e-05	-1.81288e-10	-0.414809
124351855	chr3:124351855:G:T	3.12705e-08	-1.81288e-10	-0.445634	1.18106e-05	-1.81288e-10	-0.452726
124351953	chr3:124351953:A:G	1.99644e-09	-1.79823	-1.39872	9.93658e-07	-1.69633	-1.23176
124351987	chr3:124351987:A:G	6.93156e-09	-1.41018	-0.542046	1.19524e-05	-1.52457	1.08378
124352009	chr3:124352009:G:A	2.36089e-08	-1.81288e-10	-0.726686	8.59174e-06	-1.81288e-10	-0.770925
124352075	chr3:124352075:G:A	2.02361e-08	-0.88084	-4.18686e-10	4.19405e-06	-1.48806	-4.18686e-10
124352392	chr3:124352392:T:G	6.25991e-09	-1.4627	-0.591447	2.72463e-06	-1.77278	-0.146612
124352842	chr3:124352842:C:T	3.4293e-09	-1.22027	-1.43569	1.02176e-06	-1.46305	-1.43715
124352844	chr3:124352844:T:G	1.2895e-08	-1.81288e-10	-1.33147	9.48608e-06	-1.81288e-10	-0.671902
124353124	chr3:124353124:A:C	1.17299e-08	-1.81288e-10	-1.42617	5.07853e-06	-1.81288e-10	-1.2967
124353680	chr3:124353680:G:A	3.08515e-09	-1.61089	-1.15082	1.71486e-06	-1.64181	-0.740586
124354017	chr3:124354017:A:G	2.81007e-08	-1.81288e-10	-0.552514	4.20209e-05	-1.81288e-10	0.81644
124354065	chr3:124354065:A:C	6.35132e-08	-1.81288e-10	0.262939	1.32733e-05	-1.81288e-10	-0.335973
124354193	chr3:124354193:G:T	1.20118e-08	-1.81288e-10	-1.40242	7.79542e-06	-1.81288e-10	-0.868191
124354410	chr3:124354410:G:A	2.09036e-09	-1.71899	-1.43198	8.08237e-07	-1.72289	-1.41174
124354564	chr3:124354564:A:G	3.841e-09	-1.36048	-1.1821	3.63399e-06	-1.48463	-0.146763
124354816	chr3:124354816:G:A	1.4392e-08	-1.81288e-10	-1.22163	6.0559e-06	-1.81288e-10	-1.12069
124355263	chr3:124355263:T:C	1.9434e-08	-1.81288e-10	-0.921284	2.32839e-05	-1.81288e-10	0.226035
124355506	chr3:124355506:C:T	2.70707e-09	-1.51	-1.38244	7.88125e-07	-1.75997	-1.39986
124355656	chr3:124355656:C:T	2.05278e-08	-0.86653	-4.18686e-10	1.09462e-05	-0.52873	-4.18686e-10
124355921	chr3:124355921:G:A	3.43287e-09	-1.24738	-1.40753	1.04562e-06	-1.48669	-1.39043
124355942	chr3:124355942:T:C	3.09556e-08	-0.455756	-4.18686e-10	8.09104e-06	-0.830969	-4.18686e-10
124356226	chr3:124356226:C:T	1.15983e-08	-1.81288e-10	-1.43745	6.0909e-06	-1.81288e-10	-1.11493
124356509	chr3:124356509:T:C	1.1599e-08	-1.81288e-10	-1.43739	6.07397e-06	-1.81288e-10	-1.11771
124356623	chr3:124356623:C:T	1.19364e-08	-1.81288e-10	-1.40872	4.41229e-06	-1.81288e-10	-1.43733
124357000	chr3:124357000:G:A	1.2052e-08	-1.81288e-10	-1.39907	4.78448e-06	-1.81288e-10	-1.35635
124357164	chr3:124357164:T:C	1.95803e-09	-1.79987	-1.41651	9.64767e-07	-1.79012	-1.16747
124357326	chr3:124357326:G:A	2.01739e-08	-0.883918	-4.18686e-10	4.19265e-06	-1.4884	-4.18686e-10
124357513	chr3:124357513:T:C	1.19367e-08	-1.81288e-10	-1.40869	4.41229e-06	-1.81288e-10	-1.43733
124358816	chr3:124358816:A:G	5.21244e-09	-1.80126	-0.436001	4.8559e-06	-1.78283	0.4413
124359267	chr3:124359267:C:G	1.58639e-08	-1.81288e-10	-1.12426	4.67357e-06	-1.81288e-10	-1.3798
124359521	chr3:124359521:G:A	1.19254e-08	-1.81288e-10	-1.40964	4.41252e-06	-1.81288e-10	-1.43728
124359560	chr3:124359560:C:T	1.48057e-08	-1.1933	-4.18686e-10	3.98516e-06	-1.53915	-4.18686e-10
124360023	chr3:124360023:A:C	2.27091e-09	-1.65602	-1.41211	1.13784e-06	-1.36384	-1.42876
124360239	chr3:124360239:G:T	1.89611e-08	-1.81288e-10	-0.945917	8.86134e-06	-1.81288e-10	-0.74003
124360425	chr3:124360425:A:C	1.97961e-09	-1.79901	-1.4064	7.78984e-07	-1.74298	-1.42851
124360442	chr3:124360442:C:T	3.75304e-09	-1.14982	-1.41593	1.11758e-06	-1.41075	-1.39981
124360673	chr3:124360673:C:T	1.78716e-08	-1.81288e-10	-1.0051	1.21803e-05	-1.81288e-10	-0.421907
124361070	chr3:124361070:T:G	1.53041e-08	-1.81288e-10	-1.16019	6.53596e-06	-1.81288e-10	-1.04441
124361306	chr3:124361306:A:G	1.21809e-07	-1.81288e-10	0.914145	2.25532e-05	-1.81288e-10	0.19415
124361391	chr3:124361391:C:T	5.31201e-08	0.084247	-4.18686e-10	1.11507e-05	-0.510229	-4.18686e-10
124361534	chr3:124361534:C:A	1.26757e-08	-1.81288e-10	-1.34862	5.42762e-06	-1.81288e-10	-1.23023
124361880	chr3:124361880:G:A	1.20084e-08	-1.81288e-10	-1.4027	4.79925e-06	-1.81288e-10	-1.35327
124361896	chr3:124361896:T:C	2.39228e-09	-1.5875	-1.42856	1.28612e-06	-1.25628	-1.41381
124361963	chr3:124361963:C:A	1.15979e-08	-1.81288e-10	-1.43749	4.41279e-06	-1.81288e-10	-1.43722
124361975	chr3:124361975:T:C	1.4114e-08	-1.81288e-10	-1.24114	6.00115e-06	-1.81288e-10	-1.12978
124362687	chr3:124362687:A:T	8.88844e-09	-1.70356	-4.18686e-10	4.14147e-06	-1.50068	-4.18686e-10
124362873	chr3:124362873:G:A	1.1953e-08	-1.81288e-10	-1.40733	5.48209e-06	-1.81288e-10	-1.22024
124362898	chr3:124362898:A:C	1.17475e-08	-1.81288e-10	-1.42467	6.34343e-06	-1.81288e-10	-1.07431
124362910	chr3:124362910:A:G	2.71585e-08	-1.81288e-10	-0.58662	1.19953e-05	-1.81288e-10	-0.437216
124363043	chr3:124363043:A:G	4.15242e-09	-1.80051	-0.664109	3.2116e-06	-1.74888	-0.00608059
124363699	chr3:124363699:G:A	1.35023e-07	-1.81288e-10	1.01713	2.42382e-05	-1.81288e-10	0.266203
124364041	chr3:124364041:A:C	1.37804e-08	-1.81288e-10	-1.26506	1.08672e-05	-1.81288e-10	-0.535982
124364178	chr3:124364178:C:T	1.16005e-08	-1.81288e-10	-1.43727	6.04867e-06	-1.81288e-10	-1.12189
124364195	chr3:124364195:CA:C	1.17656e-08	-1.81288e-10	-1.42313	4.52079e-06	-1.81288e-10	-1.41304
124364290	chr3:124364290:T:A	1.22525e-08	-1.81288e-10	-1.38258	4.43621e-06	-1.81288e-10	-1.43193
124364323	chr3:124364323:C:T	1.96096e-09	-1.77834	-1.43653	9.43935e-07	-1.68853	-1.29089
124364553	chr3:124364553:G:C	2.02928e-08	-0.87804	-4.18686e-10	5.19952e-06	-1.27316	-4.18686e-10
124364705	chr3:124364705:C:T	1.38111e-07	-1.81288e-10	1.03975	2.47079e-05	-1.81288e-10	0.285397
124364860	chr3:124364860:G:A	1.16357e-08	-1.81288e-10	-1.43423	5.76843e-06	-1.81288e-10	-1.16933
124365110	chr3:124365110:A:G	2.51093e-09	-1.80163	-1.16603	9.7878e-07	-1.77565	-1.16752
124365352	chr3:124365352:G:T	1.1937e-08	-1.81288e-10	-1.40867	6.09351e-06	-1.81288e-10	-1.1145
124365760	chr3:124365760:TG:T	1.20576e-08	-1.81288e-10	-1.39862	4.91954e-06	-1.81288e-10	-1.32851
124365765	chr3:124365765:G:T	1.20547e-08	-1.81288e-10	-1.39886	4.91751e-06	-1.81288e-10	-1.32893
124366073	chr3:124366073:C:T	1.21794e-08	-1.81288e-10	-1.38856	5.24776e-06	-1.81288e-10	-1.26393
124366127	chr3:124366127:T:A	2.00982e-09	-1.78056	-1.40971	8.12925e-07	-1.69319	-1.43566
124366140	chr3:124366140:G:C	2.29688e-08	-0.75417	-4.18686e-10	8.28633e-06	-0.80712	-4.18686e-10
124366167	chr3:124366167:T:A	5.77809e-09	-1.33593	-0.798305	4.34145e-06	-1.45999	0.00646557
124366172	chr3:124366172:T:A	1.16693e-08	-1.81288e-10	-1.43134	4.42778e-06	-1.81288e-10	-1.43383
124366182	chr3:124366182:T:C	2.45536e-09	-1.60411	-1.38592	1.22383e-06	-1.28279	-1.43695
124366263	chr3:124366263:C:G	2.1357e-09	-1.76383	-1.36569	8.71444e-07	-1.65666	-1.40268
124366538	chr3:124366538:C:G	1.53423e-08	-1.81288e-10	-1.1577	1.05098e-05	-1.81288e-10	-0.569424
124368275	chr3:124368275:GCCGGGCGGAGACGCTCCTCACTTCCCAGATGGGGTGGCT:G	1.16206e-08	-1.81288e-10	-1.43553	4.6955e-06	-1.81288e-10	-1.37512
124368296	chr3:124368296:C:A	5.40441e-08	-1.81288e-10	0.101492	1.20667e-05	-1.81288e-10	-0.431277
124368334	chr3:124368334:C:T	3.4049e-09	-1.67359	-0.989505	1.41861e-06	-1.73542	-0.836625
124368405	chr3:124368405:G:A	5.01081e-09	-1.46463	-0.812084	2.96882e-06	-1.32897	-0.504597
124368777	chr3:124368777:G:C	1.28773e-08	-1.81288e-10	-1.33285	9.56644e-06	-1.81288e-10	-0.663466
124368846	chr3:124368846:G:A	7.54537e-09	-1.4955	-0.371879	6.92941e-06	-1.59907	0.613113
124369085	chr3:124369085:A:G	1.17027e-08	-1.81288e-10	-1.42849	4.43815e-06	-1.81288e-10	-1.43149
124369162	chr3:124369162:A:G	2.15681e-09	-1.79491	-1.32477	8.15221e-07	-1.72105	-1.40497
124369314	chr3:124369314:T:C	1.24838e-08	-1.81288e-10	-1.36388	7.6498e-06	-1.81288e-10	-0.887048
124369602	chr3:124369602:G:A	2.11333e-09	-1.75769	-1.38236	8.77592e-07	-1.63802	-1.41428
124369838	chr3:124369838:A:C	3.35636e-09	-1.49139	-1.18606	1.74875e-06	-1.36409	-0.998737
124370458	chr3:124370458:C:T	2.95362e-09	-1.38112	-1.42416	1.15639e-06	-1.52645	-1.24997
124370484	chr3:124370484:G:A	2.46206e-09	-1.58693	-1.40038	1.27778e-06	-1.2607	-1.4159
124370518	chr3:124370518:A:G	1.00628e-07	-1.81288e-10	0.723124	1.6714e-05	-1.81288e-10	-0.10548
124370900	chr3:124370900:C:T	6.4666e-09	-1.50789	-0.513771	5.56432e-06	-1.60851	0.403157
124371069	chr3:124371069:A:C	1.64388e-08	-1.81288e-10	-1.08866	1.68965e-05	-1.81288e-10	-0.0946182
124371160	chr3:124371160:C:A	2.37299e-08	-0.721571	-4.18686e-10	8.5826e-06	-0.771991	-4.18686e-10
124371260	chr3:124371260:C:T	2.10122e-09	-1.71161	-1.43418	7.48875e-07	-1.80154	-1.40937
124371292	chr3:124371292:G:A	2.90054e-09	-1.3971	-1.42631	1.13224e-06	-1.53914	-1.25839
124371419	chr3:124371419:T:C	2.79354e-09	-1.51009	-1.35091	1.31667e-06	-1.5423	-1.10432
124371575	chr3:124371575:A:G	1.1599e-08	-1.81288e-10	-1.43739	4.99389e-06	-1.81288e-10	-1.31351
124371719	chr3:124371719:A:G	1.22138e-08	-1.81288e-10	-1.38575	4.41168e-06	-1.81288e-10	-1.43747
124371735	chr3:124371735:A:G	2.40683e-09	-1.80171	-1.20829	1.01476e-06	-1.75125	-1.15582
124372324	chr3:124372324:C:G	1.16254e-08	-1.81288e-10	-1.43511	5.17772e-06	-1.81288e-10	-1.27736
124372432	chr3:124372432:C:T	1.26053e-08	-1.81288e-10	-1.35419	4.48562e-06	-1.81288e-10	-1.42085
124372612	chr3:124372612:TTTA:T	1.16184e-08	-1.81288e-10	-1.43572	4.4754e-06	-1.81288e-10	-1.42313
124373103	chr3:124373103:T:C	3.76529e-09	-1.49479	-1.06769	2.02938e-06	-1.36781	-0.846188
124373204	chr3:124373204:G:A	1.16662e-08	-1.81288e-10	-1.43161	4.42726e-06	-1.81288e-10	-1.43395
124373256	chr3:124373256:C:T	3.66848e-09	-1.16139	-1.42714	1.08245e-06	-1.42734	-1.41516
124373257	chr3:124373257:T:C	3.6935e-09	-1.15577	-1.42597	1.08884e-06	-1.42314	-1.41347
124373298	chr3:124373298:C:T	3.31038e-09	-1.50184	-1.18941	1.71175e-06	-1.37604	-1.00817
124373589	chr3:124373589:C:G	1.268e-08	-1.81288e-10	-1.34829	5.74366e-06	-1.81288e-10	-1.17363
124373705	chr3:124373705:C:T	2.70862e-09	-1.70602	-1.18585	1.8235e-06	-1.73477	-0.586198
124373711	chr3:124373711:A:G	1.16095e-08	-1.81288e-10	-1.43648	4.51362e-06	-1.81288e-10	-1.41463
124373857	chr3:124373857:G:T	1.16417e-08	-1.81288e-10	-1.43372	5.19111e-06	-1.81288e-10	-1.27478
124374070	chr3:124374070:G:A	4.24576e-09	-1.45215	-0.990239	2.98401e-06	-1.31152	-0.51694
124374254	chr3:124374254:A:G	1.52543e-08	-1.81288e-10	-1.16345	1.04041e-05	-1.81288e-10	-0.57953
124374373	chr3:124374373:G:A	6.43309e-09	-1.49827	-0.528586	5.52135e-06	-1.60097	0.387867
124374443	chr3:124374443:T:C	5.49004e-09	-1.48573	-0.699641	4.3383e-06	-1.59119	0.136945
124374936	chr3:124374936:T:C	1.26588e-08	-1.81288e-10	-1.34995	5.32856e-06	-1.81288e-10	-1.24865
124374950	chr3:124374950:G:A	4.06969e-09	-1.42558	-1.05916	1.4439e-06	-1.55991	-0.994464
124375226	chr3:124375226:T:C	2.99809e-09	-1.43784	-1.35249	1.40416e-06	-1.4748	-1.10748
124375242	chr3:124375242:C:G	1.28184e-08	-1.81288e-10	-1.33743	5.2238e-06	-1.81288e-10	-1.2685
124375328	chr3:124375328:T:C	1.26387e-08	-1.81288e-10	-1.35155	7.88238e-06	-1.81288e-10	-0.857097
124375439	chr3:124375439:C:T	1.71902e-08	-1.81288e-10	-1.04397	1.74261e-05	-1.81288e-10	-0.0637606
124376016	chr3:124376016:T:A	3.11688e-09	-1.43543	-1.31604	1.50471e-06	-1.28865	-1.22448
124376386	chr3:124376386:A:G	1.21635e-08	-1.81288e-10	-1.38987	4.72167e-06	-1.81288e-10	-1.36957
124376637	chr3:124376637:T:G	1.1663e-08	-1.81288e-10	-1.43189	4.44532e-06	-1.81288e-10	-1.42988
124376784	chr3:124376784:T:C	5.75565e-09	-1.48702	-0.651109	4.63708e-06	-1.59279	0.205146
124376902	chr3:124376902:C:T	1.28098e-08	-1.81288e-10	-1.3381	6.26383e-06	-1.81288e-10	-1.08693
124376995	chr3:124376995:T:A	1.19773e-08	-1.81288e-10	-1.4053	5.52565e-06	-1.81288e-10	-1.21233
124377067	chr3:124377067:G:C	2.71056e-08	-1.81288e-10	-0.588569	1.19702e-05	-1.81288e-10	-0.439307
124377150	chr3:124377150:C:T	1.17384e-08	-1.81288e-10	-1.42545	4.47792e-06	-1.81288e-10	-1.42257
124377750	chr3:124377750:C:T	3.58654e-09	-1.1795	-1.43162	1.61598e-06	-1.00901	-1.43278
124377787	chr3:124377787:A:G	2.47964e-08	-0.67761	-4.18686e-10	8.93583e-06	-0.731658	-4.18686e-10
124377841	chr3:124377841:C:T	3.57286e-09	-1.18367	-1.43127	1.60886e-06	-1.01311	-1.43309
124378033	chr3:124378033:A:G	4.98954e-09	-1.77965	-0.501315	3.8102e-06	-1.7768	0.192752
124378038	chr3:124378038:A:G	5.37341e-09	-1.52255	-0.6843	4.295e-06	-1.62112	0.156841
124378595	chr3:124378595:A:G	2.79893e-09	-1.45041	-1.40866	1.21521e-06	-1.31128	-1.41553
124378620	chr3:124378620:A:G	8.09216e-05	7.41293	-4.18686e-10	0.00109366	4.07556	-4.18686e-10
124378663	chr3:124378663:G:T	1.16342e-08	-1.81288e-10	-1.43436	4.43246e-06	-1.81288e-10	-1.43277
124378824	chr3:124378824:T:TCTG	1.35184e-08	-1.81288e-10	-1.28426	8.35896e-06	-1.81288e-10	-0.798394
124379259	chr3:124379259:C:G	2.46797e-08	-0.682329	-4.18686e-10	8.9034e-06	-0.735294	-4.18686e-10
124379330	chr3:124379330:C:T	2.70905e-09	-1.61876	-1.27296	1.65624e-06	-1.70532	-0.711853
124380223	chr3:124380223:C:T	1.51808e-08	-1.16828	-4.18686e-10	4.76115e-06	-1.36124	-4.18686e-10
124380912	chr3:124380912:A:T	1.19526e-08	-1.81288e-10	-1.40736	5.4944e-06	-1.81288e-10	-1.218
124382569	chr3:124382569:G:A	1.54698e-08	-1.81288e-10	-1.14942	1.04801e-05	-1.81288e-10	-0.572246
124382655	chr3:124382655:A:C	1.16244e-08	-1.81288e-10	-1.4352	4.42767e-06	-1.81288e-10	-1.43385
124382689	chr3:124382689:C:T	2.36971e-09	-1.60104	-1.4245	1.23819e-06	-1.27171	-1.43636
124382866	chr3:124382866:C:T	1.54342e-08	-1.81288e-10	-1.15173	1.04395e-05	-1.81288e-10	-0.576134
124382915	chr3:124382915:ACTTC:A	1.40178e-08	-1.81288e-10	-1.24798	4.74303e-06	-1.81288e-10	-1.36505
124383080	chr3:124383080:A:T	3.9907e-08	-1.81288e-10	-0.201758	1.65413e-05	-1.81288e-10	-0.115865
124383349	chr3:124383349:C:A	2.39595e-08	-1.81288e-10	-0.711943	1.12804e-05	-1.81288e-10	-0.49866
124383445	chr3:124383445:C:T	2.0786e-09	-1.76768	-1.38894	1.02484e-06	-1.64515	-1.25204
124383541	chr3:124383541:A:G	3.18379e-09	-1.69626	-1.03397	3.83693e-06	-1.78575	0.208697
124383919	chr3:124383919:C:T	1.51665e-08	-1.81288e-10	-1.16922	1.43507e-05	-1.81288e-10	-0.257929
124384004	chr3:124384004:A:G	1.17642e-08	-1.81288e-10	-1.42325	6.36848e-06	-1.81288e-10	-1.07037
124384006	chr3:124384006:G:C	1.16048e-08	-1.81288e-10	-1.43689	4.55787e-06	-1.81288e-10	-1.40487
124384240	chr3:124384240:A:G	1.63347e-08	-1.81288e-10	-1.09502	4.58426e-06	-1.81288e-10	-1.3991
124384388	chr3:124384388:G:A	1.2157e-08	-1.81288e-10	-1.3904	4.41939e-06	-1.81288e-10	-1.43572
124385179	chr3:124385179:A:T	5.59685e-09	-1.49496	-0.671146	4.49078e-06	-1.59826	0.178554
124385344	chr3:124385344:C:T	1.31641e-08	-1.81288e-10	-1.31082	6.64108e-06	-1.81288e-10	-1.02845
124385558	chr3:124385558:T:C	1.52614e-08	-1.81288e-10	-1.16298	1.46277e-05	-1.81288e-10	-0.238809
124385657	chr3:124385657:G:A	1.71708e-08	-1.81288e-10	-1.0451	5.24961e-06	-1.81288e-10	-1.26357
124385996	chr3:124385996:A:G	1.36676e-08	-1.81288e-10	-1.27328	7.48768e-06	-1.81288e-10	-0.908468
124386133	chr3:124386133:G:A	8.21546e-09	-1.78229	-4.18686e-10	3.10048e-06	-1.79017	-4.18686e-10
124386380	chr3:124386380:T:C	1.29426e-08	-1.81288e-10	-1.32778	8.80204e-06	-1.81288e-10	-0.746743
124386498	chr3:124386498:T:C	1.59766e-08	-1.81288e-10	-1.11718	1.60563e-05	-1.81288e-10	-0.145624
124386575	chr3:124386575:G:A	2.52772e-08	-0.658408	-4.18686e-10	9.14078e-06	-0.708981	-4.18686e-10
124387209	chr3:124387209:C:T	2.83658e-09	-1.41334	-1.43237	9.39107e-07	-1.55786	-1.42669
124387452	chr3:124387452:A:G	4.41772e-08	-1.81288e-10	-0.1001	1.83763e-05	-1.81288e-10	-0.0106647
124387662	chr3:124387662:A:G	6.28667e-09	-1.50263	-0.547244	5.31667e-06	-1.60533	0.354448
124387671	chr3:124387671:T:C	1.40511e-08	-1.81288e-10	-1.24561	5.66823e-06	-1.81288e-10	-1.18685
124388137	chr3:124388137:C:T	2.90635e-09	-1.39753	-1.42389	9.43699e-07	-1.54558	-1.4341
124388274	chr3:124388274:T:C	6.60923e-09	-1.48917	-0.510671	5.67223e-06	-1.59454	0.408394
124388488	chr3:124388488:G:A	6.5995e-09	-1.48998	-0.511333	5.66309e-06	-1.59494	0.407179
124388515	chr3:124388515:C:T	2.90383e-09	-1.39554	-1.42674	9.46528e-07	-1.5443	-1.43238
124388612	chr3:124388612:G:A	1.33191e-08	-1.81288e-10	-1.29911	4.61692e-06	-1.81288e-10	-1.392
124389849	chr3:124389849:T:C	1.51043e-08	-1.81288e-10	-1.17333	6.42651e-06	-1.81288e-10	-1.0613
124390131	chr3:124390131:C:T	1.28623e-08	-1.81288e-10	-1.33401	4.81066e-06	-1.81288e-10	-1.35089
124390262	chr3:124390262:C:T	5.41298e-09	-1.76853	-0.43098	4.23114e-06	-1.78566	0.306407
124390609	chr3:124390609:A:G	1.37299e-08	-1.81288e-10	-1.26874	4.68375e-06	-1.81288e-10	-1.37763
124390701	chr3:124390701:T:C	3.70715e-08	-0.27546	-4.18686e-10	6.16079e-06	-1.10352	-4.18686e-10
124391382	chr3:124391382:C:T	1.5595e-08	-1.81288e-10	-1.14136	4.51984e-06	-1.81288e-10	-1.41325
124391447	chr3:124391447:C:T	1.40752e-08	-1.81288e-10	-1.24389	1.26217e-05	-1.81288e-10	-0.386309
124391582	chr3:124391582:G:A	1.24528e-08	-1.81288e-10	-1.36636	7.95914e-06	-1.81288e-10	-0.847406
124391702	chr3:124391702:C:A	1.29086e-08	-1.81288e-10	-1.33041	6.52835e-06	-1.81288e-10	-1.04557
124391703	chr3:124391703:T:G	1.31944e-08	-1.30852	-4.18686e-10	6.68994e-06	-1.02112	-4.18686e-10
124391713	chr3:124391713:A:C	2.83957e-09	-1.42193	-1.42273	1.17534e-06	-1.4595	-1.30067
124392230	chr3:124392230:T:A	2.59827e-08	-0.630878	-4.18686e-10	9.41911e-06	-0.678986	-4.18686e-10
124392662	chr3:124392662:C:T	1.27418e-08	-1.81288e-10	-1.34342	5.93968e-06	-1.81288e-10	-1.14007
124393034	chr3:124393034:C:T	1.21888e-08	-0.971366	-0.416424	1.05022e-05	-1.15525	0.585109
124393189	chr3:124393189:T:C	6.03301e-09	-1.4457	-0.645366	5.02148e-06	-1.55877	0.25077
124393248	chr3:124393248:G:C	3.34178e-09	-1.2475	-1.43431	1.34981e-06	-1.25376	-1.368
124393258	chr3:124393258:G:A	2.9837e-09	-1.5405	-1.25465	1.41817e-06	-1.16898	-1.40338
124393423	chr3:124393423:G:T	1.37472e-08	-1.81288e-10	-1.26747	6.80127e-06	-1.81288e-10	-1.00462
124393596	chr3:124393596:TC:T	2.21879e-08	-0.78876	-4.18686e-10	8.07346e-06	-0.833145	-4.18686e-10
124393836	chr3:124393836:T:C	1.23773e-08	-1.10875	-0.263694	1.12795e-05	-1.27619	0.777451
124394041	chr3:124394041:C:T	1.44656e-08	-1.81288e-10	-1.21654	7.348e-06	-1.81288e-10	-0.927299
124394114	chr3:124394114:A:T	1.41438e-08	-1.81288e-10	-1.23903	5.93918e-06	-1.81288e-10	-1.14016
124394438	chr3:124394438:A:G	7.37095e-09	-1.49709	-0.393673	6.72018e-06	-1.599	0.58239
124394559	chr3:124394559:A:G	4.25313e-09	-1.00392	-1.43673	1.7466e-06	-1.01501	-1.34904
124394595	chr3:124394595:G:A	1.17741e-08	-1.81288e-10	-1.42241	6.76001e-06	-1.81288e-10	-1.0107
124394913	chr3:124394913:G:A	1.44151e-08	-1.81288e-10	-1.22003	1.28224e-05	-1.81288e-10	-0.370536
124394933	chr3:124394933:G:T	1.3734e-08	-1.81288e-10	-1.26843	4.68469e-06	-1.81288e-10	-1.37743
124395082	chr3:124395082:A:T	2.92142e-09	-1.65307	-1.16317	1.16281e-06	-1.7636	-1.00729
124395236	chr3:124395236:G:A	7.96721e-08	-1.81288e-10	0.48961	3.43733e-05	-1.81288e-10	0.615553
124395389	chr3:124395389:C:T	1.45843e-08	-1.81288e-10	-1.20836	1.31557e-05	-1.81288e-10	-0.344872
124395519	chr3:124395519:A:G	3.48591e-09	-1.34549	-1.29409	1.49419e-06	-1.37943	-1.14072
124395951	chr3:124395951:T:C	9.99873e-09	-1.58585	-4.18686e-10	3.7466e-06	-1.60088	-4.18686e-10
124396324	chr3:124396324:C:T	1.32763e-08	-1.81288e-10	-1.30233	6.88831e-06	-1.81288e-10	-0.991901
124396454	chr3:124396454:T:C	1.34339e-08	-1.81288e-10	-1.29053	4.54801e-06	-1.81288e-10	-1.40704
124396561	chr3:124396561:C:T	2.75191e-08	-1.81288e-10	-0.573427	1.21398e-05	-1.81288e-10	-0.425234
124396641	chr3:124396641:A:T	2.4131e-09	-1.60662	-1.40078	8.94275e-07	-1.61052	-1.42295
124396870	chr3:124396870:G:C	1.19189e-08	-1.81288e-10	-1.41018	4.73521e-06	-1.81288e-10	-1.3667
124396944	chr3:124396944:T:C	1.19016e-08	-1.81288e-10	-1.41164	6.55351e-06	-1.81288e-10	-1.04173
124397256	chr3:124397256:G:C	4.75116e-09	-1.45397	-0.875945	3.48038e-06	-1.64966	-0.0249226
124397284	chr3:124397284:T:C	4.78392e-09	-1.44449	-0.878558	3.48925e-06	-1.64348	-0.0285624
124397721	chr3:124397721:C:T	1.22034e-08	-1.81288e-10	-1.3866	6.05494e-06	-1.81288e-10	-1.12085
124397756	chr3:124397756:A:G	1.86594e-08	-1.81288e-10	-0.961959	1.86671e-05	-1.81288e-10	0.00503784
124397968	chr3:124397968:A:T	1.87932e-08	-1.81288e-10	-0.954815	1.89018e-05	-1.81288e-10	0.0175307
124398284	chr3:124398284:G:T	5.04751e-09	-1.107	-1.16242	2.58655e-06	-1.28007	-0.691333
124398319	chr3:124398319:T:A	1.16794e-08	-1.81288e-10	-1.43048	4.45457e-06	-1.81288e-10	-1.4278
124398362	chr3:124398362:T:C	1.26118e-08	-1.81288e-10	-1.35368	8.28078e-06	-1.81288e-10	-0.80779
124399199	chr3:124399199:C:T	8.2621e-09	-0.873192	-0.903438	9.16477e-06	-1.07322	0.366858
124399379	chr3:124399379:C:A	6.61331e-09	-1.07102	-0.928209	3.90895e-06	-1.25007	-0.308391
124400104	chr3:124400104:C:T	2.22102e-08	-0.787758	-4.18686e-10	8.07867e-06	-0.8325	-4.18686e-10
124400188	chr3:124400188:T:C	2.13286e-08	-0.828259	-4.18686e-10	7.76431e-06	-0.872189	-4.18686e-10
124400248	chr3:124400248:A:C	1.35336e-08	-1.81288e-10	-1.28313	6.9632e-06	-1.81288e-10	-0.981088
124400862	chr3:124400862:A:T	1.2843e-08	-1.33551	-4.18686e-10	3.59229e-06	-1.64294	-4.18686e-10
124400951	chr3:124400951:A:G	4.88128e-09	-1.16172	-1.14118	1.59993e-06	-1.24476	-1.20701
124401193	chr3:124401193:C:T	3.16149e-09	-1.30194	-1.43533	2.73568e-06	-0.799944	-1.1154
124401385	chr3:124401385:G:A	3.61461e-09	-1.778	-0.825325	2.54827e-06	-1.77737	-0.208944
124401554	chr3:124401554:G:A	1.30947e-08	-1.81288e-10	-1.3161	4.89507e-06	-1.81288e-10	-1.3335
124401578	chr3:124401578:C:T	1.24698e-08	-1.81288e-10	-1.365	4.69849e-06	-1.81288e-10	-1.37449
124401670	chr3:124401670:C:G	3.6365e-09	-1.77944	-0.817851	2.57778e-06	-1.77588	-0.198919
124401701	chr3:124401701:G:A	2.71056e-08	-1.81288e-10	-0.588569	1.19702e-05	-1.81288e-10	-0.439307
124401752	chr3:124401752:T:C	3.72826e-09	-1.19236	-1.38001	2.66388e-06	-0.64662	-1.29532
124401877	chr3:124401877:T:C	1.91619e-08	-0.935385	-4.18686e-10	7.00244e-06	-0.975469	-4.18686e-10
124401972	chr3:124401972:T:G	3.70605e-09	-1.77608	-0.802266	2.62631e-06	-1.77939	-0.176759
124402465	chr3:124402465:T:C	2.71287e-08	-1.81288e-10	-0.587717	1.19805e-05	-1.81288e-10	-0.438448
124402905	chr3:124402905:A:G	1.15984e-08	-1.81288e-10	-1.43744	4.81287e-06	-1.81288e-10	-1.35043
124403064	chr3:124403064:A:G	3.39562e-09	-1.7954	-0.870418	2.46452e-06	-1.74964	-0.270091
124403265	chr3:124403265:T:A	1.2478e-08	-1.81288e-10	-1.36434	4.67902e-06	-1.81288e-10	-1.37864
124403723	chr3:124403723:C:T	1.75109e-08	-1.81288e-10	-1.02548	5.32726e-06	-1.81288e-10	-1.24889
124403753	chr3:124403753:A:G	3.45974e-09	-1.78228	-0.864836	2.42676e-06	-1.77308	-0.262088
124403999	chr3:124403999:T:C	1.56318e-08	-1.81288e-10	-1.139	7.66577e-06	-1.81288e-10	-0.884962
124404227	chr3:124404227:A:G	2.69878e-08	-1.81288e-10	-0.592923	1.19185e-05	-1.81288e-10	-0.443638
124404387	chr3:124404387:T:C	1.5531e-08	-1.81288e-10	-1.14547	7.59208e-06	-1.81288e-10	-0.894622
124404393	chr3:124404393:G:T	5.16575e-09	-0.865218	-1.38104	1.53533e-06	-1.20229	-1.29069
124404443	chr3:124404443:T:C	1.48948e-08	-1.81288e-10	-1.1873	6.95057e-06	-1.81288e-10	-0.982903
124404621	chr3:124404621:G:T	1.16938e-08	-1.81288e-10	-1.42925	4.8746e-06	-1.81288e-10	-1.33769
124404986	chr3:124404986:A:T	1.5134e-08	-1.17136	-4.18686e-10	7.95868e-06	-0.847464	-4.18686e-10
124405387	chr3:124405387:G:A	1.17181e-08	-1.81288e-10	-1.42718	6.50213e-06	-1.81288e-10	-1.0496
124405475	chr3:124405475:T:C	1.27357e-08	-1.81288e-10	-1.3439	8.58777e-06	-1.81288e-10	-0.771388
124405494	chr3:124405494:G:A	1.52697e-08	-1.16244	-4.18686e-10	4.3263e-06	-1.45701	-4.18686e-10
124405700	chr3:124405700:A:G	1.93574e-08	-0.925232	-4.18686e-10	5.11111e-06	-1.29031	-4.18686e-10
124405779	chr3:124405779:G:T	4.42437e-09	-1.50247	-0.898713	4.60038e-06	-1.75468	0.359094
124405890	chr3:124405890:C:T	2.33695e-09	-1.73066	-1.3088	1.66016e-06	-1.78261	-0.632201
124406246	chr3:124406246:A:G	2.40083e-09	-1.68699	-1.32551	1.56626e-06	-1.79782	-0.675223
124406675	chr3:124406675:T:C	2.79773e-09	-1.54757	-1.31193	9.19441e-07	-1.73466	-1.27106
124407652	chr3:124407652:TA:T	1.18617e-08	-1.81288e-10	-1.41499	4.80085e-06	-1.81288e-10	-1.35293
124407726	chr3:124407726:C:T	2.60234e-08	-1.81288e-10	-0.629314	3.10809e-05	-1.81288e-10	0.514866
124408202	chr3:124408202:A:T	2.12597e-09	-1.77921	-1.35487	1.29986e-06	-1.78858	-0.87089
124408463	chr3:124408463:G:A	2.7376e-09	-1.80148	-1.07974	6.10803e-06	-1.65194	0.539818
124408748	chr3:124408748:A:AT	4.37274e-09	-1.38954	-1.02338	3.01987e-06	-1.52125	-0.295266
124408764	chr3:124408764:T:A	2.03372e-09	-1.74507	-1.43337	7.31316e-07	-1.79987	-1.43477
124409114	chr3:124409114:A:G	3.27881e-09	-1.79294	-0.907891	9.16898e-07	-1.79243	-1.21605
124409296	chr3:124409296:A:G	1.23642e-08	-1.81288e-10	-1.3735	6.27154e-06	-1.81288e-10	-1.08571
124409621	chr3:124409621:C:T	1.87228e-08	-1.81288e-10	-0.958567	6.3301e-06	-1.81288e-10	-1.07641
124409772	chr3:124409772:C:T	5.40292e-09	-1.21046	-0.990908	2.80171e-06	-1.12847	-0.763028
124409809	chr3:124409809:A:G	9.20445e-09	-1.66862	-4.18686e-10	3.20975e-06	-1.75553	-4.18686e-10
124409819	chr3:124409819:G:C	1.22723e-08	-1.81288e-10	-1.38097	6.65283e-06	-1.81288e-10	-1.02668
124410026	chr3:124410026:A:G	1.07347e-08	-1.51483	-4.18686e-10	3.34363e-06	-1.71467	-4.18686e-10
124410054	chr3:124410054:G:A	1.0453e-08	-1.54142	-4.18686e-10	3.29617e-06	-1.72897	-4.18686e-10
124410130	chr3:124410130:T:C	1.04104e-08	-1.5455	-4.18686e-10	3.28933e-06	-1.73104	-4.18686e-10
124410138	chr3:124410138:C:T	1.02709e-08	-1.55899	-4.18686e-10	3.26608e-06	-1.73814	-4.18686e-10
124410194	chr3:124410194:C:G	1.04109e-08	-1.54546	-4.18686e-10	3.28918e-06	-1.73109	-4.18686e-10
124410221	chr3:124410221:C:T	1.87966e-08	-1.81288e-10	-0.954634	6.76757e-06	-1.81288e-10	-1.00959
124410533	chr3:124410533:G:T	1.24402e-08	-1.81288e-10	-1.36738	6.48229e-06	-1.81288e-10	-1.05265
124410777	chr3:124410777:A:C	1.05327e-08	-1.53383	-4.18686e-10	3.30846e-06	-1.72524	-4.18686e-10
124410809	chr3:124410809:A:C	9.85408e-09	-1.60042	-4.18686e-10	3.19929e-06	-1.7588	-4.18686e-10
124410945	chr3:124410945:C:CAAT	1.24787e-08	-1.81288e-10	-1.36429	6.52796e-06	-1.81288e-10	-1.04563
124411899	chr3:124411899:A:G	1.07927e-08	-1.50944	-4.18686e-10	3.35128e-06	-1.71238	-4.18686e-10
124411968	chr3:124411968:G:C	1.02654e-08	-1.55953	-4.18686e-10	3.26328e-06	-1.73899	-4.18686e-10
124411975	chr3:124411975:G:A	1.77803e-08	-1.81288e-10	-1.01022	6.41884e-06	-1.81288e-10	-1.06249
124412425	chr3:124412425:C:G	8.73802e-09	-1.2327	-0.487921	1.53906e-06	-1.29851	-1.19205
124412773	chr3:124412773:C:T	2.04049e-08	-1.81288e-10	-0.872535	4.43715e-06	-1.81288e-10	-1.43171
124412832	chr3:124412832:A:G	1.75712e-08	-1.81288e-10	-1.02205	1.6844e-05	-1.81288e-10	-0.0977333
124412878	chr3:124412878:G:A	1.15982e-08	-1.81288e-10	-1.43746	4.49395e-06	-1.81288e-10	-1.41899
124413007	chr3:124413007:A:T	5.9317e-09	-1.08982	-1.01818	1.92681e-06	-1.26216	-1.0037
124413416	chr3:124413416:A:T	5.37994e-09	-1.15054	-1.05509	2.46323e-06	-1.18876	-0.831492
124413721	chr3:124413721:T:G	2.39209e-09	-1.66242	-1.35372	7.55405e-07	-1.77492	-1.42731
124413828	chr3:124413828:A:G	8.24399e-09	-1.2571	-0.521727	1.54265e-06	-1.33775	-1.15048
124415099	chr3:124415099:G:A	1.04e-08	-1.5465	-4.18686e-10	3.28633e-06	-1.73196	-4.18686e-10
124415133	chr3:124415133:C:T	1.02054e-08	-1.56539	-4.18686e-10	3.25448e-06	-1.74169	-4.18686e-10
124415148	chr3:124415148:C:T	1.1082e-08	-1.48298	-4.18686e-10	3.51347e-06	-1.66512	-4.18686e-10
124415818	chr3:124415818:G:C	1.30992e-08	-1.81288e-10	-1.31576	7.27153e-06	-1.81288e-10	-0.937761
124415955	chr3:124415955:T:C	1.12383e-08	-1.46898	-4.18686e-10	3.54604e-06	-1.65589	-4.18686e-10
124416057	chr3:124416057:G:A	1.84665e-08	-1.81288e-10	-0.972349	4.41359e-06	-1.81288e-10	-1.43704
124416663	chr3:124416663:A:T	1.93022e-08	-1.81288e-10	-0.928092	6.95179e-06	-1.81288e-10	-0.982728
124416840	chr3:124416840:A:T	1.24266e-08	-1.08862	-0.279846	1.78274e-06	-1.259	-1.08457
124417292	chr3:124417292:C:G	3.19461e-09	-1.43519	-1.29166	8.80745e-07	-1.6313	-1.41741
124417293	chr3:124417293:T:C	1.87952e-08	-1.81288e-10	-0.95471	4.82394e-06	-1.81288e-10	-1.34814
124417681	chr3:124417681:T:C	1.93118e-08	-1.81288e-10	-0.927591	6.95586e-06	-1.81288e-10	-0.982143
124417694	chr3:124417694:C:T	1.24875e-08	-1.81288e-10	-1.36358	5.68677e-06	-1.81288e-10	-1.18358
124417799	chr3:124417799:G:A	1.25176e-08	-1.81288e-10	-1.36117	5.66171e-06	-1.81288e-10	-1.188
124417852	chr3:124417852:A:G	5.52597e-09	-1.49627	-0.682583	1.23692e-06	-1.58493	-1.12417
124418048	chr3:124418048:G:A	2.13913e-08	-1.81288e-10	-0.825324	4.74497e-06	-1.81288e-10	-1.36464
124418246	chr3:124418246:G:A	2.31937e-09	-1.68759	-1.35942	7.41824e-07	-1.78706	-1.43331
124418585	chr3:124418585:T:C	1.26412e-08	-1.81288e-10	-1.35134	5.8931e-06	-1.81288e-10	-1.14794
124418899	chr3:124418899:G:A	1.39878e-08	-1.81288e-10	-1.25012	7.10427e-06	-1.81288e-10	-0.961031
124418969	chr3:124418969:A:G	2.61201e-09	-1.49566	-1.43253	8.63693e-07	-1.64925	-1.41901
124419132	chr3:124419132:A:G	1.92792e-08	-1.81288e-10	-0.92928	4.4817e-06	-1.81288e-10	-1.42173
124419379	chr3:124419379:C:T	1.87844e-08	-1.81288e-10	-0.955282	4.4729e-06	-1.81288e-10	-1.42369
124419890	chr3:124419890:T:C	4.84178e-09	-1.18806	-1.12297	2.16536e-06	-1.23417	-0.914972
124420376	chr3:124420376:A:G	3.08652e-09	-1.74905	-1.01222	9.74138e-07	-1.51239	-1.43554
124420388	chr3:124420388:C:T	1.8335e-08	-1.81288e-10	-0.979495	6.60298e-06	-1.81288e-10	-1.03421
124420692	chr3:124420692:A:G	1.26823e-08	-1.81288e-10	-1.3481	4.43971e-06	-1.81288e-10	-1.43114
124421282	chr3:124421282:T:G	2.14868e-09	-1.69598	-1.42748	7.40795e-07	-1.79056	-1.4312
124421605	chr3:124421605:G:A	2.2012e-08	-1.81288e-10	-0.796721	7.3448e-06	-1.81288e-10	-0.927735
124421969	chr3:124421969:G:A	1.27528e-08	-1.81288e-10	-1.34256	4.43394e-06	-1.81288e-10	-1.43244
124422417	chr3:124422417:A:G	1.15991e-08	-1.81288e-10	-1.43738	4.52934e-06	-1.81288e-10	-1.41115
124422656	chr3:124422656:G:A	4.48402e-09	-1.23958	-1.14821	2.19405e-06	-1.17686	-0.959117
124423172	chr3:124423172:G:A	1.17368e-08	-1.81288e-10	-1.42558	4.41153e-06	-1.81288e-10	-1.43751
124423178	chr3:124423178:C:T	1.26572e-08	-1.81288e-10	-1.35008	6.75433e-06	-1.81288e-10	-1.01154
124423402	chr3:124423402:G:A	1.48144e-08	-1.81288e-10	-1.19271	4.63382e-06	-1.81288e-10	-1.38835
124423615	chr3:124423615:C:T	9.06601e-08	1.68715	-1.06835	7.87556e-06	-0.782704	-0.0752591
124423738	chr3:124423738:G:A	3.28768e-09	-1.28147	-1.41666	1.40203e-06	-1.16463	-1.41918
124423877	chr3:124423877:A:T	1.28542e-08	-1.81288e-10	-1.33464	6.99374e-06	-1.81288e-10	-0.976711
124423919	chr3:124423919:G:T	1.35601e-08	-1.81288e-10	-1.28118	5.11501e-06	-1.81288e-10	-1.28955
124424155	chr3:124424155:G:A	1.16151e-08	-1.81288e-10	-1.436	4.46675e-06	-1.81288e-10	-1.42507
124424187	chr3:124424187:A:G	8.13188e-09	-1.79252	-4.18686e-10	3.51839e-06	-1.66372	-4.18686e-10
124424202	chr3:124424202:C:T	1.18352e-08	-1.81288e-10	-1.41723	7.84146e-06	-1.81288e-10	-0.862302
124424236	chr3:124424236:C:CA	3.16269e-09	-1.74923	-0.987652	9.72444e-07	-1.51278	-1.43689
124424243	chr3:124424243:C:A	1.16999e-08	-1.81288e-10	-1.42872	5.23577e-06	-1.81288e-10	-1.26621
124424354	chr3:124424354:T:G	3.03344e-09	-1.74409	-1.03452	9.88135e-07	-1.50023	-1.43343
124424631	chr3:124424631:G:T	1.16122e-08	-1.81288e-10	-1.43626	4.47033e-06	-1.81288e-10	-1.42427
124424723	chr3:124424723:G:A	1.40696e-08	-1.81288e-10	-1.24429	4.94282e-06	-1.81288e-10	-1.32379
124424876	chr3:124424876:G:T	1.33543e-08	-1.81288e-10	-1.29647	7.58268e-06	-1.81288e-10	-0.89586
124425034	chr3:124425034:C:T	8.57403e-09	-1.73957	-4.18686e-10	3.06731e-06	-1.80092	-4.18686e-10
124425199	chr3:124425199:G:A	7.23723e-09	-0.480806	-1.42826	1.32043e-06	-1.2225	-1.42127
124425752	chr3:124425752:C:T	4.50638e-09	-0.966365	-1.41645	9.29304e-07	-1.56255	-1.4325
124426033	chr3:124426033:A:G	1.00331e-08	-1.58242	-4.18686e-10	4.71511e-06	-1.37096	-4.18686e-10
124426059	chr3:124426059:T:G	1.15996e-08	-1.81288e-10	-1.43734	4.49651e-06	-1.81288e-10	-1.41842
124426265	chr3:124426265:G:A	1.75418e-08	-1.81288e-10	-1.02372	4.41201e-06	-1.81288e-10	-1.4374
124426578	chr3:124426578:C:T	1.17745e-08	-0.519099	-0.903272	1.24136e-06	-1.28394	-1.42158
124427498	chr3:124427498:G:A	1.27976e-08	-1.33905	-4.18686e-10	4.68928e-06	-1.37645	-4.18686e-10
124427625	chr3:124427625:A:C	2.56478e-09	-1.58256	-1.36387	7.71316e-07	-1.74647	-1.43491
124427727	chr3:124427727:A:T	8.46489e-09	-0.649671	-1.10271	2.35382e-06	-1.22317	-0.842511
124427885	chr3:124427885:T:C	2.45127e-09	-1.61292	-1.37879	7.64189e-07	-1.75965	-1.43102
124428024	chr3:124428024:A:G	8.10641e-09	-1.79565	-4.18686e-10	3.36637e-06	-1.70789	-4.18686e-10
124428231	chr3:124428231:A:G	1.3089e-08	-1.81288e-10	-1.31653	4.41458e-06	-1.81288e-10	-1.43681
124428370	chr3:124428370:A:G	1.17737e-08	-1.81288e-10	-1.42244	7.62953e-06	-1.81288e-10	-0.889701
124428676	chr3:124428676:A:G	2.57765e-09	-1.56462	-1.37681	7.83019e-07	-1.73615	-1.43017
124428700	chr3:124428700:A:G	1.21003e-08	-1.81288e-10	-1.39508	4.42714e-06	-1.81288e-10	-1.43397
124428761	chr3:124428761:G:A	1.40117e-08	-1.81288e-10	-1.24841	5.17296e-06	-1.81288e-10	-1.27828
124429931	chr3:124429931:C:T	1.33434e-08	-1.81288e-10	-1.29728	4.4115e-06	-1.81288e-10	-1.43751
124430327	chr3:124430327:A:G	2.07803e-08	0.528261	-1.38257	3.31822e-06	-0.394561	-1.32774
124430459	chr3:124430459:A:C	1.29554e-08	-1.81288e-10	-1.32679	4.4207e-06	-1.81288e-10	-1.43543
124430810	chr3:124430810:C:T	1.31354e-08	-1.81288e-10	-1.313	4.41347e-06	-1.81288e-10	-1.43707
124430909	chr3:124430909:C:T	1.31765e-08	-1.81288e-10	-1.30988	4.41277e-06	-1.81288e-10	-1.43723
124430973	chr3:124430973:G:T	1.40018e-08	-1.81288e-10	-1.24912	4.96578e-06	-1.81288e-10	-1.31916
124431334	chr3:124431334:T:G	1.40635e-08	-0.421197	-0.823531	1.34056e-06	-1.22231	-1.40633
124431720	chr3:124431720:T:C	1.30969e-08	-1.81288e-10	-1.31593	4.41422e-06	-1.81288e-10	-1.4369
124431843	chr3:124431843:G:A	1.89588e-08	-0.94604	-4.18686e-10	4.01058e-06	-1.53279	-4.18686e-10
124432930	chr3:124432930:A:G	1.253e-08	-0.523172	-0.837009	1.25211e-06	-1.28766	-1.40923
124433134	chr3:124433134:T:C	1.16674e-08	-1.81288e-10	-1.43151	4.43526e-06	-1.81288e-10	-1.43214
124433644	chr3:124433644:T:C	2.52894e-08	-1.81288e-10	-0.657923	4.53537e-06	-1.81288e-10	-1.40982
124433710	chr3:124433710:ACT:A	1.26931e-08	-1.81288e-10	-1.34725	4.60167e-06	-1.81288e-10	-1.39531
124433751	chr3:124433751:G:T	1.85506e-08	-1.81288e-10	-0.967805	4.4605e-06	-1.81288e-10	-1.42647
124434133	chr3:124434133:C:A	1.2971e-08	-1.81288e-10	-1.32559	7.15395e-06	-1.81288e-10	-0.954062
124434136	chr3:124434136:T:C	4.33155e-08	1.15856	-1.27836	5.44499e-06	-0.78578	-0.441251
124434655	chr3:124434655:G:A	1.38022e-08	-1.81288e-10	-1.26348	4.43294e-06	-1.81288e-10	-1.43266
124434871	chr3:124434871:A:C	2.32564e-08	-0.741728	-4.18686e-10	4.49778e-06	-1.41814	-4.18686e-10
124435525	chr3:124435525:A:G	2.04625e-09	-1.77328	-1.39902	8.84458e-07	-1.74152	-1.30299
124436005	chr3:124436005:C:T	2.56173e-09	-1.5655	-1.38213	7.83064e-07	-1.73433	-1.43194
124436263	chr3:124436263:T:A	1.36932e-08	-1.81288e-10	-1.27141	7.98217e-06	-1.81288e-10	-0.844516
124436338	chr3:124436338:A:AC	1.30817e-08	-1.81288e-10	-1.31709	4.41521e-06	-1.81288e-10	-1.43667
124437325	chr3:124437325:G:A	9.68516e-09	-1.61771	-4.18686e-10	3.17556e-06	-1.76624	-4.18686e-10
124437417	chr3:124437417:C:T	1.55777e-08	-1.81288e-10	-1.14247	5.66785e-06	-1.81288e-10	-1.18692
124437784	chr3:124437784:G:A	2.00902e-09	-1.75318	-1.43748	7.38608e-07	-1.80241	-1.4223
124438676	chr3:124438676:AGAT:A	5.67535e-09	-1.7105	-0.441679	4.22997e-06	-1.77469	0.295154
124438959	chr3:124438959:G:A	9.70165e-09	-1.61601	-4.18686e-10	3.17549e-06	-1.76626	-4.18686e-10
124439157	chr3:124439157:TTC:T	1.35382e-08	-1.2828	-4.18686e-10	8.15153e-06	-0.823521	-4.18686e-10
124439206	chr3:124439206:A:T	2.57226e-08	-1.81288e-10	-0.64094	1.5649e-05	-1.81288e-10	-0.171322
124439864	chr3:124439864:A:G	1.67044e-08	-1.81288e-10	-1.07264	7.33783e-06	-1.81288e-10	-0.928684
124440859	chr3:124440859:G:C	1.30834e-08	-1.81288e-10	-1.31697	4.60803e-06	-1.81288e-10	-1.39393
124441770	chr3:124441770:G:A	1.49418e-08	-1.81288e-10	-1.18414	9.38037e-06	-1.81288e-10	-0.683108
124442704	chr3:124442704:C:T	1.99227e-08	-1.81288e-10	-0.896449	4.41206e-06	-1.81288e-10	-1.43738
124442744	chr3:124442744:G:A	8.08642e-09	-1.79812	-4.18686e-10	3.37779e-06	-1.70451	-4.18686e-10
124442991	chr3:124442991:A:G	1.23349e-08	-1.81288e-10	-1.37588	8.35235e-06	-1.81288e-10	-0.799185
124443320	chr3:124443320:T:C	2.23311e-08	-1.81288e-10	-0.782329	4.75607e-06	-1.81288e-10	-1.36231
124443782	chr3:124443782:A:G	9.27686e-09	-1.66079	-4.18686e-10	3.08031e-06	-1.7967	-4.18686e-10
124444105	chr3:124444105:G:A	8.88125e-09	-1.70437	-4.18686e-10	3.06457e-06	-1.80182	-4.18686e-10
124444315	chr3:124444315:G:A	2.16313e-09	-1.78789	-1.32886	9.56445e-07	-1.74884	-1.21742
124444555	chr3:124444555:T:C	2.083e-08	-1.17441	0.322493	2.13962e-05	-1.57655	1.71804
124445015	chr3:124445015:A:G	1.52298e-08	-1.81288e-10	-1.16505	5.45089e-06	-1.81288e-10	-1.22595
124445069	chr3:124445069:G:A	8.61707e-09	-1.73456	-4.18686e-10	3.08155e-06	-1.79629	-4.18686e-10
124445309	chr3:124445309:A:G	4.65113e-09	-1.30399	-1.04721	1.70429e-06	-1.3871	-1.00148
124445371	chr3:124445371:A:G	1.48357e-08	-1.81288e-10	-1.19127	9.25432e-06	-1.81288e-10	-0.696637
124445436	chr3:124445436:G:A	2.25022e-08	-1.81288e-10	-0.774695	4.85956e-06	-1.81288e-10	-1.34078
124445682	chr3:124445682:T:C	2.48464e-09	-1.68478	-1.2934	1.22877e-06	-1.80192	-0.913794
124446356	chr3:124446356:G:A	1.16151e-08	-1.81288e-10	-1.43601	5.68413e-06	-1.81288e-10	-1.18405
124446370	chr3:124446370:G:A	2.84617e-09	-1.40616	-1.43617	1.70245e-06	-1.71159	-0.678072
124446501	chr3:124446501:T:A	1.24841e-08	-1.81288e-10	-1.36385	4.89534e-06	-1.81288e-10	-1.33344
124446563	chr3:124446563:A:C	1.30153e-08	-1.81288e-10	-1.32219	4.64292e-06	-1.81288e-10	-1.38638
124447616	chr3:124447616:C:T	2.2437e-09	-1.7488	-1.33139	1.0189e-06	-1.68718	-1.21583
124447656	chr3:124447656:T:C	2.32445e-09	-1.62889	-1.41593	9.22818e-07	-1.79542	-1.20663
124447661	chr3:124447661:G:A	5.95662e-09	-1.00902	-1.09479	1.7903e-06	-1.49573	-0.843611
124448061	chr3:124448061:A:T	4.4698e-09	-1.0334	-1.35757	8.25013e-07	-1.6784	-1.43568
124448082	chr3:124448082:G:A	4.27126e-09	-0.998902	-1.4375	1.34858e-06	-1.50054	-1.12213
124448339	chr3:124448339:T:C	1.6352e-08	-1.81288e-10	-1.09396	6.12507e-06	-1.81288e-10	-1.10934
124448601	chr3:124448601:G:A	1.28126e-08	-1.81288e-10	-1.33788	4.69227e-06	-1.81288e-10	-1.37581
124448660	chr3:124448660:A:G	3.02213e-09	-1.79826	-0.984089	1.9755e-06	-1.77315	-0.467758
124448749	chr3:124448749:A:G	1.0882e-08	-1.5012	-4.18686e-10	5.34853e-06	-1.24491	-4.18686e-10
124448991	chr3:124448991:G:A	1.4086e-08	-1.81288e-10	-1.24313	8.45644e-06	-1.81288e-10	-0.786799
124449881	chr3:124449881:G:T	4.22832e-09	-1.03145	-1.41505	1.16073e-06	-1.50592	-1.26675
124450025	chr3:124450025:G:A	1.34957e-08	-1.81288e-10	-1.28594	7.83287e-06	-1.81288e-10	-0.863398
124450697	chr3:124450697:C:T	1.1925e-08	-1.81288e-10	-1.40967	4.44506e-06	-1.81288e-10	-1.42993
124450743	chr3:124450743:A:G	8.94227e-09	-1.69752	-4.18686e-10	3.43964e-06	-1.68636	-4.18686e-10
124450842	chr3:124450842:C:T	3.02256e-07	-1.81288e-10	1.82296	3.6959e-05	-1.81288e-10	0.688081
124451460	chr3:124451460:T:C	1.40037e-08	-1.81288e-10	-1.24898	6.74002e-06	-1.81288e-10	-1.01366
124451971	chr3:124451971:A:G	1.80153e-08	-1.81288e-10	-0.99709	6.71499e-06	-1.81288e-10	-1.01738
124452192	chr3:124452192:G:A	3.03915e-09	-1.34797	-1.42876	8.60761e-07	-1.69821	-1.37345
124452411	chr3:124452411:G:A	8.14979e-09	-1.79032	-4.18686e-10	3.15468e-06	-1.77284	-4.18686e-10
124452446	chr3:124452446:G:A	1.37921e-08	-1.81288e-10	-1.26422	8.19867e-06	-1.81288e-10	-0.817755
124452537	chr3:124452537:A:G	1.96498e-08	-1.81288e-10	-0.910243	7.27473e-06	-1.81288e-10	-0.93732
124452662	chr3:124452662:G:A	1.23976e-08	-1.81288e-10	-1.37081	4.94136e-06	-1.81288e-10	-1.32409
124452911	chr3:124452911:T:C	1.38427e-08	-1.81288e-10	-1.26055	6.62638e-06	-1.81288e-10	-1.03067
124453065	chr3:124453065:C:G	1.45926e-08	-1.81288e-10	-1.20779	4.41164e-06	-1.81288e-10	-1.43748
124453232	chr3:124453232:A:G	1.17447e-08	-1.81288e-10	-1.42491	4.87877e-06	-1.81288e-10	-1.33683
124453349	chr3:124453349:G:A	2.52384e-08	-0.659944	-4.18686e-10	6.45341e-06	-1.05712	-4.18686e-10
124453403	chr3:124453403:G:A	5.95044e-09	-1.05629	-1.04855	1.85107e-06	-1.5261	-0.779868
124453470	chr3:124453470:ATC:A	4.99378e-09	-0.878877	-1.40124	8.82895e-07	-1.61323	-1.43304
124453711	chr3:124453711:C:T	1.58884e-08	-1.81288e-10	-1.12272	1.03431e-05	-1.81288e-10	-0.585406
124453722	chr3:124453722:A:T	1.55691e-08	-1.81288e-10	-1.14302	1.00111e-05	-1.81288e-10	-0.618029
124454266	chr3:124454266:A:G	1.54678e-08	-1.81288e-10	-1.14955	9.88807e-06	-1.81288e-10	-0.630398
124454642	chr3:124454642:G:A	1.16628e-08	-1.81288e-10	-1.4319	5.00288e-06	-1.81288e-10	-1.31171
124454658	chr3:124454658:A:G	1.92775e-09	-1.8017	-1.43026	8.03263e-07	-1.80044	-1.34036
124454691	chr3:124454691:G:A	1.33987e-08	-1.81288e-10	-1.29315	5.08561e-06	-1.81288e-10	-1.29531
124454975	chr3:124454975:T:C	2.89271e-08	-1.81288e-10	-0.52353	5.30594e-06	-1.81288e-10	-1.2529
124455011	chr3:124455011:A:G	1.09317e-08	-1.49665	-4.18686e-10	3.6802e-06	-1.61876	-4.18686e-10
124455547	chr3:124455547:T:C	1.6148e-08	-1.81288e-10	-1.10651	1.06122e-05	-1.81288e-10	-0.559721
124455775	chr3:124455775:A:G	1.19524e-08	-1.81288e-10	-1.40738	5.27305e-06	-1.81288e-10	-1.25912
124455805	chr3:124455805:C:T	8.63794e-09	-1.73214	-4.18686e-10	3.06701e-06	-1.80102	-4.18686e-10
124456412	chr3:124456412:TTTTA:T	2.70939e-08	-1.81288e-10	-0.589002	4.58496e-06	-1.81288e-10	-1.39895
124457144	chr3:124457144:A:G	1.16003e-08	-1.81288e-10	-1.43728	4.50064e-06	-1.81288e-10	-1.41751
124457575	chr3:124457575:A:G	8.38796e-09	-0.454925	-1.30659	1.56262e-06	-1.55513	-0.920237
124458334	chr3:124458334:G:A	1.54216e-08	-1.81288e-10	-1.15254	5.64105e-06	-1.81288e-10	-1.19166
124458899	chr3:124458899:A:C	8.51714e-09	-1.74623	-4.18686e-10	3.06953e-06	-1.8002	-4.18686e-10
124459033	chr3:124459033:CAAAT:C	8.75149e-09	-1.71909	-4.18686e-10	3.07694e-06	-1.79779	-4.18686e-10
124459117	chr3:124459117:A:C	1.17267e-08	-1.81288e-10	-1.42644	6.57317e-06	-1.81288e-10	-1.03873
124459316	chr3:124459316:G:A	2.05838e-09	-1.74504	-1.42135	8.96377e-07	-1.74154	-1.28958
124459429	chr3:124459429:T:C	2.82354e-09	-1.41819	-1.43213	9.88696e-07	-1.7582	-1.1749
124459550	chr3:124459550:G:A	1.37942e-08	-1.81288e-10	-1.26406	5.90543e-06	-1.81288e-10	-1.14585
124460433	chr3:124460433:G:A	1.16143e-08	-1.81288e-10	-1.43608	5.09396e-06	-1.81288e-10	-1.29367
124460793	chr3:124460793:A:G	1.19557e-08	-1.81288e-10	-1.4071	5.09939e-06	-1.81288e-10	-1.29261
124460809	chr3:124460809:C:T	2.04441e-09	-1.79829	-1.37491	1.6574e-06	-1.61714	-0.799337
124460818	chr3:124460818:G:A	9.81084e-09	-0.283915	-1.32091	3.0489e-06	-1.62895	-0.178
124460823	chr3:124460823:G:A	3.79551e-08	-1.39344	1.14153	5.62435e-05	-1.70255	2.81051
124461031	chr3:124461031:C:T	1.18782e-08	-1.81288e-10	-1.41361	4.58794e-06	-1.81288e-10	-1.3983
124461479	chr3:124461479:T:A	1.20193e-08	-0.0791853	-1.32261	1.88906e-06	-1.53238	-0.753267
124462414	chr3:124462414:C:T	2.08781e-09	-1.79065	-1.36155	1.66729e-06	-1.65276	-0.757767
124462607	chr3:124462607:C:T	7.2045e-09	-0.585799	-1.3278	1.71954e-06	-1.20965	-1.17001
124462707	chr3:124462707:A:G	1.22159e-08	-1.81288e-10	-1.38557	4.52531e-06	-1.81288e-10	-1.41204
124462892	chr3:124462892:G:A	1.09522e-08	-0.168729	-1.32604	3.12349e-06	-1.58903	-0.19375
124463307	chr3:124463307:A:G	1.16143e-08	-1.81288e-10	-1.43608	5.09396e-06	-1.81288e-10	-1.29367
124463744	chr3:124463744:G:C	3.19816e-09	-1.80233	-0.923398	1.85859e-06	-1.74445	-0.557461
124463846	chr3:124463846:C:T	1.9737e-09	-1.80054	-1.40786	8.19958e-07	-1.68535	-1.43488
124464280	chr3:124464280:AGCAC:A	2.79461e-08	-1.81288e-10	-0.558031	5.23122e-06	-1.81288e-10	-1.26708
124465146	chr3:124465146:G:C	1.70157e-08	-1.81288e-10	-1.05417	4.47655e-06	-1.81288e-10	-1.42287
124465319	chr3:124465319:C:G	1.87086e-07	1.34326	-4.18686e-10	9.25594e-06	-0.696462	-4.18686e-10
124465644	chr3:124465644:G:C	1.16141e-08	-1.81288e-10	-1.43609	5.17221e-06	-1.81288e-10	-1.27843
124465724	chr3:124465724:G:A	2.07629e-08	0.0947048	-0.949844	1.54011e-06	-1.73342	-0.756455
124465890	chr3:124465890:C:T	1.15548e-08	-1.44121	-4.18686e-10	6.24734e-06	-1.08957	-4.18686e-10
124466352	chr3:124466352:A:G	6.26792e-09	-0.727112	-1.32575	1.57407e-06	-1.30185	-1.16622
124466405	chr3:124466405:T:C	2.77408e-08	-1.81288e-10	-0.565404	5.21467e-06	-1.81288e-10	-1.27025
124466494	chr3:124466494:G:GA	7.3138e-09	-0.486944	-1.4116	1.28722e-06	-1.47931	-1.18993
124467029	chr3:124467029:A:G	3.34364e-09	-1.44574	-1.23551	8.88829e-07	-1.77083	-1.26875
124467218	chr3:124467218:C:T	1.36543e-08	-1.81288e-10	-1.27425	5.84677e-06	-1.81288e-10	-1.15584
124467236	chr3:124467236:T:A	1.17251e-08	-1.42658	-4.18686e-10	3.31453e-06	-1.72341	-4.18686e-10
124467387	chr3:124467387:C:A	1.29782e-08	-1.81288e-10	-1.32504	5.86359e-06	-1.81288e-10	-1.15297
124467664	chr3:124467664:A:T	2.2807e-08	-0.372305	-0.388937	4.90512e-06	-1.65474	0.323292
124467966	chr3:124467966:G:C	2.25422e-08	-1.2774	0.504482	2.59601e-05	-1.63835	1.97318
124468160	chr3:124468160:C:G	1.05367e-08	-0.187093	-1.34635	2.10498e-06	-0.76168	-1.41574
124468623	chr3:124468623:A:G	2.80058e-09	-1.78317	-1.07532	7.74529e-07	-1.74004	-1.43719
124468832	chr3:124468832:C:T	1.16699e-08	-1.81288e-10	-1.4313	6.79705e-06	-1.81288e-10	-1.00524
124468956	chr3:124468956:A:C	8.08405e-09	-1.79842	-4.18686e-10	3.21612e-06	-1.75355	-4.18686e-10
124468970	chr3:124468970:G:A	1.20082e-08	-1.81288e-10	-1.40272	4.96908e-06	-1.81288e-10	-1.31849
124469099	chr3:124469099:A:G	8.64832e-09	-0.357899	-1.37305	1.2091e-06	-1.31532	-1.41653
124469121	chr3:124469121:A:G	9.29535e-09	-1.6588	-4.18686e-10	3.06388e-06	-1.80204	-4.18686e-10
124469265	chr3:124469265:A:AT	1.19419e-08	-1.81288e-10	-1.40825	4.45186e-06	-1.81288e-10	-1.4284
124470352	chr3:124470352:T:C	1.77382e-08	-1.81288e-10	-1.01259	2.18681e-05	-1.81288e-10	0.163304
124470562	chr3:124470562:C:T	1.85946e-08	-0.25894	-0.706497	1.22687e-05	-0.608806	0.194134
124470809	chr3:124470809:T:C	1.04746e-08	-0.194105	-1.34526	2.28746e-06	-0.670449	-1.42384
124471399	chr3:124471399:C:A	3.31155e-09	-1.58362	-1.10727	3.76785e-06	-1.53795	-0.057271
124471442	chr3:124471442:C:T	5.07733e-09	-1.57231	-0.69121	1.31162e-06	-1.56757	-1.08289
124471748	chr3:124471748:G:A	1.80376e-08	-1.81288e-10	-0.995853	6.31718e-06	-1.81288e-10	-1.07845
124471777	chr3:124471777:C:T	1.45688e-08	-1.81288e-10	-1.20943	4.4909e-06	-1.81288e-10	-1.41967
124471961	chr3:124471961:C:T	2.39945e-08	0.689112	-1.3996	3.88836e-06	-0.142441	-1.4213
124472131	chr3:124472131:G:A	1.37375e-08	-1.81288e-10	-1.26818	4.6722e-06	-1.81288e-10	-1.3801
124472171	chr3:124472171:C:T	1.0213e-08	-1.56465	-4.18686e-10	3.1444e-06	-1.77611	-4.18686e-10
124472306	chr3:124472306:T:C	8.47706e-09	-0.361638	-1.38931	1.22306e-06	-1.29106	-1.42932
124472776	chr3:124472776:T:A	2.62622e-08	-1.81288e-10	-0.62018	5.23134e-06	-1.81288e-10	-1.26706
124472913	chr3:124472913:C:A	1.33739e-08	-1.81288e-10	-1.295	4.60533e-06	-1.81288e-10	-1.39451
124473565	chr3:124473565:A:G	1.1889e-08	-1.81288e-10	-1.41269	6.92025e-06	-1.81288e-10	-0.987275
124474037	chr3:124474037:C:T	3.35061e-09	-1.79769	-0.881475	2.44444e-06	-1.76872	-0.259188
124474085	chr3:124474085:G:A	2.03305e-09	-1.7889	-1.38987	8.77522e-07	-1.6207	-1.43168
124474452	chr3:124474452:ATTATT:A	1.16721e-08	-1.81288e-10	-1.43111	4.94385e-06	-1.81288e-10	-1.32358
124474847	chr3:124474847:G:A	1.96772e-08	-1.81288e-10	-0.908848	6.81695e-06	-1.81288e-10	-1.00232
124475555	chr3:124475555:A:G	8.85104e-09	-1.70777	-4.18686e-10	3.06843e-06	-1.80056	-4.18686e-10
124476352	chr3:124476352:C:T	1.17962e-08	-1.81288e-10	-1.42053	4.79398e-06	-1.81288e-10	-1.35437
124476485	chr3:124476485:C:T	1.46668e-08	-1.81288e-10	-1.20272	4.42349e-06	-1.81288e-10	-1.4348
124476757	chr3:124476757:C:T	9.2555e-09	-0.230734	-1.43236	2.28286e-06	-0.665653	-1.43065
124477062	chr3:124477062:A:G	3.7462e-08	-1.81288e-10	-0.264982	4.34324e-05	-1.81288e-10	0.849479
124477140	chr3:124477140:T:C	1.18271e-08	-1.81288e-10	-1.41791	6.76919e-06	-1.81288e-10	-1.00935
124477247	chr3:124477247:A:T	2.14372e-09	-1.78383	-1.34194	1.16283e-06	-1.73976	-1.03111
124477717	chr3:124477717:A:G	1.58472e-08	-1.81288e-10	-1.12532	4.56902e-06	-1.81288e-10	-1.40243
124477839	chr3:124477839:A:G	3.71143e-08	-0.274307	-4.18686e-10	1.07542e-05	-0.546435	-4.18686e-10
124478160	chr3:124478160:G:A	9.96061e-09	-1.58967	-4.18686e-10	3.11932e-06	-1.78411	-4.18686e-10
124478273	chr3:124478273:A:C	1.20012e-08	-1.81288e-10	-1.4033	7.19542e-06	-1.81288e-10	-0.948283
124478584	chr3:124478584:G:C	1.05895e-08	-1.52845	-4.18686e-10	3.18456e-06	-1.76341	-4.18686e-10
124480167	chr3:124480167:C:T	1.19655e-08	-1.81288e-10	-1.40628	6.06017e-06	-1.81288e-10	-1.11999
124480213	chr3:124480213:G:C	8.42989e-09	-0.337915	-1.41861	2.14425e-06	-0.769245	-1.38969
124480228	chr3:124480228:G:A	1.23968e-08	-1.81288e-10	-1.37087	5.31972e-06	-1.81288e-10	-1.25031
124480339	chr3:124480339:C:A	1.46157e-08	0.231275	-1.43749	2.65137e-06	-0.509355	-1.4373
124480607	chr3:124480607:C:T	1.1704e-08	-1.81288e-10	-1.42838	5.9087e-06	-1.81288e-10	-1.1453
124481077	chr3:124481077:A:G	3.46863e-08	-0.671891	0.329926	2.82134e-05	-1.31302	1.73109
124481417	chr3:124481417:G:A	1.2744e-08	-1.81288e-10	-1.34325	4.67491e-06	-1.81288e-10	-1.37952
124481888	chr3:124481888:C:T	1.44279e-08	-1.81288e-10	-1.21915	4.8024e-06	-1.81288e-10	-1.35261
124481935	chr3:124481935:C:T	1.01162e-08	-1.57417	-4.18686e-10	3.13618e-06	-1.77872	-4.18686e-10
124481954	chr3:124481954:T:A	4.78171e-09	-0.906809	-1.4167	1.19651e-06	-1.42538	-1.31694
124481994	chr3:124481994:G:T	1.05184e-08	-0.180938	-1.35425	3.07162e-06	-0.377032	-1.42249
124482852	chr3:124482852:C:T	2.39318e-07	1.58948	-4.18686e-10	1.05879e-05	-0.562011	-4.18686e-10
124483260	chr3:124483260:G:T	6.08511e-09	-0.689487	-1.39298	2.40604e-06	-0.607453	-1.43629
124483509	chr3:124483509:G:T	2.95621e-09	-1.79486	-1.00954	1.92273e-06	-1.74464	-0.52334
124483520	chr3:124483520:G:C	1.65842e-08	-1.81288e-10	-1.07986	3.27111e-05	-1.81288e-10	0.565987
124484149	chr3:124484149:C:T	1.30559e-08	0.0701926	-1.38927	3.84588e-06	-0.139534	-1.43519
124484925	chr3:124484925:G:A	1.25716e-08	0.041661	-1.39853	3.73955e-06	-0.165907	-1.43685
124485087	chr3:124485087:C:T	1.22791e-08	-1.81288e-10	-1.38041	6.19959e-06	-1.81288e-10	-1.09724
124485091	chr3:124485091:G:A	2.07398e-08	-0.856256	-4.18686e-10	5.54445e-06	-1.20893	-4.18686e-10
124486099	chr3:124486099:T:C	2.13331e-09	-1.7502	-1.38043	8.75361e-07	-1.6285	-1.42634
124486160	chr3:124486160:G:C	1.21304e-08	-1.81288e-10	-1.3926	6.14929e-06	-1.81288e-10	-1.10539
124486248	chr3:124486248:G:A	5.22211e-09	-0.817222	-1.41819	1.54755e-06	-1.06313	-1.42192
124486610	chr3:124486610:T:C	2.94075e-09	-1.80097	-1.00867	1.96774e-06	-1.71699	-0.527848
124486645	chr3:124486645:T:C	1.0087e-08	-1.57706	-4.18686e-10	3.13195e-06	-1.78007	-4.18686e-10
124487109	chr3:124487109:G:A	9.14682e-09	-1.6749	-4.18686e-10	3.06496e-06	-1.80169	-4.18686e-10
124487133	chr3:124487133:C:G	8.87801e-08	0.917687	-0.319833	1.33341e-05	-1.6181	1.28669
124487180	chr3:124487180:G:A	1.19002e-08	-1.81288e-10	-1.41175	5.71235e-06	-1.81288e-10	-1.1791
124488520	chr3:124488520:G:A	1.4716e-08	-1.19937	-4.18686e-10	4.14409e-06	-1.50004	-4.18686e-10
124489235	chr3:124489235:A:T	1.16999e-08	-1.42873	-4.18686e-10	5.25619e-06	-1.26232	-4.18686e-10
124489470	chr3:124489470:C:T	1.23376e-08	-1.81288e-10	-1.37566	4.5615e-06	-1.81288e-10	-1.40407
124489954	chr3:124489954:A:G	1.81567e-08	-1.81288e-10	-0.98927	7.70649e-06	-1.81288e-10	-0.879665
124490148	chr3:124490148:C:T	2.1889e-08	0.0998876	-0.902214	1.08587e-05	0.510268	-1.04703
124490149	chr3:124490149:T:G	2.19288e-08	0.0978003	-0.898309	1.08693e-05	0.50791	-1.04369
124490591	chr3:124490591:A:G	2.96073e-09	-1.36672	-1.43616	8.27451e-07	-1.80203	-1.3091
124490978	chr3:124490978:C:T	1.21624e-08	-1.81288e-10	-1.38996	5.6017e-06	-1.81288e-10	-1.19866
124491497	chr3:124491497:C:A	4.362e-09	-1.44886	-0.966514	9.77187e-07	-1.77887	-1.16593
124491697	chr3:124491697:G:A	3.96879e-09	-1.57067	-0.93918	9.51692e-07	-1.80165	-1.16959
124491780	chr3:124491780:C:T	2.30567e-09	-1.76011	-1.29282	7.96297e-07	-1.80209	-1.34742
124492095	chr3:124492095:AC:A	2.51705e-09	-1.75829	-1.20693	7.58968e-07	-1.80223	-1.39529
124492203	chr3:124492203:T:C	5.60357e-09	-1.21288	-0.952025	3.55835e-06	-0.534306	-1.11812
124492237	chr3:124492237:C:T	1.67613e-08	-1.81288e-10	-1.06924	4.71092e-06	-1.81288e-10	-1.37184
124493389	chr3:124493389:A:C	3.59606e-07	1.9967	-4.18686e-10	1.30721e-05	-0.351246	-4.18686e-10
124493564	chr3:124493564:C:T	1.22984e-08	-1.81288e-10	-1.37884	4.50536e-06	-1.81288e-10	-1.41646
124493800	chr3:124493800:C:T	1.15994e-08	-1.81288e-10	-1.43735	4.54589e-06	-1.81288e-10	-1.4075
124494487	chr3:124494487:A:G	1.34554e-08	-1.81288e-10	-1.28893	4.86994e-06	-1.81288e-10	-1.33865
124494531	chr3:124494531:T:G	3.58674e-08	-0.30848	-4.18686e-10	8.12267e-06	-0.827068	-4.18686e-10
124494534	chr3:124494534:G:A	1.69099e-08	-1.81288e-10	-1.06041	4.72296e-06	-1.81288e-10	-1.36929
124495281	chr3:124495281:A:G	1.139e-08	-1.45557	-4.18686e-10	5.09355e-06	-1.29375	-4.18686e-10
124495308	chr3:124495308:C:A	1.68767e-08	-1.81288e-10	-1.06238	4.4453e-06	-1.81288e-10	-1.42988
124496184	chr3:124496184:T:C	1.09859e-08	-1.4917	-4.18686e-10	3.24821e-06	-1.74362	-4.18686e-10
124497259	chr3:124497259:C:G	1.31783e-08	-1.81288e-10	-1.30974	5.04421e-06	-1.81288e-10	-1.30349
124497755	chr3:124497755:C:T	1.44398e-08	-1.81288e-10	-1.21832	7.44017e-06	-1.81288e-10	-0.914833
124497761	chr3:124497761:A:G	8.16453e-09	-1.32886	-0.459648	7.93221e-07	-1.78922	-1.36416
124498304	chr3:124498304:G:T	1.17474e-08	-1.42468	-4.18686e-10	6.69082e-06	-1.02099	-4.18686e-10
124498822	chr3:124498822:T:C	4.85456e-07	1.292	1.00478	3.81113e-06	-0.862785	-0.721018
124499140	chr3:124499140:T:A	1.29851e-08	-1.81288e-10	-1.32451	5.68326e-06	-1.81288e-10	-1.1842
124499753	chr3:124499753:G:A	2.31391e-07	1.6115	-0.0556944	2.7269e-06	-0.66536	-1.2532
124500408	chr3:124500408:C:T	1.28128e-08	-1.81288e-10	-1.33787	5.56786e-06	-1.81288e-10	-1.20472
124500627	chr3:124500627:A:G	1.37271e-08	-0.983906	-0.285029	6.673e-06	-1.15214	0.128482
124500865	chr3:124500865:C:T	1.77273e-07	0.752278	0.537106	2.31467e-06	-1.15022	-0.932239
124500883	chr3:124500883:CT:C	1.7099e-07	0.709997	0.543299	2.27407e-06	-1.17105	-0.929104
124501035	chr3:124501035:A:G	5.85982e-09	-1.53525	-0.584937	3.45813e-06	-1.79058	0.109583
124501058	chr3:124501058:C:A	6.66994e-08	-1.81288e-10	0.311887	5.96702e-06	-1.81288e-10	-1.13548
124501492	chr3:124501492:T:C	6.75751e-09	-1.5069	-0.470754	2.11294e-06	-1.78409	-0.38956
124501617	chr3:124501617:A:C	1.21822e-08	-1.81288e-10	-1.38834	5.56509e-06	-1.81288e-10	-1.20521
124501771	chr3:124501771:C:T	6.94755e-09	-1.43807	-0.511855	2.08421e-06	-1.76556	-0.421777
124501855	chr3:124501855:G:T	7.84687e-07	3.90805	-1.13107	7.42678e-06	-1.48251	0.565874
124501934	chr3:124501934:T:C	1.50606e-08	-1.81288e-10	-1.17623	4.42117e-06	-1.81288e-10	-1.43532
124502299	chr3:124502299:G:A	1.37791e-08	-0.849622	-0.415532	1.46781e-06	-1.59062	-0.947337
124502446	chr3:124502446:A:G	1.46521e-08	-1.81288e-10	-1.20373	4.43585e-06	-1.81288e-10	-1.43201
124502887	chr3:124502887:T:G	1.18402e-08	-1.81288e-10	-1.41681	4.41536e-06	-1.81288e-10	-1.43664
124503902	chr3:124503902:T:C	8.09168e-09	-1.47425	-0.323223	2.48965e-06	-1.77671	-0.232872
124504049	chr3:124504049:C:T	7.68805e-09	-1.34346	-0.505177	7.85147e-06	-1.30315	0.442127
124504088	chr3:124504088:G:A	7.80067e-09	-1.4837	-0.350396	2.41155e-06	-1.77907	-0.262391
124504451	chr3:124504451:A:G	4.9742e-09	-1.20059	-1.08346	1.02573e-06	-1.70382	-1.19251
124504570	chr3:124504570:A:T	1.2329e-08	-1.81288e-10	-1.37635	4.9193e-06	-1.81288e-10	-1.32856
124505749	chr3:124505749:C:T	9.40865e-09	-1.64668	-4.18686e-10	3.24264e-06	-1.74534	-4.18686e-10
124506061	chr3:124506061:C:G	5.12032e-08	1.05393	-1.00644	1.67123e-06	-1.01648	-1.39169
124506087	chr3:124506087:G:A	9.15465e-09	-0.851865	-0.822183	4.08924e-06	-1.03925	-0.474118
124506146	chr3:124506146:G:A	4.44527e-09	-1.0791	-1.31736	7.91153e-07	-1.75478	-1.40121
124506244	chr3:124506244:A:G	7.38613e-08	0.976212	-0.562332	2.43331e-06	-1.06782	-0.96466
124506358	chr3:124506358:G:A	7.32595e-08	1.04276	-0.637066	2.38941e-06	-1.0316	-1.01908
124506618	chr3:124506618:T:C	1.21987e-08	-1.81288e-10	-1.38698	4.6089e-06	-1.81288e-10	-1.39374
124506996	chr3:124506996:C:T	6.01709e-09	-1.4311	-0.662606	1.7145e-06	-1.74888	-0.633723
124508107	chr3:124508107:C:T	1.26276e-08	-1.81288e-10	-1.35243	4.47359e-06	-1.81288e-10	-1.42354
124508166	chr3:124508166:A:T	8.0942e-09	-1.79716	-4.18686e-10	3.34939e-06	-1.71295	-4.18686e-10
124508700	chr3:124508700:G:A	9.05327e-09	-0.305075	-1.38011	1.47293e-06	-1.13983	-1.39464
124509525	chr3:124509525:G:C	3.53243e-08	-1.81288e-10	-0.323738	2.26978e-05	-1.81288e-10	0.200542
124509576	chr3:124509576:T:C	1.72114e-07	1.56742	-0.307567	4.55173e-06	-0.64724	-0.75898
124509850	chr3:124509850:A:G	1.35463e-08	-1.81288e-10	-1.28219	9.46239e-06	-1.81288e-10	-0.674402
124510192	chr3:124510192:T:C	8.46516e-08	-0.142006	0.69224	0.000120226	-0.894723	2.76237
124510273	chr3:124510273:G:A	2.23758e-09	-1.70503	-1.37788	9.06454e-07	-1.65888	-1.36106
124510540	chr3:124510540:A:G	5.10174e-09	-0.948888	-1.30984	3.81012e-06	-1.10579	-0.478279
124511043	chr3:124511043:G:A	3.79228e-09	-1.25138	-1.30396	1.94062e-06	-1.09129	-1.16743
124511047	chr3:124511047:T:C	1.85958e-08	-1.81288e-10	-0.965373	7.52056e-06	-1.81288e-10	-0.904086
124511455	chr3:124511455:C:G	1.4582e-08	-1.20852	-4.18686e-10	7.9936e-06	-0.843086	-4.18686e-10
124511877	chr3:124511877:C:T	1.28417e-08	-1.81288e-10	-1.33561	1.0455e-05	-1.81288e-10	-0.574644
124512361	chr3:124512361:G:A	3.66906e-09	-1.3053	-1.28307	1.88378e-06	-1.1532	-1.13525
124512637	chr3:124512637:C:T	8.0736e-09	-1.79971	-4.18686e-10	3.30934e-06	-1.72498	-4.18686e-10
124512684	chr3:124512684:A:T	1.19696e-08	0.0199186	-1.42586	2.06901e-06	-0.858629	-1.33603
124512698	chr3:124512698:A:C	1.20013e-08	-1.40329	-4.18686e-10	3.64604e-06	-1.62808	-4.18686e-10
124513189	chr3:124513189:C:T	2.08669e-09	-1.75947	-1.39327	1.02179e-06	-1.55837	-1.3418
124513274	chr3:124513274:G:C	1.31876e-08	-1.81288e-10	-1.30903	5.54633e-06	-1.81288e-10	-1.20859
124513343	chr3:124513343:C:T	2.10839e-09	-1.74071	-1.40167	9.94156e-07	-1.5993	-1.32829
124513864	chr3:124513864:G:A	1.20662e-08	-1.81288e-10	-1.3979	5.52213e-06	-1.81288e-10	-1.21296
124514169	chr3:124514169:G:A	1.28015e-08	-0.881793	-0.456957	5.62742e-06	-1.06982	-0.124251
124514228	chr3:124514228:T:A	4.66459e-07	1.11513	1.14173	1.27998e-05	-0.913958	0.541659
124514238	chr3:124514238:C:T	9.32594e-08	-0.505953	1.15303	5.18868e-05	-1.03931	2.06664
124514412	chr3:124514412:A:G	2.49272e-08	-1.81288e-10	-0.67235	1.24691e-05	-1.81288e-10	-0.398477
124514479	chr3:124514479:A:G	7.51529e-09	-0.952067	-0.919302	2.76525e-06	-1.13329	-0.771302
124514698	chr3:124514698:C:T	3.13053e-09	-1.31153	-1.43557	1.44173e-06	-1.13294	-1.42294
124514699	chr3:124514699:A:G	1.51779e-08	-1.81288e-10	-1.16847	7.34963e-06	-1.81288e-10	-0.927077
124515313	chr3:124515313:A:G	1.17017e-08	-1.81288e-10	-1.42857	6.90158e-06	-1.81288e-10	-0.989977
124515800	chr3:124515800:C:T	1.6249e-08	-1.81288e-10	-1.10028	8.06546e-06	-1.81288e-10	-0.834137
124516343	chr3:124516343:A:G	1.10515e-08	-1.48575	-4.18686e-10	4.7762e-06	-1.35808	-4.18686e-10
124516838	chr3:124516838:G:A	1.15987e-08	-1.81288e-10	-1.43741	7.60769e-06	-1.81288e-10	-0.892567
124517167	chr3:124517167:G:A	5.85281e-09	-1.14177	-0.979612	2.2193e-06	-1.24656	-0.877971
124517229	chr3:124517229:T:C	6.0446e-08	0.213442	-4.18686e-10	7.73627e-06	-0.875808	-4.18686e-10
124518070	chr3:124518070:C:T	6.66853e-09	-0.94842	-1.04249	2.05536e-06	-1.69575	-0.505531
124518098	chr3:124518098:A:G	1.02815e-08	-1.14574	-0.412221	4.69179e-06	-1.24851	-0.127398
124518551	chr3:124518551:C:A	8.8229e-09	-1.71096	-4.18686e-10	4.49421e-06	-1.41894	-4.18686e-10
124518744	chr3:124518744:C:T	1.38629e-08	-0.57282	-0.686272	6.90077e-06	-1.19874	0.208647
124519184	chr3:124519184:G:A	5.26654e-08	-1.81288e-10	0.0756498	6.43894e-06	-1.81288e-10	-1.05936
124519386	chr3:124519386:A:T	1.18553e-08	-1.81288e-10	-1.41554	5.77782e-06	-1.81288e-10	-1.1677
124519954	chr3:124519954:A:C	3.20382e-08	-1.81288e-10	-0.42138	5.42851e-06	-1.81288e-10	-1.23006
124520027	chr3:124520027:A:T	3.747e-08	-0.264769	-4.18686e-10	5.54068e-06	-1.20961	-4.18686e-10
124522275	chr3:124522275:C:G	1.00797e-08	-1.08203	-0.495757	4.56222e-06	-1.18389	-0.220026
124522293	chr3:124522293:G:A	4.66981e-09	-0.922116	-1.42507	1.27906e-06	-1.67965	-0.995945
124522510	chr3:124522510:G:A	4.50256e-09	-0.951282	-1.43238	1.33817e-06	-1.68893	-0.941489
124522875	chr3:124522875:G:T	1.16704e-08	-1.81288e-10	-1.43125	4.49438e-06	-1.81288e-10	-1.4189
124523596	chr3:124523596:A:T	1.22046e-08	-1.81288e-10	-1.3865	4.41596e-06	-1.81288e-10	-1.4365
124523862	chr3:124523862:C:T	1.16571e-08	-1.81288e-10	-1.43239	7.09702e-06	-1.81288e-10	-0.962052
124524139	chr3:124524139:G:A	1.15978e-08	-1.81288e-10	-1.43749	4.48155e-06	-1.81288e-10	-1.42176
124524599	chr3:124524599:A:G	1.56766e-08	-1.81288e-10	-1.13614	6.49593e-06	-1.81288e-10	-1.05055
124524801	chr3:124524801:T:G	2.68592e-09	-1.47252	-1.42777	1.17874e-06	-1.32441	-1.43287
124525269	chr3:124525269:G:A	1.48172e-08	-1.81288e-10	-1.19252	6.44321e-06	-1.81288e-10	-1.0587
124525392	chr3:124525392:G:A	1.48246e-08	-1.81288e-10	-1.19202	6.44772e-06	-1.81288e-10	-1.058
124525467	chr3:124525467:A:C	3.54205e-08	-1.81288e-10	-0.321017	2.41159e-05	-1.81288e-10	0.261144
124525632	chr3:124525632:G:A	9.46066e-09	-0.729362	-0.911805	2.86254e-06	-1.50788	-0.362133
124526444	chr3:124526444:G:A	2.12209e-08	-1.81288e-10	-0.833321	8.64693e-06	-1.81288e-10	-0.764523
124527542	chr3:124527542:G:A	2.12474e-08	-1.81288e-10	-0.832076	8.68878e-06	-1.81288e-10	-0.759695
124527762	chr3:124527762:T:A	1.58318e-08	-1.81288e-10	-1.12629	7.67123e-06	-1.81288e-10	-0.88425
124527971	chr3:124527971:A:G	8.70777e-09	-0.83772	-0.886374	2.93859e-06	-1.55471	-0.289089
124528302	chr3:124528302:G:A	9.20291e-06	6.43075	-1.19178	1.22548e-05	0.111369	-0.527176
124528583	chr3:124528583:G:A	1.15976e-08	-1.81288e-10	-1.43751	4.6732e-06	-1.81288e-10	-1.37988
124528868	chr3:124528868:A:G	1.38869e-08	-1.81288e-10	-1.25736	5.9575e-06	-1.81288e-10	-1.13708
124529010	chr3:124529010:T:C	1.18161e-08	-1.81288e-10	-1.41884	5.86734e-06	-1.81288e-10	-1.15233
124529031	chr3:124529031:T:C	4.2719e-07	1.37102	0.797901	9.42818e-06	-0.816192	0.138168
124529821	chr3:124529821:A:G	1.21548e-08	-1.81288e-10	-1.39059	4.97294e-06	-1.81288e-10	-1.31772
124530128	chr3:124530128:T:C	2.22615e-09	-1.70369	-1.38434	1.11975e-06	-1.56432	-1.2443
124530229	chr3:124530229:T:C	6.98954e-09	-1.01973	-0.924163	2.39023e-06	-1.68546	-0.364872
124530664	chr3:124530664:C:T	9.18163e-08	-1.81288e-10	0.631481	3.89076e-05	-1.81288e-10	0.739461
124531417	chr3:124531417:G:A	1.27908e-08	-1.81288e-10	-1.33958	8.31137e-06	-1.81288e-10	-0.804103
124531778	chr3:124531778:C:T	2.92989e-08	0.127699	-0.638458	1.31122e-06	-1.44324	-1.20753
124532897	chr3:124532897:C:T	1.71952e-08	-1.04368	-4.18686e-10	6.46561e-06	-1.05523	-4.18686e-10
124532931	chr3:124532931:T:A	3.23925e-08	-1.81288e-10	-0.410383	5.43359e-06	-1.81288e-10	-1.22913
124532967	chr3:124532967:A:G	8.1027e-09	-1.79611	-4.18686e-10	3.49786e-06	-1.66958	-4.18686e-10
124533137	chr3:124533137:C:A	1.26782e-07	-0.337886	1.29204	6.98728e-06	-1.61087	0.63323
124533290	chr3:124533290:A:G	6.673e-09	-0.844129	-1.14611	3.98708e-06	-0.785704	-0.752964
124533537	chr3:124533537:C:T	2.83071e-09	-1.41453	-1.43325	1.27353e-06	-1.25199	-1.42794
124533683	chr3:124533683:C:T	1.9166e-06	3.67	-4.18686e-10	3.28889e-05	0.571407	-4.18686e-10
124534133	chr3:124534133:G:A	1.22718e-08	-1.81288e-10	-1.381	4.46558e-06	-1.81288e-10	-1.42533
124534290	chr3:124534290:A:G	6.92257e-06	6.23608	-1.28184	8.65905e-06	-0.165457	-0.597664
124534636	chr3:124534636:A:G	2.40892e-09	-1.63984	-1.36929	1.00281e-06	-1.69262	-1.2263
124534734	chr3:124534734:A:G	2.38401e-09	-1.65042	-1.3691	9.94333e-07	-1.7013	-1.22611
124535591	chr3:124535591:T:G	2.38826e-08	0.655982	-1.37114	1.42017e-06	-1.16918	-1.40177
124536134	chr3:124536134:T:C	1.86447e-08	-1.81288e-10	-0.962748	4.5967e-06	-1.81288e-10	-1.39639
124536153	chr3:124536153:G:A	2.08144e-08	-0.852666	-4.18686e-10	3.58232e-06	-1.64572	-4.18686e-10
124537142	chr3:124537142:G:A	2.66938e-08	-1.81288e-10	-0.603879	6.54314e-06	-1.81288e-10	-1.04331
124537288	chr3:124537288:T:C	5.96611e-07	1.41465	1.08831	1.12253e-05	-0.733783	0.230224
124538105	chr3:124538105:A:G	1.16567e-08	-1.81288e-10	-1.43243	4.62066e-06	-1.81288e-10	-1.39119
124539000	chr3:124539000:C:T	9.43036e-08	-1.81288e-10	0.658211	1.66596e-05	-1.81288e-10	-0.108742
124539058	chr3:124539058:T:A	5.21264e-07	1.21794	1.15	1.16902e-05	-0.7696	0.306623
124539129	chr3:124539129:C:T	1.16452e-08	-1.81288e-10	-1.43341	4.4487e-06	-1.81288e-10	-1.42912
124539161	chr3:124539161:A:T	1.16889e-08	-1.81288e-10	-1.42967	4.4314e-06	-1.81288e-10	-1.43301
124539630	chr3:124539630:T:C	1.17859e-08	-1.81288e-10	-1.42141	6.62266e-06	-1.81288e-10	-1.03123
124539853	chr3:124539853:G:A	5.43714e-07	0.951184	1.45893	6.5148e-05	-0.946356	2.20129
124540052	chr3:124540052:G:A	2.01937e-08	-0.882937	-4.18686e-10	7.64536e-06	-0.887629	-4.18686e-10
124540140	chr3:124540140:C:T	1.35962e-08	-1.81288e-10	-1.27852	4.42482e-06	-1.81288e-10	-1.4345
124540224	chr3:124540224:TA:T	1.36372e-08	-1.81288e-10	-1.27551	4.65756e-06	-1.81288e-10	-1.38324
124541035	chr3:124541035:A:G	7.51851e-08	-1.81288e-10	0.431644	1.37226e-05	-1.81288e-10	-0.302686
124541396	chr3:124541396:G:A	1.3735e-08	-1.81288e-10	-1.26836	4.63895e-06	-1.81288e-10	-1.38724
124541948	chr3:124541948:C:T	1.94365e-09	-1.8022	-1.42154	7.99366e-07	-1.70821	-1.43745
124542272	chr3:124542272:T:A	2.01447e-09	-1.79539	-1.39257	8.67224e-07	-1.65972	-1.40447
124542337	chr3:124542337:A:C	9.45889e-06	6.52321	-1.25681	1.45952e-05	0.302037	-0.543074
124542774	chr3:124542774:G:A	5.25284e-08	0.0730446	-4.18686e-10	1.92065e-05	0.0335221	-4.18686e-10
124542925	chr3:124542925:G:C	5.73238e-09	-0.950953	-1.19123	3.25524e-06	-0.91397	-0.827491
124543022	chr3:124543022:A:G	1.30493e-05	6.81173	-1.22355	1.80755e-05	0.442638	-0.469806
124543829	chr3:124543829:T:C	1.17328e-08	-1.81288e-10	-1.42592	4.42287e-06	-1.81288e-10	-1.43494
124544580	chr3:124544580:C:T	1.27095e-08	-1.81288e-10	-1.34596	4.95801e-06	-1.81288e-10	-1.32072
124544748	chr3:124544748:T:C	3.68199e-08	-0.246913	-0.0353575	2.44054e-06	-1.56874	-0.460763
124544944	chr3:124544944:T:C	3.38244e-08	-1.81288e-10	-0.367127	3.33608e-05	-1.81288e-10	0.585654
124545335	chr3:124545335:G:A	8.50561e-09	-1.46686	-0.280724	1.83113e-06	-1.60907	-0.707731
124545470	chr3:124545470:A:AT	1.28645e-08	-1.81288e-10	-1.33384	5.82971e-06	-1.81288e-10	-1.15876
124545858	chr3:124545858:G:A	1.05168e-08	-1.53533	-4.18686e-10	6.19502e-06	-1.09798	-4.18686e-10
124547459	chr3:124547459:C:T	1.17456e-08	-1.81288e-10	-1.42483	6.63883e-06	-1.81288e-10	-1.02879
124547547	chr3:124547547:C:A	2.95226e-07	0.419869	1.37956	7.1981e-06	-1.47314	0.525228
124547645	chr3:124547645:T:C	1.17277e-08	-1.81288e-10	-1.42635	8.77133e-06	-1.81288e-10	-0.750238
124547700	chr3:124547700:G:A	3.87161e-09	-1.41574	-1.1189	1.17836e-06	-1.76303	-0.994579
124547790	chr3:124547790:C:T	3.71034e-07	2.12603	-0.0980471	2.9944e-05	-0.0502536	0.527857
124547843	chr3:124547843:G:A	1.16804e-08	-1.81288e-10	-1.4304	6.90604e-06	-1.81288e-10	-0.989331
124548162	chr3:124548162:G:C	1.20485e-08	-1.81288e-10	-1.39937	5.6243e-06	-1.81288e-10	-1.19463
124548449	chr3:124548449:C:T	5.44366e-09	-0.940386	-1.25347	9.23649e-07	-1.59798	-1.40317
124549057	chr3:124549057:G:A	3.34384e-08	-1.81288e-10	-0.378605	5.50589e-06	-1.81288e-10	-1.21591
124549699	chr3:124549699:C:G	1.2408e-08	-1.81288e-10	-1.36996	5.78509e-06	-1.81288e-10	-1.16644
124549778	chr3:124549778:A:G	3.90241e-08	-1.81288e-10	-0.224131	5.62937e-06	-1.81288e-10	-1.19373
124549819	chr3:124549819:A:G	5.57764e-09	-0.851362	-1.31818	1.23701e-06	-1.58883	-1.12019
124549836	chr3:124549836:C:A	8.18858e-09	-1.78557	-4.18686e-10	3.62594e-06	-1.63361	-4.18686e-10
124550093	chr3:124550093:A:G	4.20367e-09	-1.11692	-1.33543	1.76139e-06	-1.71233	-0.643293
124550153	chr3:124550153:C:T	1.30263e-08	-1.81288e-10	-1.32134	5.83028e-06	-1.81288e-10	-1.15866
124550891	chr3:124550891:C:T	1.17158e-08	-1.81288e-10	-1.42737	6.71527e-06	-1.81288e-10	-1.01734
124551158	chr3:124551158:G:T	1.42594e-08	-1.23089	-4.18686e-10	3.30222e-06	-1.72713	-4.18686e-10
124551887	chr3:124551887:T:G	1.17555e-08	-1.81288e-10	-1.42398	5.7704e-06	-1.81288e-10	-1.16899
124552267	chr3:124552267:A:G	3.20747e-08	0.413888	-0.83413	2.31331e-06	-1.26506	-0.817983
124552353	chr3:124552353:C:T	1.38374e-08	0.0492161	-1.31015	1.7224e-06	-1.41809	-0.959918
124552419	chr3:124552419:G:A	1.28023e-08	-1.81288e-10	-1.33868	5.77422e-06	-1.81288e-10	-1.16832
124552617	chr3:124552617:G:A	1.17211e-08	-1.81288e-10	-1.42692	6.23757e-06	-1.81288e-10	-1.09114
124552983	chr3:124552983:C:G	3.86151e-09	-1.1095	-1.42775	8.04493e-07	-1.71569	-1.42358
124553058	chr3:124553058:G:A	1.1759e-08	-1.81288e-10	-1.42369	7.35555e-06	-1.81288e-10	-0.926272
124553170	chr3:124553170:A:G	5.05584e-09	-1.36859	-0.89917	1.6459e-06	-1.77698	-0.646461
124554237	chr3:124554237:T:A	3.78063e-08	-1.81288e-10	-0.255832	2.61945e-05	-1.81288e-10	0.343822
124554720	chr3:124554720:AAT:A	1.17046e-08	-1.81288e-10	-1.42833	7.21188e-06	-1.81288e-10	-0.945997
124554822	chr3:124554822:A:G	2.15705e-08	-0.243107	-0.573875	2.43471e-06	-1.53617	-0.495733
124554938	chr3:124554938:G:A	4.5347e-09	-1.77795	-0.598602	1.16528e-06	-1.78154	-0.987221
124555060	chr3:124555060:A:G	0.000113542	9.07128	-1.31966	4.49465e-05	1.49507	-0.611322
124555593	chr3:124555593:G:T	1.69223e-08	-1.81288e-10	-1.05967	9.21328e-06	-1.81288e-10	-0.701081
124555822	chr3:124555822:G:A	1.76015e-07	1.28226	-4.18686e-10	1.15497e-05	-0.475069	-4.18686e-10
124556064	chr3:124556064:A:T	1.95058e-08	-1.81288e-10	-0.9176	5.05317e-06	-1.81288e-10	-1.30171
124556127	chr3:124556127:T:C	1.0216e-08	-1.56435	-4.18686e-10	3.59258e-06	-1.64286	-4.18686e-10
124556686	chr3:124556686:C:T	3.41887e-08	-1.81288e-10	-0.356413	5.55507e-06	-1.81288e-10	-1.20702
124556912	chr3:124556912:A:T	7.14163e-09	-0.870608	-1.05176	1.60329e-06	-1.64576	-0.803909
124558518	chr3:124558518:A:G	5.54012e-09	-1.18365	-0.992638	3.0168e-06	-1.04921	-0.76832
124558533	chr3:124558533:C:T	7.13413e-09	-0.91813	-1.00529	9.28928e-07	-1.55897	-1.43648
124558565	chr3:124558565:C:T	1.16228e-08	-1.81288e-10	-1.43534	5.3189e-06	-1.81288e-10	-1.25046
124558912	chr3:124558912:A:G	1.19524e-08	-1.81288e-10	-1.40738	6.04766e-06	-1.81288e-10	-1.12206
124559321	chr3:124559321:G:A	5.20062e-09	-0.960104	-1.27943	9.63256e-07	-1.58207	-1.37709
124559341	chr3:124559341:T:C	1.4136e-08	-1.81288e-10	-1.23959	6.08433e-06	-1.81288e-10	-1.11601
124559745	chr3:124559745:A:T	1.07267e-08	-1.51558	-4.18686e-10	3.16514e-06	-1.76953	-4.18686e-10
124559798	chr3:124559798:C:T	9.201e-09	-1.669	-4.18686e-10	3.08223e-06	-1.79607	-4.18686e-10
124560233	chr3:124560233:G:C	1.17947e-08	-1.81288e-10	-1.42066	4.41443e-06	-1.81288e-10	-1.43685
124560339	chr3:124560339:G:A	8.05293e-09	-1.80227	-4.18686e-10	3.70072e-06	-1.6132	-4.18686e-10
124560344	chr3:124560344:C:T	5.48805e-09	-1.17676	-1.00897	2.98624e-06	-1.03681	-0.790901
124560576	chr3:124560576:T:G	8.06571e-09	-1.80069	-4.18686e-10	3.54329e-06	-1.65667	-4.18686e-10
124560721	chr3:124560721:TGGTACACACCTGTACCACCTACTG:T	1.44302e-08	-1.81288e-10	-1.21899	6.24417e-06	-1.81288e-10	-1.09008
124561941	chr3:124561941:C:A	1.16055e-08	-1.81288e-10	-1.43683	5.52872e-06	-1.81288e-10	-1.21177
124562051	chr3:124562051:C:T	8.7295e-09	-1.7216	-4.18686e-10	3.06369e-06	-1.80211	-4.18686e-10
124562315	chr3:124562315:G:T	1.16862e-08	-1.81288e-10	-1.4299	4.47455e-06	-1.81288e-10	-1.42332
124562482	chr3:124562482:C:T	1.51175e-08	-1.81288e-10	-1.17246	4.83025e-06	-1.81288e-10	-1.34683
124562526	chr3:124562526:C:T	1.05756e-08	-1.52976	-4.18686e-10	3.08205e-06	-1.79613	-4.18686e-10
124562585	chr3:124562585:C:T	1.39657e-08	-1.66989	0.418191	1.27495e-05	-1.74067	1.36444
124562757	chr3:124562757:G:A	1.41591e-08	-1.81288e-10	-1.23795	4.41158e-06	-1.81288e-10	-1.43749
124563309	chr3:124563309:T:C	1.17459e-08	-1.81288e-10	-1.4248	4.77121e-06	-1.81288e-10	-1.35913
124563980	chr3:124563980:T:C	4.8948e-08	-0.226591	0.22904	4.10116e-06	-1.7999	0.289445
124564096	chr3:124564096:T:A	6.30679e-08	-0.425643	0.681546	5.58872e-06	-1.7894	0.588426
124564518	chr3:124564518:C:A	6.95191e-08	-0.387953	0.741246	6.03082e-06	-1.79238	0.667534
124564569	chr3:124564569:C:T	1.12239e-08	-1.47026	-4.18686e-10	3.18951e-06	-1.76186	-4.18686e-10
124564601	chr3:124564601:G:A	5.98837e-08	-0.316681	0.520777	4.8213e-06	-1.7975	0.448816
124565054	chr3:124565054:A:G	5.1615e-08	-0.313089	0.368591	4.07949e-06	-1.79761	0.281856
124565071	chr3:124565071:C:T	5.94406e-08	-0.198982	0.39565	4.15544e-06	-1.80185	0.304541
124565146	chr3:124565146:A:C	2.21035e-08	-0.151877	-0.640696	2.72045e-06	-1.80216	-0.118771
124565174	chr3:124565174:G:A	5.03384e-08	0.0304586	-4.18686e-10	8.67807e-06	-0.760927	-4.18686e-10
124565208	chr3:124565208:G:A	5.71275e-08	-0.239244	0.39622	4.18423e-06	-1.80081	0.310401
124565409	chr3:124565409:G:A	3.95583e-09	-1.2191	-1.29402	7.53184e-07	-1.79902	-1.40615
124565611	chr3:124565611:C:T	1.64124e-08	-1.81288e-10	-1.09027	2.55551e-05	-1.81288e-10	0.31911
124565802	chr3:124565802:C:T	5.03648e-08	-0.191446	0.222429	3.52914e-06	-1.80212	0.141446
124566257	chr3:124566257:T:C	6.01299e-08	-0.107346	0.315544	3.85451e-06	-1.80195	0.229468
124566347	chr3:124566347:T:G	1.69686e-08	-1.81288e-10	-1.05694	5.4627e-06	-1.81288e-10	-1.22378
124566610	chr3:124566610:C:T	2.39057e-08	-1.158	0.443803	5.75604e-06	-1.79084	0.619358
124566719	chr3:124566719:C:T	5.67937e-08	-0.15812	0.309236	3.83722e-06	-1.8024	0.225424
124566735	chr3:124566735:A:C	5.03931e-09	-0.952749	-1.31829	7.55124e-07	-1.76638	-1.43622
124566800	chr3:124566800:A:G	4.21623e-09	-1.10884	-1.34053	7.40278e-07	-1.79217	-1.43029
124567045	chr3:124567045:G:A	6.3711e-08	1.59104	-1.32499	2.37971e-06	-1.73888	-0.315866
124567737	chr3:124567737:T:C	4.71884e-08	1.39966	-1.43382	2.44747e-06	-0.600546	-1.42613
124567859	chr3:124567859:C:T	4.98396e-08	1.362	-1.3415	2.1854e-06	-1.76492	-0.375009
124567904	chr3:124567904:G:A	5.76574e-08	-1.81288e-10	0.16621	5.42431e-06	-1.81288e-10	-1.23084
124568124	chr3:124568124:G:A	6.69975e-08	1.54167	-1.22532	3.06089e-06	-0.446283	-1.35674
124568133	chr3:124568133:A:G	8.12768e-08	0.509551	-4.18686e-10	8.86669e-06	-0.739425	-4.18686e-10
124568429	chr3:124568429:A:G	3.55165e-06	5.58983	-1.30297	4.18791e-06	-1.79606	0.306533
124568694	chr3:124568694:A:G	2.41116e-08	-1.81288e-10	-0.705616	5.78536e-06	-1.81288e-10	-1.1664
124568807	chr3:124568807:G:A	3.03364e-09	-1.6763	-1.10225	1.71354e-05	-0.926075	0.845493
124569211	chr3:124569211:C:T	1.19329e-08	-1.81288e-10	-1.40901	4.41543e-06	-1.81288e-10	-1.43662
124569340	chr3:124569340:C:T	1.50398e-08	-1.81288e-10	-1.17761	5.00499e-06	-1.81288e-10	-1.31129
124569366	chr3:124569366:G:A	3.90012e-09	-1.20595	-1.32135	7.38321e-07	-1.80075	-1.42435
124569478	chr3:124569478:T:C	5.80092e-08	-0.0816556	0.253949	3.65513e-06	-1.8019	0.176302
124570032	chr3:124570032:C:T	3.06973e-09	-1.76489	-1.00183	1.73996e-05	-1.17443	1.10915
124570115	chr3:124570115:T:C	2.20362e-08	0.0559762	-0.851598	1.79833e-06	-1.79844	-0.536428
124570438	chr3:124570438:G:A	1.54354e-08	-1.81288e-10	-1.15164	7.46948e-06	-1.81288e-10	-0.910902
124570440	chr3:124570440:A:G	3.92625e-09	-1.08454	-1.43609	8.02177e-07	-1.78961	-1.35254
124570566	chr3:124570566:A:T	5.4623e-08	-0.116348	0.228495	3.56018e-06	-1.8023	0.150383
124570727	chr3:124570727:C:T	5.25382e-08	-0.129037	0.202269	3.46088e-06	-1.80238	0.12218
124570785	chr3:124570785:A:T	5.43971e-08	-0.093814	0.201816	3.465e-06	-1.80205	0.123035
124571237	chr3:124571237:C:T	3.55399e-08	-1.81288e-10	-0.317654	5.14375e-06	-1.81288e-10	-1.28395
124571459	chr3:124571459:T:C	5.05122e-08	0.497412	-0.463505	2.62343e-06	-1.75117	-0.206075
124571473	chr3:124571473:C:G	5.22641e-08	0.61037	-0.542369	2.42774e-06	-1.73256	-0.30221
124571528	chr3:124571528:G:T	8.38321e-09	-1.76208	-4.18686e-10	4.42129e-06	-1.4353	-4.18686e-10
124571848	chr3:124571848:G:A	1.26737e-08	-1.81288e-10	-1.34878	4.66062e-06	-1.81288e-10	-1.38258
124572071	chr3:124572071:C:T	1.97651e-08	-1.81288e-10	-0.904391	9.41936e-06	-1.81288e-10	-0.67896
124572096	chr3:124572096:A:G	1.91462e-06	4.98779	-1.31882	1.22151e-06	-1.63755	-1.0841
124572222	chr3:124572222:G:A	4.08524e-08	1.08017	-1.25851	7.3365e-07	-1.79711	-1.43434
124572398	chr3:124572398:A:G	1.92662e-08	0.377065	-1.30702	7.3354e-07	-1.79415	-1.43746
124572504	chr3:124572504:A:G	1.75754e-08	0.324256	-1.34607	7.38782e-07	-1.79044	-1.43404
124572732	chr3:124572732:T:C	1.67977e-08	0.287848	-1.35492	7.42792e-07	-1.78753	-1.43154
124573024	chr3:124573024:G:A	6.53124e-09	-1.62629	-0.385427	4.22492e-06	-1.66538	0.184652
124573174	chr3:124573174:T:G	1.59118e-08	0.194937	-1.31619	7.45523e-07	-1.77797	-1.43743
124573258	chr3:124573258:A:G	1.58983e-08	0.180656	-1.30275	7.46373e-07	-1.77675	-1.43751
124573372	chr3:124573372:G:A	1.57053e-08	0.169235	-1.30354	7.47317e-07	-1.77554	-1.43745
124573449	chr3:124573449:T:A	1.91945e-09	-1.79889	-1.43738	5.66162e-06	-1.27126	0.0832483
124573457	chr3:124573457:AT:A	1.31169e-08	-1.81288e-10	-1.31441	1.17448e-05	-1.81288e-10	-0.458315
124573524	chr3:124573524:C:G	1.98382e-09	-1.79948	-1.4038	6.55237e-06	-1.27953	0.237628
124573582	chr3:124573582:G:T	6.70369e-08	1.15691	-0.839979	7.76114e-07	-1.768	-1.40718
124574036	chr3:124574036:G:T	1.59253e-08	0.164563	-1.28496	7.48517e-07	-1.775	-1.43639
124574527	chr3:124574527:C:T	1.97447e-09	-1.80031	-1.4077	6.30493e-06	-1.2935	0.213105
124574981	chr3:124574981:T:G	4.50174e-09	-1.08752	-1.29632	3.62724e-06	-1.13764	-0.495616
124575184	chr3:124575184:A:G	6.14094e-06	6.17147	-1.33705	3.78432e-06	-1.78154	0.190683
124575281	chr3:124575281:C:A	1.40991e-07	-1.81288e-10	1.06039	9.04696e-06	-1.81288e-10	-0.719298
124575434	chr3:124575434:A:C	1.18509e-08	-0.0820319	-1.33387	1.68254e-06	-1.31063	-1.0908
124575853	chr3:124575853:G:A	3.07902e-07	3.27785	-1.43638	1.50171e-06	-1.78089	-0.734239
124576025	chr3:124576025:G:A	4.73901e-09	-1.04135	-1.29113	3.17675e-06	-1.17669	-0.589174
124576477	chr3:124576477:C:G	3.1403e-07	3.23983	-1.37865	4.00612e-06	-1.77648	0.242573
124576541	chr3:124576541:G:T	1.4294e-08	-1.81288e-10	-1.22847	1.11298e-05	-1.81288e-10	-0.512099
124576916	chr3:124576916:T:C	5.08417e-08	1.47792	-1.43751	2.58072e-06	-0.561742	-1.41192
124577079	chr3:124577079:T:C	9.89906e-06	6.70708	-1.3952	2.95619e-06	-1.76393	-0.0738931
124577493	chr3:124577493:G:A	1.80924e-08	-0.992816	-4.18686e-10	1.26726e-05	-0.382285	-4.18686e-10
124577889	chr3:124577889:AC:A	5.79979e-09	-0.897488	-1.233	2.57793e-06	-1.29235	-0.682393
124577904	chr3:124577904:A:G	1.89787e-08	-1.81288e-10	-0.944992	4.54922e-06	-1.81288e-10	-1.40677
124578072	chr3:124578072:T:G	5.26682e-09	-0.951005	-1.27588	2.9281e-06	-1.25282	-0.594549
124578700	chr3:124578700:T:C	6.72166e-09	-0.61586	-1.36711	2.26097e-06	-1.40981	-0.696119
124578701	chr3:124578701:G:A	4.29774e-09	-1.0077	-1.42252	3.16375e-06	-1.20904	-0.560931
124578728	chr3:124578728:C:T	6.91996e-09	-0.587436	-1.36646	2.37311e-06	-1.35689	-0.700636
124578729	chr3:124578729:CT:C	3.71218e-09	-1.28284	-1.29385	7.43749e-07	-1.8022	-1.41558
124578798	chr3:124578798:A:C	6.64088e-09	-0.625317	-1.36975	2.28767e-06	-1.40652	-0.687677
124578886	chr3:124578886:TG:T	1.02972e-06	4.46456	-1.41583	1.21909e-06	-1.79852	-0.925097
124579003	chr3:124579003:G:C	1.3181e-08	-1.81288e-10	-1.30953	4.59161e-06	-1.81288e-10	-1.3975
124579018	chr3:124579018:A:G	4.21052e-07	3.54814	-1.39369	1.36411e-06	-1.56631	-1.04492
124579159	chr3:124579159:C:G	3.76347e-07	3.4452	-1.403	1.31757e-06	-1.59883	-1.04711
124579327	chr3:124579327:C:T	6.51759e-08	1.39177	-1.10299	3.97061e-06	-1.77705	0.234247
124579365	chr3:124579365:T:C	4.29229e-08	1.30461	-1.43352	2.26049e-06	-1.78045	-0.325695
124579378	chr3:124579378:A:G	5.46959e-07	1.21051	1.20556	3.99362e-05	-1.79399	2.55954
124579576	chr3:124579576:G:A	5.55313e-08	1.38336	-1.25472	2.42787e-06	-1.77535	-0.259363
124579605	chr3:124579605:T:G	5.78281e-09	-0.777211	-1.35621	5.01333e-05	0.0769218	0.916037
124579717	chr3:124579717:T:C	5.47536e-09	-0.750787	-1.43726	0.00044814	0.243812	2.93957
124579754	chr3:124579754:A:G	5.16617e-08	1.31709	-1.26068	2.61364e-06	-1.78087	-0.180109
124579965	chr3:124579965:C:A	6.14482e-08	1.51728	-1.2874	2.25846e-06	-1.7612	-0.345842
124580056	chr3:124580056:C:T	7.36656e-08	1.54914	-1.13791	3.74348e-06	-1.76048	0.158769
124580108	chr3:124580108:C:G	1.35214e-07	-1.81288e-10	1.01855	8.8152e-06	-1.81288e-10	-0.745249
124580175	chr3:124580175:A:G	5.87957e-08	1.4885	-1.30274	2.15252e-06	-1.7645	-0.390591
124580200	chr3:124580200:A:G	5.64902e-08	1.44881	-1.30305	2.14381e-06	-1.76876	-0.390381
124580207	chr3:124580207:C:T	5.78672e-08	1.47399	-1.30415	2.14171e-06	-1.76603	-0.394091
124580248	chr3:124580248:G:A	1.1699e-08	-0.00219264	-1.42661	1.33822e-06	-1.27403	-1.35636
124580249	chr3:124580249:C:T	1.06057e-05	6.76453	-1.38369	4.08442e-06	-1.76484	0.250289
124580279	chr3:124580279:C:T	2.21366e-07	2.55578	-1.04427	2.04047e-06	-0.822481	-1.38606
124580328	chr3:124580328:C:T	1.32721e-08	-1.81288e-10	-1.30264	9.53913e-06	-1.81288e-10	-0.666325
124580569	chr3:124580569:A:C	4.7929e-08	1.30004	-1.31863	2.05608e-06	-1.78284	-0.418087
124580774	chr3:124580774:G:A	5.86661e-08	1.48093	-1.29738	2.18689e-06	-1.7659	-0.373349
124580883	chr3:124580883:A:G	7.83926e-08	1.5758	-1.10238	1.37666e-06	-1.32807	-1.27399
124580949	chr3:124580949:A:ATAATAATAG	3.25846e-08	-1.81288e-10	-0.40447	4.4756e-06	-1.81288e-10	-1.42309
124581216	chr3:124581216:T:C	4.71601e-08	1.26251	-1.29728	2.14789e-06	-1.78616	-0.37108
124581254	chr3:124581254:A:G	4.93025e-08	1.3156	-1.30594	2.10042e-06	-1.78226	-0.397334
124581265	chr3:124581265:C:T	1.13275e-07	2.05319	-1.21168	1.90352e-06	-0.959553	-1.31847
124581287	chr3:124581287:A:G	6.68324e-05	8.54495	-1.32332	2.5295e-06	-1.25981	-0.733902
124581348	chr3:124581348:G:A	1.14224e-08	-0.0501375	-1.4026	9.50902e-07	-1.62872	-1.34335
124581358	chr3:124581358:G:A	1.2715e-05	6.99169	-1.42947	2.88238e-06	-1.74887	-0.114238
124581518	chr3:124581518:C:G	1.32934e-07	2.05238	-1.05084	1.75799e-06	-0.960705	-1.39685
124581540	chr3:124581540:G:T	9.11503e-05	8.86281	-1.33086	2.77927e-06	-1.18478	-0.71476
124581622	chr3:124581622:G:C	4.67066e-08	1.25638	-1.3008	2.12468e-06	-1.78683	-0.381278
124581918	chr3:124581918:G:A	4.63626e-08	1.23004	-1.28185	2.23572e-06	-1.78859	-0.328575
124581944	chr3:124581944:T:C	4.48678e-08	1.2044	-1.28899	2.18729e-06	-1.79032	-0.34874
124582066	chr3:124582066:G:T	3.13998e-08	-1.81288e-10	-0.441508	4.45936e-06	-1.81288e-10	-1.42672
124582174	chr3:124582174:C:T	4.51764e-08	1.22258	-1.30031	2.1262e-06	-1.78909	-0.3783
124582219	chr3:124582219:C:T	4.78874e-08	1.26579	-1.28524	2.22094e-06	-1.78608	-0.337715
124582310	chr3:124582310:T:C	5.10899e-08	1.30594	-1.26066	2.37318e-06	-1.78317	-0.274329
124582317	chr3:124582317:A:C	1.55135e-07	-1.81288e-10	1.15599	9.47197e-06	-1.81288e-10	-0.67339
124582543	chr3:124582543:A:G	4.85646e-08	1.27165	-1.27706	2.27046e-06	-1.7857	-0.316042
124582633	chr3:124582633:G:A	4.40153e-08	1.18516	-1.28894	2.18733e-06	-1.79158	-0.347464
124582810	chr3:124582810:C:T	1.3151e-07	2.1138	-1.12302	1.86724e-06	-0.92757	-1.3697
124582993	chr3:124582993:G:A	2.45757e-09	-1.70797	-1.28117	8.41873e-07	-1.79312	-1.30073
124583323	chr3:124583323:A:G	4.0846e-08	1.06834	-1.24685	2.44013e-06	-1.79827	-0.231404
124583354	chr3:124583354:T:TGTTCTCTC	1.24821e-07	2.00165	-1.06307	1.72302e-06	-0.981245	-1.3964
124583355	chr3:124583355:A:C	1.2125e-07	1.97069	-1.06115	1.69724e-06	-0.995644	-1.39708
124583357	chr3:124583357:T:TGA	1.28983e-07	2.03388	-1.06251	1.74789e-06	-0.966755	-1.39656
124583541	chr3:124583541:G:A	1.75831e-07	0.85294	0.428277	1.07898e-05	-1.69891	1.15579
124583754	chr3:124583754:G:C	4.24149e-09	-1.57534	-0.868058	2.20613e-06	-1.70029	-0.430196
124584070	chr3:124584070:A:T	2.16687e-07	-1.81288e-10	1.49014	1.14486e-05	-1.81288e-10	-0.483857
124584113	chr3:124584113:T:G	4.51084e-08	1.22056	-1.2998	2.12593e-06	-1.78932	-0.378192
124584186	chr3:124584186:C:T	4.29981e-09	-1.2438	-1.18594	8.07723e-07	-1.80054	-1.33473
124584243	chr3:124584243:T:C	4.17125e-09	-1.65068	-0.809418	7.48321e-07	-1.80226	-1.40939
124584329	chr3:124584329:G:A	4.5243e-08	1.21014	-1.2864	2.20007e-06	-1.79	-0.343242
124584356	chr3:124584356:T:C	1.51934e-07	-1.81288e-10	1.13513	9.37334e-06	-1.81288e-10	-0.683857
124584490	chr3:124584490:G:T	1.47103e-08	-1.81288e-10	-1.19976	5.23977e-06	-1.81288e-10	-1.26545
124584546	chr3:124584546:A:G	7.8019e-05	8.46729	-1.09089	2.18919e-06	-1.27485	-0.863348
124585003	chr3:124585003:T:G	1.14703e-07	-1.81288e-10	0.854034	8.13704e-06	-1.81288e-10	-0.825301
124585285	chr3:124585285:T:G	2.29622e-08	-1.81288e-10	-0.754457	4.57332e-06	-1.81288e-10	-1.40149
124585462	chr3:124585462:G:A	4.84098e-08	1.42885	-1.43745	2.64841e-06	-1.77778	-0.169983
124585536	chr3:124585536:C:T	6.97593e-08	1.62988	-1.27313	1.45616e-06	-1.16917	-1.37676
124585642	chr3:124585642:T:C	6.31499e-08	1.6074	-1.3502	1.36714e-06	-1.17691	-1.4321
124585730	chr3:124585730:G:C	2.96417e-08	-1.81288e-10	-0.499126	4.78667e-06	-1.81288e-10	-1.35589
124585834	chr3:124585834:A:G	6.3564e-06	6.14307	-1.27416	3.50269e-06	-0.964214	-0.703983
124586137	chr3:124586137:C:G	4.89768e-06	5.84287	-1.23467	3.39206e-06	-1.07642	-0.623869
124586448	chr3:124586448:T:G	9.33224e-06	6.62354	-1.37061	3.76025e-06	-1.77341	0.176164
124586453	chr3:124586453:G:C	2.36956e-08	-1.81288e-10	-0.72302	4.60127e-06	-1.81288e-10	-1.3954
124586456	chr3:124586456:ACT:A	1.163e-08	-1.81288e-10	-1.43472	9.45129e-06	-1.81288e-10	-0.675576
124586582	chr3:124586582:G:A	2.34233e-08	-1.81288e-10	-0.734577	4.58213e-06	-1.81288e-10	-1.39956
124586667	chr3:124586667:A:G	1.16391e-08	-1.81288e-10	-1.43394	9.56747e-06	-1.81288e-10	-0.663358
124586998	chr3:124586998:A:C	6.38432e-06	6.03209	-1.1588	4.36765e-06	-1.01897	-0.42853
124587137	chr3:124587137:G:A	7.223e-06	6.26482	-1.2681	3.91513e-06	-0.947402	-0.609476
124587161	chr3:124587161:G:A	1.36853e-08	-1.81288e-10	-1.27199	0.000115449	-1.81288e-10	1.8271
124587213	chr3:124587213:A:C	7.96949e-06	6.32621	-1.23114	4.32859e-06	-0.927721	-0.528764
124587228	chr3:124587228:G:GATAAAGGC	6.92383e-08	1.76755	-1.41831	2.92404e-06	-0.412371	-1.43639
124587356	chr3:124587356:G:A	9.57472e-06	6.408	-1.12943	5.26872e-06	-0.904915	-0.355024
124587365	chr3:124587365:A:G	1.0209e-05	6.46607	-1.12335	5.43621e-06	-0.885263	-0.343383
124587519	chr3:124587519:C:G	3.55817e-06	5.45653	-1.16783	3.56935e-06	-1.22521	-0.424133
124587571	chr3:124587571:G:A	3.65338e-06	5.41445	-1.09935	4.01692e-06	-1.23643	-0.294787
124587760	chr3:124587760:T:C	0.000135733	7.93014	-4.18686e-10	8.26958e-06	-0.809144	-4.18686e-10
124587974	chr3:124587974:G:A	2.24937e-06	5.01004	-1.17994	2.8635e-06	-1.41266	-0.457021
124588039	chr3:124588039:AGAT:A	2.07097e-06	4.92809	-1.18063	2.8292e-06	-1.43507	-0.446659
124588074	chr3:124588074:G:A	1.3486e-07	-1.81288e-10	1.01593	8.79659e-06	-1.81288e-10	-0.747363
124588125	chr3:124588125:A:G	1.22919e-08	-1.81288e-10	-1.37937	0.000400963	-1.81288e-10	3.07214
124588341	chr3:124588341:A:G	2.81805e-08	-1.81288e-10	-0.54968	4.71526e-06	-1.81288e-10	-1.37092
124588593	chr3:124588593:T:G	2.1911e-06	4.95487	-1.15102	2.78455e-06	-1.49199	-0.405656
124588615	chr3:124588615:G:A	1.89561e-06	4.83804	-1.17905	2.57515e-06	-1.51664	-0.459183
124588679	chr3:124588679:GCCT:G	1.94233e-06	4.85152	-1.16818	2.63576e-06	-1.51404	-0.438509
124588704	chr3:124588704:G:T	2.02741e-06	4.90019	-1.17398	2.6337e-06	-1.50382	-0.449521
124588711	chr3:124588711:T:C	7.08128e-08	0.213427	0.158304	7.164e-06	-1.80082	0.848157
124589014	chr3:124589014:T:C	1.1996e-08	-1.81288e-10	-1.40374	0.000121886	-1.81288e-10	1.88136
124589361	chr3:124589361:C:T	3.87896e-09	-1.746	-0.786743	7.48811e-07	-1.78136	-1.42964
124589374	chr3:124589374:C:T	1.77769e-06	5.0135	-1.41874	4.04429e-06	-1.74493	0.220508
124589377	chr3:124589377:T:C	1.71059e-07	2.68106	-1.42736	1.19643e-06	-1.76929	-0.97309
124589477	chr3:124589477:C:T	2.11689e-06	4.94439	-1.175	2.70838e-06	-1.49428	-0.431097
124589486	chr3:124589486:G:A	2.29818e-06	4.98609	-1.13452	2.94094e-06	-1.48512	-0.357882
124589516	chr3:124589516:C:T	1.19229e-08	-1.81288e-10	-1.40984	0.000130309	-1.81288e-10	1.94818
124589787	chr3:124589787:T:C	2.59927e-06	5.13237	-1.15769	2.87471e-06	-1.45424	-0.411539
124589866	chr3:124589866:G:A	1.40567e-08	-1.24521	-4.18686e-10	4.3959e-06	-1.44105	-4.18686e-10
124590019	chr3:124590019:T:C	1.16156e-08	-1.81288e-10	-1.43596	8.37884e-06	-1.81288e-10	-0.796017
124590088	chr3:124590088:T:C	4.17734e-09	-1.73612	-0.722513	7.47738e-07	-1.78632	-1.42611
124590169	chr3:124590169:A:G	3.2903e-08	-1.81288e-10	-0.394745	4.91834e-06	-1.81288e-10	-1.32876
124590292	chr3:124590292:T:C	0.000188793	8.2601	-4.18686e-10	0.000620839	3.50935	-4.18686e-10
124590315	chr3:124590315:T:C	1.90249e-08	-1.81288e-10	-0.942559	4.4135e-06	-1.81288e-10	-1.43706
124590491	chr3:124590491:A:G	1.12738e-08	-0.119864	-1.34596	4.11577e-05	-1.77987	2.57555
124590647	chr3:124590647:G:A	2.14827e-08	0.60125	-1.42231	2.03358e-06	-1.79348	-0.418447
124590827	chr3:124590827:A:G	4.50331e-09	-0.977374	-1.40612	7.30768e-07	-1.80106	-1.43432
124590963	chr3:124590963:G:A	1.26927e-08	-1.81288e-10	-1.34728	5.79043e-06	-1.81288e-10	-1.16552
124591043	chr3:124591043:G:A	1.16983e-08	-1.81288e-10	-1.42887	0.00019687	-1.81288e-10	2.36081
124591070	chr3:124591070:T:C	7.24937e-08	1.83107	-1.43588	1.41071e-06	-1.27544	-1.3022
124591172	chr3:124591172:T:G	1.11754e-08	-0.125946	-1.34865	4.00943e-05	-1.77968	2.54919
124591217	chr3:124591217:C:T	9.6705e-09	-1.61923	-4.18686e-10	5.18739e-06	-1.2755	-4.18686e-10
124591363	chr3:124591363:T:C	2.54426e-06	5.28376	-1.33048	5.45664e-06	-1.77033	0.545438
124591491	chr3:124591491:T:C	6.7452e-08	1.75932	-1.43621	1.37736e-06	-1.30254	-1.29902
124591687	chr3:124591687:A:G	2.638e-09	-1.74077	-1.17752	9.97223e-07	-1.78057	-1.14394
124591769	chr3:124591769:G:A	1.23005e-08	-1.81288e-10	-1.37867	5.85186e-06	-1.81288e-10	-1.15497
124591821	chr3:124591821:C:T	7.36541e-08	1.84624	-1.43517	1.41042e-06	-1.26967	-1.30817
124591862	chr3:124591862:T:C	3.03576e-08	-1.81288e-10	-0.475262	4.43687e-06	-1.81288e-10	-1.43178
124592071	chr3:124592071:C:T	1.26772e-08	-1.81288e-10	-1.34851	5.77369e-06	-1.81288e-10	-1.16842
124592489	chr3:124592489:T:C	8.0173e-08	1.92655	-1.43067	1.41745e-06	-1.23864	-1.33423
124592585	chr3:124592585:GTTC:G	7.94622e-08	1.91535	-1.42838	1.3998e-06	-1.24307	-1.34233
124592722	chr3:124592722:G:A	1.27036e-08	-1.81288e-10	-1.34642	5.79902e-06	-1.81288e-10	-1.16404
124592743	chr3:124592743:G:C	7.93322e-08	1.90963	-1.4243	1.38102e-06	-1.245	-1.3539
124593028	chr3:124593028:A:G	1.96357e-08	-1.81288e-10	-0.91096	4.41961e-06	-1.81288e-10	-1.43568
124593036	chr3:124593036:T:C	7.53899e-08	1.8693	-1.43494	1.42227e-06	-1.26102	-1.30845
124593082	chr3:124593082:C:A	1.17238e-08	-1.81288e-10	-1.42669	0.000191583	-1.81288e-10	2.33359
124593213	chr3:124593213:TAA:T	1.83726e-08	-1.81288e-10	-0.97745	4.61666e-06	-1.81288e-10	-1.39206
124593505	chr3:124593505:C:T	6.55619e-08	1.72805	-1.43336	1.33372e-06	-1.31576	-1.31799
124593880	chr3:124593880:A:T	1.1745e-08	-1.81288e-10	-1.42488	6.47368e-05	-1.81288e-10	1.2486
124593910	chr3:124593910:C:T	1.16426e-08	-1.81288e-10	-1.43364	5.46378e-05	-1.81288e-10	1.079
124594137	chr3:124594137:C:T	1.25052e-08	0.0710208	-1.43319	2.62183e-06	-1.80179	-0.156058
124594181	chr3:124594181:A:T	1.36465e-08	-1.81288e-10	-1.27483	5.04612e-06	-1.81288e-10	-1.30311
124594257	chr3:124594257:C:T	7.77723e-09	-0.437127	-1.39998	1.14881e-06	-1.53668	-1.24631
124594339	chr3:124594339:C:T	1.16909e-08	-1.81288e-10	-1.4295	1.74414e-05	-1.81288e-10	-0.06288
124594483	chr3:124594483:C:T	2.57032e-08	0.452967	-1.09466	1.71415e-06	-1.77141	-0.611397
124594757	chr3:124594757:A:G	6.13927e-08	1.66591	-1.43693	1.43012e-06	-1.33857	-1.2254
124594803	chr3:124594803:A:T	6.67687e-08	1.74884	-1.43592	1.52285e-06	-1.30157	-1.19957
124594969	chr3:124594969:T:A	9.62657e-08	1.91276	-1.23396	5.25036e-06	-0.340778	-0.922652
124594991	chr3:124594991:T:A	1.18165e-08	-1.81288e-10	-1.41882	1.95714e-05	-1.81288e-10	0.0523414
124595106	chr3:124595106:A:T	2.36886e-08	0.392269	-1.11558	1.78621e-06	-1.76379	-0.577846
124595556	chr3:124595556:T:C	1.27486e-08	-1.81288e-10	-1.34289	8.62104e-06	-1.81288e-10	-0.767521
124595713	chr3:124595713:A:G	4.30924e-09	-1.12337	-1.30418	4.89623e-06	-1.6744	0.341137
124595950	chr3:124595950:A:T	6.91691e-08	1.77637	-1.42813	1.59531e-06	-1.29781	-1.15685
124596201	chr3:124596201:G:A	5.16763e-09	-0.809669	-1.43623	7.97351e-07	-1.80138	-1.34681
124596214	chr3:124596214:T:C	7.16805e-08	1.81657	-1.43266	1.57064e-06	-1.29085	-1.17939
124596243	chr3:124596243:G:A	9.99204e-08	0.716065	-4.18686e-10	1.22698e-05	-0.41459	-4.18686e-10
124596274	chr3:124596274:A:G	6.80414e-08	1.76925	-1.43745	1.46397e-06	-1.30115	-1.23943
124596338	chr3:124596338:T:G	3.97873e-06	5.06123	-0.660822	8.81586e-06	-1.73803	0.992853
124596489	chr3:124596489:C:A	1.25452e-08	0.00230224	-1.36127	3.96771e-05	-1.79029	2.54934
124596963	chr3:124596963:C:T	1.16586e-08	-1.81288e-10	-1.43226	1.69442e-05	-1.81288e-10	-0.0918022
124597031	chr3:124597031:G:T	1.38127e-08	-1.81288e-10	-1.26272	0.000112483	-1.81288e-10	1.80107
124597417	chr3:124597417:A:G	4.34201e-09	-1.1169	-1.30307	4.90335e-06	-1.67655	0.344746
124597798	chr3:124597798:CTT:C	2.26978e-08	0.337621	-1.10366	1.77548e-06	-1.75548	-0.592173
124597906	chr3:124597906:A:C	3.2668e-08	-1.81288e-10	-0.401913	5.21086e-06	-1.81288e-10	-1.27098
124597945	chr3:124597945:C:T	7.03421e-08	1.80249	-1.43743	1.48575e-06	-1.28831	-1.2375
124598034	chr3:124598034:C:T	1.26772e-08	-1.81288e-10	-1.34851	5.77369e-06	-1.81288e-10	-1.16842
124598193	chr3:124598193:T:C	1.41704e-08	-1.81288e-10	-1.23716	4.9506e-06	-1.81288e-10	-1.32222
124598266	chr3:124598266:T:A	2.53737e-08	-1.81288e-10	-0.654594	4.41475e-06	-1.81288e-10	-1.43678
124598304	chr3:124598304:A:G	6.74335e-08	1.76031	-1.43747	1.45871e-06	-1.30424	-1.23994
124598529	chr3:124598529:A:G	7.16062e-08	1.82038	-1.43751	1.48174e-06	-1.2816	-1.24691
124598690	chr3:124598690:T:G	9.07828e-08	0.620161	-4.18686e-10	9.23263e-06	-0.698984	-4.18686e-10
124598732	chr3:124598732:A:G	2.34005e-08	0.347335	-1.08289	1.72504e-06	-1.7572	-0.619283
124598896	chr3:124598896:G:C	2.31669e-08	0.331969	-1.07755	1.71493e-06	-1.75482	-0.627535
124598929	chr3:124598929:A:G	7.10565e-08	1.81265	-1.43748	1.48663e-06	-1.28482	-1.2404
124598996	chr3:124598996:C:T	2.1874e-08	0.26788	-1.07089	1.71667e-06	-1.74475	-0.636596
124599012	chr3:124599012:A:G	7.33144e-08	1.84319	-1.43674	1.53482e-06	-1.27359	-1.21973
124599068	chr3:124599068:G:A	2.44065e-08	-1.81288e-10	-0.69346	4.70107e-06	-1.81288e-10	-1.37394
124599179	chr3:124599179:G:A	6.97781e-08	1.7943	-1.43729	1.48845e-06	-1.29151	-1.23248
124599288	chr3:124599288:A:G	7.38489e-08	1.85118	-1.43747	1.49276e-06	-1.26989	-1.25121
124599292	chr3:124599292:G:A	1.58944e-08	-1.81288e-10	-1.12234	7.60813e-06	-1.81288e-10	-0.89251
124599933	chr3:124599933:C:T	1.2856e-08	-1.81288e-10	-1.3345	4.61144e-06	-1.81288e-10	-1.39319
124600053	chr3:124600053:T:G	7.27033e-08	1.83466	-1.43658	1.53584e-06	-1.27624	-1.21641
124600117	chr3:124600117:C:T	1.69725e-08	-1.81288e-10	-1.05672	5.38738e-06	-1.81288e-10	-1.23767
124600275	chr3:124600275:C:A	1.6925e-08	-1.81288e-10	-1.05952	6.60811e-06	-1.81288e-10	-1.03343
124600451	chr3:124600451:G:A	7.50406e-08	1.867	-1.43728	1.53254e-06	-1.26372	-1.23108
124600481	chr3:124600481:A:G	2.49506e-08	0.402726	-1.07414	1.68933e-06	-1.76475	-0.632641
124601063	chr3:124601063:G:A	7.4057e-08	1.85401	-1.43748	1.51127e-06	-1.2689	-1.23988
124601087	chr3:124601087:C:T	2.37005e-08	-1.81288e-10	-0.722811	4.66257e-06	-1.81288e-10	-1.38216
124601366	chr3:124601366:G:C	7.47789e-08	1.86352	-1.43729	1.52963e-06	-1.26528	-1.23141
124601596	chr3:124601596:A:G	7.42255e-08	1.85579	-1.43699	1.53616e-06	-1.26831	-1.22413
124601715	chr3:124601715:AT:A	3.22563e-06	5.0586	-0.868021	9.9965e-07	-1.74792	-1.17416
124601832	chr3:124601832:C:T	8.26688e-08	0.145026	0.381508	9.35791e-06	-1.80235	1.11684
124601837	chr3:124601837:C:G	1.42401e-08	-1.81288e-10	-1.23224	5.23729e-06	-1.81288e-10	-1.26592
124601958	chr3:124601958:A:G	8.23141e-08	1.95972	-1.43749	1.56905e-06	-1.23029	-1.24097
124601959	chr3:124601959:G:A	2.77031e-08	0.45664	-1.02341	1.57516e-06	-1.77321	-0.694161
124602128	chr3:124602128:G:T	9.96887e-09	-0.902201	-0.686641	1.90456e-06	-1.1527	-1.12478
124602134	chr3:124602134:A:G	8.06592e-08	1.92775	-1.42583	1.71509e-06	-1.24025	-1.14201
124602287	chr3:124602287:A:G	4.43334e-08	0.574211	-0.670781	1.20253e-06	-1.73921	-0.998088
124602288	chr3:124602288:A:G	3.00987e-06	5.02828	-0.906938	9.76637e-07	-1.74545	-1.19992
124602338	chr3:124602338:T:C	2.50969e-08	-1.81288e-10	-0.665566	4.73688e-06	-1.81288e-10	-1.36635
124602376	chr3:124602376:G:A	2.61507e-08	-1.81288e-10	-0.624435	7.09012e-06	-1.81288e-10	-0.963025
124602377	chr3:124602377:G:A	1.37784e-08	-1.81288e-10	-1.26521	1.20828e-05	-1.81288e-10	-0.429943
124602857	chr3:124602857:C:T	6.72226e-07	4.02683	-1.40455	3.18095e-06	-0.809272	-0.955273
124602884	chr3:124602884:C:G	3.08241e-06	5.03654	-0.891378	9.87097e-07	-1.74567	-1.18904
124602953	chr3:124602953:TG:T	8.07644e-08	1.56989	-1.06666	1.6215e-06	-1.14235	-1.29602
124603046	chr3:124603046:A:G	9.18088e-09	-0.259846	-1.41134	1.2143e-06	-1.45753	-1.27003
124603295	chr3:124603295:T:A	3.11731e-06	5.06105	-0.904636	9.76335e-07	-1.74792	-1.19776
124603386	chr3:124603386:C:T	2.46609e-06	4.94032	-1.01824	9.08106e-07	-1.73605	-1.28207
124603546	chr3:124603546:T:C	3.02368e-06	5.03786	-0.911941	9.73505e-07	-1.74581	-1.20277
124603664	chr3:124603664:T:C	4.20406e-06	5.08703	-0.631537	9.51813e-06	-1.73913	1.0706
124603671	chr3:124603671:C:T	3.19037e-06	5.08152	-0.901938	9.75812e-07	-1.74975	-1.19646
124603676	chr3:124603676:A:G	3.10061e-06	5.07863	-0.927587	9.55543e-07	-1.74995	-1.21726
124603969	chr3:124603969:G:A	4.01802e-09	-1.06057	-1.43695	7.62136e-07	-1.80229	-1.39107
124604119	chr3:124604119:T:C	1.17146e-08	-1.81288e-10	-1.42748	1.80901e-05	-1.81288e-10	-0.0263609
124604152	chr3:124604152:TTTA:T	2.30266e-08	0.420653	-1.17231	1.93405e-06	-1.73887	-0.523247
124604293	chr3:124604293:T:A	1.03665e-08	-1.54973	-4.18686e-10	3.28145e-06	-1.73344	-4.18686e-10
124604321	chr3:124604321:A:G	4.10218e-06	5.11951	-0.688545	8.58037e-06	-1.73957	0.967324
124604379	chr3:124604379:C:G	1.16024e-08	-1.81288e-10	-1.4371	4.95462e-05	-1.81288e-10	0.981178
124604381	chr3:124604381:C:A	2.30492e-09	-1.70288	-1.35038	1.28879e-06	-1.57432	-1.09371
124604438	chr3:124604438:T:C	1.15992e-08	-1.81288e-10	-1.43737	4.82975e-05	-1.81288e-10	0.955654
124604479	chr3:124604479:G:C	2.75061e-08	0.442446	-1.01635	1.54807e-06	-1.76976	-0.714958
124604499	chr3:124604499:C:T	2.31306e-06	5.17066	-1.31264	8.85791e-07	-1.75139	-1.29161
124604557	chr3:124604557:A:G	1.2839e-08	-1.81288e-10	-1.33582	5.91042e-06	-1.81288e-10	-1.14501
124604585	chr3:124604585:A:T	3.36214e-06	5.13182	-0.899793	9.75999e-07	-1.75186	-1.19416
124604748	chr3:124604748:A:G	3.40673e-06	5.15187	-0.906668	9.68282e-07	-1.75352	-1.20044
124604915	chr3:124604915:G:A	9.37161e-09	-0.254996	-1.39563	1.25284e-06	-1.46009	-1.23623
124604931	chr3:124604931:A:G	1.02434e-06	4.07252	-1.02903	1.87067e-06	-1.78827	-0.507156
124605080	chr3:124605080:T:C	1.12045e-08	-1.472	-4.18686e-10	3.17635e-06	-1.76599	-4.18686e-10
124605320	chr3:124605320:C:T	2.75913e-06	4.90069	-0.866325	1.0187e-06	-1.72991	-1.17329
124605487	chr3:124605487:T:C	3.23696e-06	5.15028	-0.956199	9.37232e-07	-1.75363	-1.23292
124605686	chr3:124605686:C:T	3.27148e-06	5.04219	-0.837501	1.02547e-06	-1.74373	-1.15284
124605785	chr3:124605785:C:T	1.48062e-08	-1.81288e-10	-1.19326	9.83599e-06	-1.81288e-10	-0.635679
124605848	chr3:124605848:G:A	3.60516e-06	5.17925	-0.877437	9.85592e-07	-1.7558	-1.18044
124605874	chr3:124605874:C:T	1.15994e-08	-1.81288e-10	-1.43736	4.44605e-06	-1.81288e-10	-1.42971
124606009	chr3:124606009:A:G	3.34339e-06	5.06845	-0.842014	1.01965e-06	-1.74631	-1.15596
124606054	chr3:124606054:AT:A	3.64313e-06	5.16125	-0.848961	1.007e-06	-1.75423	-1.16052
124606100	chr3:124606100:A:C	3.36133e-06	5.09899	-0.867209	9.99446e-07	-1.74888	-1.1734
124606123	chr3:124606123:T:C	3.31147e-06	5.08244	-0.865602	1.00221e-06	-1.74736	-1.17215
124606600	chr3:124606600:G:A	1.15982e-08	-1.81288e-10	-1.43746	4.51604e-05	-1.81288e-10	0.888493
124606948	chr3:124606948:G:A	2.88216e-06	5.06583	-0.987844	9.15396e-07	-1.74556	-1.26456
124607276	chr3:124607276:A:G	2.51881e-06	5.34478	-1.40155	7.22561e-06	-1.75315	0.809058
124607378	chr3:124607378:T:C	2.6823e-06	5.40651	-1.40039	7.26245e-06	-1.75816	0.819147
124607488	chr3:124607488:A:G	2.73287e-06	5.42584	-1.40104	7.19414e-06	-1.75948	0.811018
124607807	chr3:124607807:G:A	1.51944e-07	2.38052	-1.24532	2.35269e-05	-1.55327	1.78969
124607811	chr3:124607811:A:G	1.6148e-07	2.50194	-1.30586	1.76515e-05	-1.57999	1.52908
124607909	chr3:124607909:G:A	1.19131e-08	-1.81288e-10	-1.41067	5.51353e-06	-1.81288e-10	-1.21452
124607954	chr3:124607954:G:T	2.66003e-07	2.95495	-1.25975	9.42077e-06	-1.65241	0.973596
124607980	chr3:124607980:G:C	3.62487e-08	-0.297906	-4.18686e-10	8.68844e-06	-0.759734	-4.18686e-10
124608075	chr3:124608075:C:T	1.3474e-08	-1.81288e-10	-1.28755	6.32696e-06	-1.81288e-10	-1.07691
124608172	chr3:124608172:G:A	5.60818e-09	-1.00144	-1.16265	1.17561e-06	-1.7899	-0.970038
124608218	chr3:124608218:G:A	1.18326e-08	-1.81288e-10	-1.41745	4.78825e-06	-1.81288e-10	-1.35556
124608250	chr3:124608250:G:A	1.78333e-07	-1.81288e-10	1.29534	5.97443e-06	-1.81288e-10	-1.13424
124608284	chr3:124608284:G:A	1.19523e-07	0.70647	0.188728	7.48737e-06	-1.76821	0.8597
124608358	chr3:124608358:C:T	1.20359e-08	-1.81288e-10	-1.40041	8.60915e-06	-1.81288e-10	-0.768902
124608432	chr3:124608432:T:C	0.000490031	10.2329	-1.01898	3.12842e-06	-1.44946	-0.331742
124608458	chr3:124608458:G:A	0.00420389	10.0517	1.31153	1.28354e-06	-1.50288	-1.16923
124608547	chr3:124608547:T:A	4.19678e-08	-0.151406	-4.18686e-10	5.55579e-06	-1.20689	-4.18686e-10
124608901	chr3:124608901:C:A	1.49328e-08	-1.81288e-10	-1.18475	6.79697e-06	-1.81288e-10	-1.00525
124609499	chr3:124609499:C:G	1.343e-05	5.07	0.546934	2.37522e-06	-1.52208	-0.534556
124609541	chr3:124609541:G:A	1.23876e-05	5.04725	0.488898	2.46296e-06	-1.52662	-0.49374
124609584	chr3:124609584:G:A	3.04869e-09	-1.66129	-1.1123	2.01047e-06	-0.89959	-1.32377
124609647	chr3:124609647:C:T	1.16847e-05	4.97157	0.506155	2.40139e-06	-1.54081	-0.504874
124609659	chr3:124609659:C:A	1.98182e-08	-0.368316	-0.533393	7.9935e-07	-1.76909	-1.37659
124609786	chr3:124609786:A:T	2.34143e-08	-0.243762	-0.491198	8.01298e-07	-1.7549	-1.38835
124610314	chr3:124610314:G:T	1.18965e-08	-1.02157	-0.390497	1.34936e-06	-1.65895	-0.963151
124610385	chr3:124610385:G:T	1.16255e-08	-1.81288e-10	-1.43511	4.59185e-06	-1.81288e-10	-1.39744
124610621	chr3:124610621:T:C	1.45414e-08	-1.21131	-4.18686e-10	3.17035e-06	-1.76788	-4.18686e-10
124610644	chr3:124610644:G:A	1.17775e-08	-1.81288e-10	-1.42212	0.00808939	-1.81288e-10	6.07658
124610654	chr3:124610654:C:A	1.44647e-07	-1.81288e-10	1.08598	1.02683e-05	-1.81288e-10	-0.592665
124610760	chr3:124610760:C:T	1.51156e-08	-1.81288e-10	-1.17258	4.98204e-06	-1.81288e-10	-1.31589
124610822	chr3:124610822:G:A	7.29178e-08	1.83544	-1.43441	1.94281e-05	-1.73046	1.77545
124611122	chr3:124611122:G:A	1.1677e-08	-1.81288e-10	-1.43069	1.14342e-05	-1.81288e-10	-0.48512
124611364	chr3:124611364:G:A	2.1404e-07	-1.81288e-10	1.47785	1.1131e-05	-1.81288e-10	-0.51199
124611469	chr3:124611469:A:G	1.7836e-08	0.167363	-1.17445	8.34396e-06	-1.45054	0.650349
124611568	chr3:124611568:A:T	7.77691e-08	1.90241	-1.43698	2.75109e-06	-0.521456	-1.38827
124611897	chr3:124611897:G:A	5.88129e-05	8.40048	-1.30667	2.12178e-05	-1.04551	1.17863
124612128	chr3:124612128:G:A	2.10351e-09	-1.73417	-1.41053	2.48478e-06	-1.10964	-0.901901
124612226	chr3:124612226:G:A	1.18257e-08	-1.81288e-10	-1.41804	0.390682	-1.81288e-10	9.95392
124612297	chr3:124612297:G:A	1.18826e-08	-1.81288e-10	-1.41324	0.0235952	-1.81288e-10	7.14707
124612402	chr3:124612402:C:T	1.15995e-08	-1.81288e-10	-1.43734	1.31295e-05	-1.81288e-10	-0.346867
124612495	chr3:124612495:G:A	1.42899e-08	-1.81288e-10	-1.22876	6.12892e-06	-1.81288e-10	-1.10871
124612637	chr3:124612637:G:A	4.32942e-05	8.1057	-1.31824	2.06414e-05	-1.12608	1.23165
124612724	chr3:124612724:T:C	0.00036271	10.1206	-1.2075	2.74727e-06	-1.80037	-0.110753
124612753	chr3:124612753:C:T	0.000367461	10.1282	-1.20211	2.71251e-06	-1.80026	-0.123592
124612909	chr3:124612909:TTAAA:T	0.000344512	10.0553	-1.19375	2.65879e-06	-1.80097	-0.142887
124612990	chr3:124612990:T:C	1.18145e-08	-1.81288e-10	-1.41898	0.382833	-1.81288e-10	9.93363
124613781	chr3:124613781:A:C	1.75514e-08	-1.81288e-10	-1.02318	4.67693e-06	-1.81288e-10	-1.37908
124614008	chr3:124614008:T:A	1.82587e-07	2.73644	-1.41752	0.000125373	-1.22869	3.13825
124614013	chr3:124614013:G:C	1.1959e-08	-1.81288e-10	-1.40683	7.4377e-06	-1.81288e-10	-0.915166
124614654	chr3:124614654:T:C	5.29191e-07	3.76448	-1.38144	1.73736e-05	0.084131	-0.150908
124614860	chr3:124614860:T:C	1.51163e-08	-1.81288e-10	-1.17254	4.9819e-06	-1.81288e-10	-1.31592
124615075	chr3:124615075:C:T	4.21776e-08	-1.81288e-10	-0.146419	5.6823e-05	-1.81288e-10	1.11821
124615214	chr3:124615214:G:A	9.01234e-09	-1.68971	-4.18686e-10	4.45825e-06	-1.42697	-4.18686e-10
124615218	chr3:124615218:A:T	1.45636e-07	-1.81288e-10	1.0928	9.03122e-06	-1.81288e-10	-0.72104
124615404	chr3:124615404:C:G	2.34981e-08	0.441943	-1.17333	7.59728e-06	-1.54845	0.654516
124615718	chr3:124615718:G:A	8.28885e-09	-1.7734	-4.18686e-10	3.85091e-06	-1.57342	-4.18686e-10
124615752	chr3:124615752:G:T	3.30773e-06	5.60895	-1.39324	2.43735e-05	-1.76606	2.03783
124615756	chr3:124615756:A:G	2.01404e-09	-1.79342	-1.39475	1.93716e-06	-1.35377	-0.90673
124615996	chr3:124615996:C:T	1.43841e-08	-1.81288e-10	-1.22218	4.7839e-06	-1.81288e-10	-1.35647
124616046	chr3:124616046:C:T	2.48472e-08	-1.81288e-10	-0.675564	1.53034e-05	-1.81288e-10	-0.193655
124616229	chr3:124616229:C:T	4.0445e-09	-1.08195	-1.409	1.46624e-06	-1.70794	-0.831084
124616317	chr3:124616317:G:T	1.16181e-08	-1.81288e-10	-1.43574	4.58291e-06	-1.81288e-10	-1.39939
124616434	chr3:124616434:G:A	2.48392e-08	-1.81288e-10	-0.675888	1.52967e-05	-1.81288e-10	-0.19409
124616589	chr3:124616589:T:C	9.28208e-08	0.517301	0.125061	6.79874e-06	-1.78563	0.780642
124616651	chr3:124616651:G:C	1.55875e-08	-1.81288e-10	-1.14184	7.95607e-06	-1.81288e-10	-0.847792
124616726	chr3:124616726:G:T	2.42455e-06	5.32422	-1.41913	8.99775e-06	-1.75995	1.0352
124616740	chr3:124616740:C:T	1.16643e-08	-1.81288e-10	-1.43178	5.08449e-06	-1.81288e-10	-1.29553
124616822	chr3:124616822:G:A	1.16078e-08	-1.81288e-10	-1.43663	4.92829e-06	-1.81288e-10	-1.32674
124616838	chr3:124616838:G:A	1.16008e-08	-1.81288e-10	-1.43724	4.87356e-06	-1.81288e-10	-1.3379
124617039	chr3:124617039:G:T	5.20709e-08	1.50102	-1.43672	2.17799e-06	-0.73447	-1.40885
124617149	chr3:124617149:C:T	1.5089e-08	-1.81288e-10	-1.17434	4.92766e-06	-1.81288e-10	-1.32686
124617178	chr3:124617178:A:T	2.32784e-08	-1.81288e-10	-0.740784	1.40777e-05	-1.81288e-10	-0.277135
124617674	chr3:124617674:C:T	2.28356e-07	2.9465	-1.40391	5.65173e-06	-1.21442	0.0246545
124618265	chr3:124618265:A:G	9.60265e-07	4.38283	-1.40393	2.3735e-05	-1.43169	1.67691
124618306	chr3:124618306:G:A	1.54508e-08	-1.81288e-10	-1.15065	8.1032e-06	-1.81288e-10	-0.829468
124618555	chr3:124618555:G:A	8.25472e-07	4.2427	-1.41505	2.77847e-05	-1.4686	1.87135
124618743	chr3:124618743:G:A	8.23962e-08	-1.81288e-10	0.523231	4.45574e-06	-1.81288e-10	-1.42753
124619892	chr3:124619892:C:G	1.3414e-08	-1.29201	-4.18686e-10	3.95352e-06	-1.54712	-4.18686e-10
124620246	chr3:124620246:G:A	0.00046693	10.5133	-1.34771	4.29825e-06	-1.78999	0.32647
124620627	chr3:124620627:C:G	5.06925e-09	-0.951132	-1.31398	0.00222357	-1.37817	6.16331
124620680	chr3:124620680:G:A	1.72393e-06	4.98586	-1.4218	3.6818e-05	-1.27284	1.9571
124620903	chr3:124620903:A:G	5.23606e-09	-0.911974	-1.32077	0.00228626	-1.40419	6.21714
124621246	chr3:124621246:G:A	1.39448e-06	4.77197	-1.42	3.34134e-05	-1.33846	1.92569
124621302	chr3:124621302:C:T	0.000502638	10.5468	-1.30745	3.68469e-06	-1.79074	0.173205
124621375	chr3:124621375:G:C	1.30282e-06	4.7031	-1.41912	3.24703e-05	-1.35582	1.91442
124621585	chr3:124621585:G:A	2.71673e-09	-1.45516	-1.43372	8.18578e-07	-1.71193	-1.40998
124621744	chr3:124621744:G:A	0.000497569	10.5701	-1.34093	4.18821e-06	-1.78993	0.30048
124621807	chr3:124621807:T:C	1.19816e-08	-1.81288e-10	-1.40494	9.17182e-06	-1.81288e-10	-0.705591
124621983	chr3:124621983:T:C	4.28242e-07	3.582	-1.41062	7.35136e-06	-0.998253	0.0714111
124622000	chr3:124622000:G:A	0.000463566	10.4923	-1.3339	4.05777e-06	-1.79235	0.271254
124622252	chr3:124622252:G:A	5.2995e-09	-0.90615	-1.31455	0.0021678	-1.40839	6.16813
124622301	chr3:124622301:C:T	0.000239882	9.80215	-1.30256	3.60743e-06	-1.80236	0.163627
124622305	chr3:124622305:T:G	1.16322e-06	4.59211	-1.42147	3.26234e-05	-1.38398	1.94729
124622372	chr3:124622372:A:G	2.27186e-08	-1.81288e-10	-0.765125	4.45152e-06	-1.81288e-10	-1.42848
124622688	chr3:124622688:T:C	5.31775e-09	-0.911257	-1.306	0.00203651	-1.40493	6.1022
124622689	chr3:124622689:T:G	1.40521e-08	-1.81288e-10	-1.24554	6.31187e-06	-1.81288e-10	-1.0793
124622959	chr3:124622959:T:C	1.44184e-06	4.80174	-1.41637	3.21046e-05	-1.33099	1.87826
124622966	chr3:124622966:T:G	1.83648e-08	-1.81288e-10	-0.977873	4.42126e-06	-1.81288e-10	-1.4353
124623047	chr3:124623047:G:A	1.57782e-08	-1.81288e-10	-1.12968	7.19192e-06	-1.81288e-10	-0.948769
124623164	chr3:124623164:G:A	2.32588e-08	-1.81288e-10	-0.741627	1.41449e-05	-1.81288e-10	-0.27237
124623567	chr3:124623567:T:C	5.27226e-09	-0.900062	-1.32579	0.00236059	-1.4117	6.25664
124623780	chr3:124623780:T:C	5.24359e-09	-0.911431	-1.31987	0.00226866	-1.40455	6.20977
124623938	chr3:124623938:G:A	5.3363e-09	-0.901392	-1.31238	0.00202041	-1.41093	6.10026
124624066	chr3:124624066:A:G	1.49765e-07	-1.81288e-10	1.12076	9.16718e-06	-1.81288e-10	-0.706098
124624220	chr3:124624220:T:A	3.2143e-09	-1.47533	-1.24537	2.14048e-06	-1.73275	-0.427951
124624409	chr3:124624409:T:G	1.26207e-08	-1.81288e-10	-1.35297	6.31885e-06	-1.81288e-10	-1.07819
124624514	chr3:124624514:T:C	1.65004e-08	-1.81288e-10	-1.08493	8.92384e-06	-1.81288e-10	-0.733001
124624547	chr3:124624547:T:C	5.46319e-08	1.28558	-1.17327	4.62203e-06	-1.78767	0.396773
124624819	chr3:124624819:G:T	3.6783e-09	-1.18843	-1.39743	8.38246e-07	-1.71608	-1.38209
124624961	chr3:124624961:C:T	1.3039e-07	0.98222	-4.18686e-10	8.60135e-06	-0.769808	-4.18686e-10
124625241	chr3:124625241:A:C	8.0874e-09	-1.42039	-0.377615	1.88888e-06	-1.40697	-0.878776
124625262	chr3:124625262:A:G	1.54963e-07	1.92592	-0.771043	5.5046e-06	-1.101	-0.115141
124625492	chr3:124625492:A:G	1.26998e-07	1.46363	-0.507769	5.66046e-06	-1.78994	0.601713
124625532	chr3:124625532:A:G	1.1794e-07	1.43006	-0.548194	6.01047e-06	-1.79198	0.663756
124625729	chr3:124625729:T:TTCA	1.20914e-07	1.3674	-0.460633	5.35126e-06	-1.79536	0.550962
124625753	chr3:124625753:AT:A	1.23575e-07	1.3687	-0.440159	5.19911e-06	-1.79529	0.522054
124625758	chr3:124625758:G:A	1.19383e-07	1.34115	-0.447122	5.24423e-06	-1.79653	0.531932
124625932	chr3:124625932:T:G	4.25857e-08	-1.81288e-10	-0.136791	3.31219e-05	-1.81288e-10	0.578468
124626036	chr3:124626036:G:A	1.05644e-07	1.38327	-0.611506	7.1203e-06	-1.79521	0.836437
124626297	chr3:124626297:T:C	1.05834e-07	1.33993	-0.566369	6.57689e-06	-1.79671	0.758546
124626527	chr3:124626527:C:T	6.57551e-06	3.94146	0.961339	1.1119e-05	0.475145	-0.988215
124627030	chr3:124627030:G:A	0.933639	15.4544	1.31186	1.92355e-06	-1.72972	-0.537838
124627063	chr3:124627063:C:A	7.6745e-08	1.07627	-0.624087	7.21632e-06	-1.80241	0.85703
124627136	chr3:124627136:G:A	2.24356e-09	-1.66256	-1.41769	1.62908e-06	-1.25809	-1.17562
124627294	chr3:124627294:G:T	7.13515e-08	1.02632	-0.647014	7.48216e-06	-1.80222	0.893013
124627592	chr3:124627592:A:T	6.647e-08	0.989948	-0.681507	7.95273e-06	-1.8018	0.953587
124627783	chr3:124627783:A:G	2.16708e-09	-1.68278	-1.43214	1.87378e-06	-1.21372	-1.08005
124627826	chr3:124627826:TGA:T	1.30951e-07	0.986512	-4.18686e-10	1.09251e-05	-0.530664	-4.18686e-10
124627871	chr3:124627871:T:C	1.31365e-08	-1.81288e-10	-1.31291	4.54292e-06	-1.81288e-10	-1.40816
124627876	chr3:124627876:G:A	7.21239e-08	1.0139	-0.62382	7.13358e-06	-1.80215	0.845232
124627905	chr3:124627905:C:T	1.50082e-08	-1.81288e-10	-1.17971	7.48291e-06	-1.81288e-10	-0.909105
124627936	chr3:124627936:T:G	4.04568e-06	4.28387	0.133229	1.03024e-05	0.702304	-1.29165
124628016	chr3:124628016:C:T	1.43163e-08	-1.22691	-4.18686e-10	3.06445e-06	-1.80186	-4.18686e-10
124628092	chr3:124628092:G:A	6.86941e-08	0.966191	-0.624837	7.16564e-06	-1.80149	0.849059
124628550	chr3:124628550:T:A	1.16675e-08	-1.81288e-10	-1.4315	0.00631664	-1.81288e-10	5.82922
124628596	chr3:124628596:T:C	2.16181e-09	-1.68864	-1.42872	1.89532e-06	-1.17926	-1.10308
124628612	chr3:124628612:G:A	0.000365543	9.09442	-0.173594	3.50993e-06	-1.69992	0.0337886
124628621	chr3:124628621:G:A	2.99392e-08	0.947038	-1.43618	1.0996e-06	-1.71604	-1.11074
124628785	chr3:124628785:T:C	2.74302e-06	4.02851	-4.18686e-10	2.94713e-05	0.461691	-4.18686e-10
124628882	chr3:124628882:GC:G	2.72188e-08	0.852583	-1.43698	1.11802e-06	-1.68833	-1.12184
124628936	chr3:124628936:G:A	0.000224489	9.43787	-1.0046	1.87427e-06	-1.74426	-0.54925
124629115	chr3:124629115:G:A	1.29878e-08	0.112468	-1.43676	0.000425488	-1.5861	4.71761
124629127	chr3:124629127:C:T	2.96419e-08	0.938142	-1.43726	1.07612e-06	-1.71467	-1.13369
124629154	chr3:124629154:C:T	2.47508e-08	0.627471	-1.30692	8.28514e-07	-1.70004	-1.40981
124629169	chr3:124629169:T:A	1.59316e-08	-0.171676	-0.948328	3.86677e-06	-1.235	-0.33431
124629374	chr3:124629374:G:A	2.92987e-08	0.925901	-1.43667	1.0979e-06	-1.71234	-1.11598
124629800	chr3:124629800:C:T	3.50948e-07	1.97233	-4.18686e-10	4.1365e-06	-1.50188	-4.18686e-10
124629831	chr3:124629831:C:T	3.10435e-08	0.982243	-1.43516	1.10636e-06	-1.72205	-1.09861
124629881	chr3:124629881:C:T	2.11371e-07	1.46531	-4.18686e-10	1.48157e-05	-0.226041	-4.18686e-10
124630076	chr3:124630076:T:C	8.30142e-09	-1.77188	-4.18686e-10	3.87382e-06	-1.56749	-4.18686e-10
124630152	chr3:124630152:C:T	2.87849e-08	0.902729	-1.43119	1.16411e-06	-1.70843	-1.06134
124630273	chr3:124630273:G:A	3.20476e-08	1.01642	-1.43751	1.04166e-06	-1.72889	-1.15203
124630279	chr3:124630279:G:A	2.82397e-07	1.52163	0.23338	1.07597e-05	-1.76673	1.22081
124631192	chr3:124631192:C:G	4.04543e-05	5.50956	1.21006	4.65488e-05	1.76127	-0.842494
124631226	chr3:124631226:T:C	2.33673e-06	2.21042	1.65777	0.000387627	-1.7368	4.77511
124631591	chr3:124631591:A:G	1.00665e-08	-1.4582	-0.120887	7.59518e-07	-1.779	-1.4178
124631701	chr3:124631701:C:G	1.63361e-08	-1.81288e-10	-1.09493	5.11919e-06	-1.81288e-10	-1.28873
124631767	chr3:124631767:C:T	1.16904e-08	-1.81288e-10	-1.42954	7.47904e-06	-1.81288e-10	-0.909622
124631772	chr3:124631772:C:A	5.37639e-08	-0.579143	0.675436	5.06918e-05	-0.476107	1.48014
124631774	chr3:124631774:G:A	3.55431e-07	2.6829	-0.697876	8.57757e-06	-0.495055	-0.277521
124631808	chr3:124631808:A:G	2.02082e-09	-1.74732	-1.43749	1.68737e-06	-1.72757	-0.670988
124631831	chr3:124631831:T:C	2.41966e-05	6.84261	-0.636947	1.05726e-06	-1.79326	-1.07278
124631874	chr3:124631874:C:G	1.3538e-08	-1.81288e-10	-1.28281	4.62467e-06	-1.81288e-10	-1.39032
124632003	chr3:124632003:T:C	2.12718e-08	0.510847	-1.34177	1.68783e-06	-1.50035	-0.897932
124632009	chr3:124632009:C:G	6.23195e-06	6.06436	-1.21522	7.38881e-07	-1.79699	-1.42735
124632258	chr3:124632258:C:T	1.94391e-08	-1.81288e-10	-0.921025	4.66247e-06	-1.81288e-10	-1.38218
124632469	chr3:124632469:G:A	1.12189e-05	6.27134	-0.834288	1.06006e-06	-1.52514	-1.33827
124632726	chr3:124632726:T:C	8.46869e-09	-1.75193	-4.18686e-10	3.9816e-06	-1.54004	-4.18686e-10
124633223	chr3:124633223:C:T	2.19358e-06	4.45747	-0.652483	9.80366e-07	-1.50683	-1.43473
124633238	chr3:124633238:T:C	2.80475e-08	0.435433	-0.989844	7.89362e-07	-1.79106	-1.3672
124633262	chr3:124633262:C:T	1.36754e-07	1.91054	-0.880666	4.90782e-06	-0.898864	-0.432033
124633389	chr3:124633389:A:G	6.07021e-08	0.469313	-0.251644	4.98925e-06	-1.78841	0.473973
124633726	chr3:124633726:A:G	0.000772853	11.0984	-1.4289	9.38059e-06	-0.55705	-0.126034
124633749	chr3:124633749:A:T	3.34784e-08	-1.81288e-10	-0.377409	4.419e-06	-1.81288e-10	-1.43581
124633881	chr3:124633881:G:A	5.78589e-09	-0.827243	-1.30564	8.94608e-07	-1.61565	-1.41745
124633911	chr3:124633911:A:T	1.8457e-08	-1.81288e-10	-0.972865	4.44663e-06	-1.81288e-10	-1.42958
124633999	chr3:124633999:G:A	1.52542e-07	-1.81288e-10	1.13913	9.46712e-06	-1.81288e-10	-0.673903
124634053	chr3:124634053:T:C	1.9084e-08	-1.81288e-10	-0.939459	4.69363e-06	-1.81288e-10	-1.37552
124634057	chr3:124634057:G:A	1.52542e-07	-1.81288e-10	1.13913	9.46712e-06	-1.81288e-10	-0.673903
124634546	chr3:124634546:C:A	2.77278e-09	-1.62647	-1.24199	7.35488e-07	-1.79915	-1.42979
124634685	chr3:124634685:T:C	1.21896e-05	6.14343	-0.623398	9.66355e-07	-1.54651	-1.40944
124634739	chr3:124634739:A:G	1.17072e-05	6.12892	-0.649267	9.68609e-07	-1.5491	-1.40453
124634925	chr3:124634925:T:C	1.15329e-05	6.14511	-0.680466	9.78058e-07	-1.54615	-1.39776
124635021	chr3:124635021:G:A	5.91098e-08	1.30024	-1.10915	5.1251e-06	0.149936	-1.43751
124635468	chr3:124635468:G:C	1.6616e-05	6.45228	-0.62247	1.02498e-06	-1.48724	-1.40981
124635760	chr3:124635760:A:G	1.88119e-05	6.52339	-0.569455	1.031e-06	-1.47296	-1.41824
124635837	chr3:124635837:T:C	1.87796e-05	6.52706	-0.57484	1.03247e-06	-1.47213	-1.41764
124636030	chr3:124636030:G:A	6.70874e-05	6.39289	0.832552	1.24924e-06	-1.50778	-1.19141
124636308	chr3:124636308:T:C	0.000771719	11.1048	-1.43677	8.19286e-06	-0.54483	-0.273634
124636517	chr3:124636517:C:T	4.02172e-09	-1.17446	-1.32214	7.79988e-07	-1.75898	-1.41122
124636720	chr3:124636720:CATA:C	5.42806e-08	0.410447	-0.30459	7.4018e-07	-1.78867	-1.43392
124636975	chr3:124636975:C:T	1.3925e-08	-1.81288e-10	-1.25462	6.0573e-06	-1.81288e-10	-1.12046
124637087	chr3:124637087:C:T	2.65174e-09	-1.80241	-1.11068	1.84082e-06	-1.50048	-0.811037
124637735	chr3:124637735:C:G	1.2919e-08	-1.81288e-10	-1.32961	8.69581e-06	-1.81288e-10	-0.758885
124637815	chr3:124637815:A:C	4.36513e-08	0.594005	-0.706082	1.70689e-06	-1.80134	-0.585713
124638690	chr3:124638690:A:C	2.29167e-09	-1.65517	-1.40386	8.56789e-07	-1.65654	-1.41975
124638755	chr3:124638755:A:T	1.43519e-08	-1.22443	-4.18686e-10	3.104e-06	-1.78904	-4.18686e-10
124638882	chr3:124638882:A:G	2.49813e-09	-1.53811	-1.43465	8.69536e-07	-1.79755	-1.26398
124638907	chr3:124638907:AGTTACAT:A	1.41228e-07	-1.81288e-10	1.06207	9.10547e-06	-1.81288e-10	-0.712851
124638929	chr3:124638929:G:A	2.49575e-09	-1.53937	-1.43435	8.71068e-07	-1.79781	-1.26195
124639055	chr3:124639055:C:G	5.40793e-08	1.09977	-0.997626	1.46269e-06	-1.70275	-0.838701
124639194	chr3:124639194:T:C	4.74274e-08	0.664239	-0.693347	1.73343e-06	-1.80232	-0.569311
124639245	chr3:124639245:TC:T	0.000836263	11.1855	-1.43706	8.32501e-06	-0.514241	-0.288222
124639301	chr3:124639301:G:A	1.8832e-08	-1.81288e-10	-0.95275	8.87854e-06	-1.81288e-10	-0.73809
124639425	chr3:124639425:ATAT:A	2.47942e-09	-1.54374	-1.43655	8.53067e-07	-1.79818	-1.28247
124639868	chr3:124639868:A:G	4.93813e-08	0.419908	-0.408644	4.04704e-06	-1.78807	0.264329
124640060	chr3:124640060:A:G	2.39407e-09	-1.63568	-1.37963	8.58954e-07	-1.67894	-1.39483
124640245	chr3:124640245:A:G	2.40349e-09	-1.63309	-1.37829	8.56854e-07	-1.68154	-1.39468
124640441	chr3:124640441:T:C	1.27851e-06	3.26514	-4.18686e-10	2.51446e-05	0.302918	-4.18686e-10
124640894	chr3:124640894:C:T	1.58337e-08	-1.81288e-10	-1.12617	5.65046e-06	-1.81288e-10	-1.18999
124640995	chr3:124640995:C:T	2.34421e-08	0.642157	-1.37593	9.26754e-07	-1.75786	-1.23993
124641226	chr3:124641226:C:T	4.02026e-09	-1.11538	-1.38158	8.52878e-07	-1.72804	-1.35282
124641315	chr3:124641315:A:G	4.42282e-09	-1.77979	-0.621746	2.4211e-06	-1.55731	-0.480198
124641580	chr3:124641580:A:G	1.13509e-06	3.14615	-4.18686e-10	2.32888e-05	0.226247	-4.18686e-10
124641589	chr3:124641589:G:A	1.18453e-08	-1.81288e-10	-1.41638	4.76681e-06	-1.81288e-10	-1.36005
124641652	chr3:124641652:T:C	2.55623e-09	-1.64366	-1.30612	9.3486e-07	-1.67239	-1.31669
124641676	chr3:124641676:G:A	2.68636e-09	-1.59574	-1.30438	9.01783e-07	-1.70969	-1.31542
124641762	chr3:124641762:T:G	1.1075e-07	-1.81288e-10	0.81897	1.23035e-05	-1.81288e-10	-0.411844
124642048	chr3:124642048:A:G	2.61494e-09	-1.61902	-1.30805	9.13934e-07	-1.69285	-1.31887
124642085	chr3:124642085:C:T	1.74519e-08	-1.81288e-10	-1.02886	9.70354e-06	-1.81288e-10	-0.649236
124642156	chr3:124642156:C:T	2.63717e-09	-1.61528	-1.30332	9.15235e-07	-1.69587	-1.31443
124642172	chr3:124642172:T:C	2.65835e-09	-1.60632	-1.30429	9.08268e-07	-1.70245	-1.3155
124642251	chr3:124642251:T:C	8.32841e-08	1.49017	-0.956219	6.11049e-06	0.301076	-1.4128
124642355	chr3:124642355:C:T	2.71442e-09	-1.45306	-1.43667	8.58184e-07	-1.78159	-1.29308
124642486	chr3:124642486:G:A	8.31571e-08	1.4801	-0.947677	6.07682e-06	0.293549	-1.41079
124642579	chr3:124642579:C:T	2.6249e-09	-1.61847	-1.30479	9.1612e-07	-1.6934	-1.31593
124642598	chr3:124642598:C:A	8.74366e-08	1.5222	-0.939597	6.29604e-06	0.327021	-1.40883
124643006	chr3:124643006:A:G	2.7317e-09	-1.57955	-1.30383	8.93121e-07	-1.7199	-1.31486
124643025	chr3:124643025:C:T	1.19304e-08	-1.81288e-10	-1.40922	6.75466e-06	-1.81288e-10	-1.01149
124643773	chr3:124643773:A:AT	1.08178e-08	-1.50712	-4.18686e-10	3.10877e-06	-1.7875	-4.18686e-10
124643887	chr3:124643887:T:C	1.45775e-08	-1.81288e-10	-1.20883	7.15709e-06	-1.81288e-10	-0.953623
124643982	chr3:124643982:C:T	1.88583e-08	-1.81288e-10	-0.951356	8.89231e-06	-1.81288e-10	-0.736541
124643983	chr3:124643983:C:G	9.49689e-08	0.665241	-4.18686e-10	9.53047e-06	-0.667233	-4.18686e-10
124644154	chr3:124644154:A:G	1.69613e-08	0.305236	-1.36261	9.24805e-07	-1.7877	-1.2122
124644206	chr3:124644206:TA:T	2.64027e-09	-1.60884	-1.30859	9.06342e-07	-1.70049	-1.31957
124644373	chr3:124644373:G:A	2.72768e-08	0.829978	-1.41225	1.25131e-06	-1.29943	-1.3981
124644638	chr3:124644638:C:A	6.56713e-08	0.296352	-4.18686e-10	7.29941e-06	-0.933934	-4.18686e-10
124644693	chr3:124644693:A:T	8.06682e-09	-1.80055	-4.18686e-10	4.10481e-06	-1.50957	-4.18686e-10
124644820	chr3:124644820:G:A	2.69549e-08	0.819711	-1.41385	1.24844e-06	-1.30386	-1.39598
124644949	chr3:124644949:T:C	2.83037e-08	0.199761	-0.745076	7.62989e-07	-1.76901	-1.42323
124644974	chr3:124644974:T:C	2.76544e-08	0.849933	-1.41846	1.27318e-06	-1.29062	-1.38959
124644988	chr3:124644988:G:A	2.52084e-09	-1.61373	-1.34999	8.91441e-07	-1.69653	-1.34011
124645013	chr3:124645013:G:A	1.40216e-08	-1.81288e-10	-1.24771	6.1209e-06	-1.81288e-10	-1.11002
124645498	chr3:124645498:G:T	2.67599e-09	-1.59932	-1.30467	9.03574e-07	-1.70719	-1.31593
124645637	chr3:124645637:TC:T	8.38147e-08	1.50145	-0.961148	4.71238e-06	0.0335064	-1.40504
124645639	chr3:124645639:TCTCTCTCTC:T	8.18686e-08	1.51501	-0.998204	4.74105e-06	0.0489324	-1.4144
124645737	chr3:124645737:C:T	1.15986e-08	-1.81288e-10	-1.43743	5.85642e-06	-1.81288e-10	-1.15419
124645777	chr3:124645777:G:A	2.64843e-09	-1.61555	-1.29879	9.19043e-07	-1.69546	-1.31069
124645933	chr3:124645933:C:T	2.67196e-09	-1.61046	-1.29503	9.18587e-07	-1.69937	-1.30728
124645937	chr3:124645937:C:G	2.65254e-09	-1.61066	-1.30213	9.12824e-07	-1.69908	-1.31386
124645956	chr3:124645956:C:T	2.63971e-09	-1.48227	-1.43537	8.57508e-07	-1.78767	-1.28778
124645981	chr3:124645981:A:G	2.60977e-09	-1.645	-1.28405	9.5541e-07	-1.67094	-1.2964
124646073	chr3:124646073:A:G	2.60324e-09	-1.6171	-1.31445	9.07112e-07	-1.69431	-1.32491
124646338	chr3:124646338:T:C	2.7347e-09	-1.57741	-1.30488	8.91411e-07	-1.72125	-1.31542
124646567	chr3:124646567:T:G	1.85589e-08	0.327843	-1.2952	7.73531e-07	-1.78731	-1.39121
124646624	chr3:124646624:C:G	3.8875e-09	-1.12464	-1.4059	8.6513e-07	-1.73855	-1.32805
124646746	chr3:124646746:A:G	2.60001e-09	-1.59039	-1.34241	8.64257e-07	-1.71306	-1.35455
124646777	chr3:124646777:T:C	1.72489e-08	-1.81288e-10	-1.04056	9.54704e-06	-1.81288e-10	-0.665496
124646784	chr3:124646784:T:C	1.41776e-08	-1.81288e-10	-1.23665	6.20153e-06	-1.81288e-10	-1.09693
124646829	chr3:124646829:GAT:G	3.7496e-08	0.531588	-0.795662	1.5433e-06	-1.79951	-0.68829
124646956	chr3:124646956:C:T	3.66851e-08	0.50214	-0.788079	1.55749e-06	-1.7984	-0.680253
124646957	chr3:124646957:G:A	2.64762e-09	-1.58164	-1.333	8.67449e-07	-1.71854	-1.34539
124647121	chr3:124647121:C:T	4.86018e-09	-0.925057	-1.38218	8.94906e-07	-1.66917	-1.36359
124647177	chr3:124647177:C:T	1.75963e-08	-1.81288e-10	-1.02062	9.84651e-06	-1.81288e-10	-0.63461
124647202	chr3:124647202:C:T	4.64317e-09	-1.77198	-0.580934	2.45474e-06	-1.58102	-0.442684
124647426	chr3:124647426:G:A	2.21092e-08	-1.81288e-10	-0.792316	4.78134e-06	-1.81288e-10	-1.35701
124647427	chr3:124647427:T:C	2.64089e-08	0.794827	-1.40943	1.2232e-06	-1.31712	-1.40314
124647430	chr3:124647430:T:C	2.57937e-09	-1.5904	-1.35036	8.57895e-07	-1.71303	-1.36197
124647500	chr3:124647500:C:T	2.58291e-09	-1.59459	-1.3448	8.64843e-07	-1.71019	-1.35674
124647636	chr3:124647636:A:G	4.06644e-09	-1.08654	-1.399	8.65199e-07	-1.72664	-1.33988
124647815	chr3:124647815:G:A	3.83219e-08	0.6771	-0.919389	1.12021e-06	-1.38566	-1.42255
124648037	chr3:124648037:T:G	2.55989e-09	-1.59662	-1.35173	8.6053e-07	-1.70861	-1.36333
124648043	chr3:124648043:C:T	9.44909e-08	0.660195	-4.18686e-10	9.49876e-06	-0.670566	-4.18686e-10
124648727	chr3:124648727:G:T	9.96222e-08	1.65529	-0.942216	7.00609e-06	0.433993	-1.40894
124649034	chr3:124649034:G:A	1.44544e-07	-1.81288e-10	1.08528	9.0462e-06	-1.81288e-10	-0.719382
124649498	chr3:124649498:A:G	1.45336e-05	6.57878	-0.882873	1.12922e-06	-1.47268	-1.32753
124650364	chr3:124650364:A:G	1.11452e-07	2.23094	-1.40566	7.51252e-07	-1.7999	-1.40784
124650803	chr3:124650803:T:C	2.71882e-08	0.297405	-0.882929	7.44407e-07	-1.78044	-1.43646
124650897	chr3:124650897:C:T	7.96946e-08	1.47507	-0.98518	6.05374e-06	0.297678	-1.41873
124650935	chr3:124650935:G:T	1.17862e-08	-1.81288e-10	-1.42138	1.01155e-05	-1.81288e-10	-0.607654
124651125	chr3:124651125:G:A	1.86049e-08	-0.964884	-4.18686e-10	8.05409e-06	-0.835547	-4.18686e-10
124651494	chr3:124651494:T:C	1.11828e-07	2.23407	-1.40542	7.52105e-07	-1.79944	-1.40717
124651516	chr3:124651516:C:G	1.53579e-07	-1.81288e-10	1.1459	9.37945e-06	-1.81288e-10	-0.683206
124651679	chr3:124651679:C:T	9.79206e-09	-0.591021	-1.01572	1.09743e-06	-1.40268	-1.42607
124651686	chr3:124651686:A:G	1.23878e-08	-1.81288e-10	-1.3716	6.12416e-06	-1.81288e-10	-1.10949
124651886	chr3:124651886:T:C	2.21246e-05	5.71667	0.399462	9.38146e-07	-1.64639	-1.33919
124651944	chr3:124651944:T:A	5.05564e-09	-1.16141	-1.10639	7.37198e-07	-1.79756	-1.42906
124652188	chr3:124652188:C:T	1.11734e-07	2.23896	-1.41115	7.47514e-07	-1.79965	-1.41308
124652310	chr3:124652310:T:C	1.04675e-05	6.33609	-0.968372	1.04084e-06	-1.51814	-1.36356
124652385	chr3:124652385:G:A	1.63862e-07	-1.81288e-10	1.21072	1.00648e-05	-1.81288e-10	-0.612685
124652648	chr3:124652648:C:T	2.14971e-08	0.509304	-1.32969	7.4407e-07	-1.80101	-1.41634
124652663	chr3:124652663:G:A	1.44299e-08	-1.81288e-10	-1.219	1.23118e-05	-1.81288e-10	-0.411168
124652697	chr3:124652697:C:T	1.20918e-08	-1.81288e-10	-1.39578	7.18418e-06	-1.81288e-10	-0.949845
124652732	chr3:124652732:C:T	1.78168e-08	-1.81288e-10	-1.00817	1.00763e-05	-1.81288e-10	-0.611542
124653087	chr3:124653087:C:T	7.1456e-08	0.380773	-4.18686e-10	7.51968e-06	-0.904203	-4.18686e-10
124653167	chr3:124653167:A:G	9.60854e-08	1.92842	-1.2515	2.92308e-06	-0.870657	-0.978431
124653219	chr3:124653219:G:C	1.75711e-08	-1.81288e-10	-1.02206	9.82583e-06	-1.81288e-10	-0.636712
124653228	chr3:124653228:G:A	9.70787e-06	6.29206	-0.999675	1.01782e-06	-1.52745	-1.37661
124653256	chr3:124653256:T:C	2.02117e-05	6.20413	-0.178427	1.83154e-06	-1.55216	-0.764414
124653261	chr3:124653261:A:G	2.07022e-08	-1.81288e-10	-0.858068	4.42141e-06	-1.81288e-10	-1.43527
124654319	chr3:124654319:C:T	1.89916e-08	-1.81288e-10	-0.944312	4.58336e-06	-1.81288e-10	-1.39929
124654361	chr3:124654361:C:T	3.94178e-08	-0.21409	-4.18686e-10	5.71743e-06	-1.17821	-4.18686e-10
124654585	chr3:124654585:T:C	4.17566e-09	-1.77761	-0.681423	2.24963e-06	-1.56587	-0.545091
124654876	chr3:124654876:G:T	2.34564e-09	-1.61486	-1.4209	9.01214e-07	-1.8024	-1.22333
124654925	chr3:124654925:A:G	1.91084e-08	-1.81288e-10	-0.938181	2.22112e-05	-1.81288e-10	0.178871
124655255	chr3:124655255:C:T	9.28894e-08	1.60241	-0.959313	6.79969e-06	0.407961	-1.41281
124655412	chr3:124655412:G:A	1.74792e-08	0.127276	-1.15457	7.9298e-07	-1.76094	-1.39275
124655476	chr3:124655476:A:G	3.16751e-08	-0.432778	-4.18686e-10	4.90944e-06	-1.33057	-4.18686e-10
124655558	chr3:124655558:A:C	1.89741e-08	0.1643	-1.10953	8.0524e-07	-1.76657	-1.37177
124656093	chr3:124656093:C:T	1.83151e-08	0.150334	-1.13092	7.97886e-07	-1.76513	-1.38239
124656399	chr3:124656399:A:C	1.50155e-07	-1.81288e-10	1.12336	9.27423e-06	-1.81288e-10	-0.694488
124656588	chr3:124656588:G:A	1.40809e-07	-1.81288e-10	1.05909	8.96173e-06	-1.81288e-10	-0.728763
124656952	chr3:124656952:C:T	1.74187e-08	0.152822	-1.18359	7.8362e-07	-1.76515	-1.4004
124657061	chr3:124657061:G:A	2.21576e-08	-1.81288e-10	-0.790129	4.4115e-06	-1.81288e-10	-1.43751
124657165	chr3:124657165:T:C	2.74997e-05	5.41153	0.922096	1.04523e-06	-1.68733	-1.19017
124657806	chr3:124657806:G:A	5.21266e-09	-0.854099	-1.38312	1.21057e-06	-1.39335	-1.33729
124657815	chr3:124657815:C:T	1.51086e-08	-1.81288e-10	-1.17305	7.85641e-06	-1.81288e-10	-0.860397
124657829	chr3:124657829:C:T	1.57383e-08	-1.81288e-10	-1.13221	5.75777e-06	-1.81288e-10	-1.17118
124657958	chr3:124657958:G:A	6.41903e-08	0.273543	-4.18686e-10	6.95103e-06	-0.982838	-4.18686e-10
124658318	chr3:124658318:G:A	2.97421e-08	0.392219	-0.887966	8.15299e-07	-1.69031	-1.43562
124658332	chr3:124658332:C:G	1.21673e-08	-1.38956	-4.18686e-10	3.08093e-06	-1.79649	-4.18686e-10
124658349	chr3:124658349:G:A	1.00972e-08	-0.485333	-1.09072	1.42024e-06	-1.80227	-0.768627
124658451	chr3:124658451:C:T	1.4387e-08	-1.81288e-10	-1.22198	5.33348e-06	-1.81288e-10	-1.24772
124658479	chr3:124658479:T:G	1.14738e-07	0.854346	-4.18686e-10	1.09456e-05	-0.528785	-4.18686e-10
124658490	chr3:124658490:C:T	1.48302e-08	-1.81288e-10	-1.19164	4.72208e-06	-1.81288e-10	-1.36948
124658505	chr3:124658505:C:T	1.40523e-08	-1.81288e-10	-1.24552	4.44412e-06	-1.81288e-10	-1.43014
124658583	chr3:124658583:G:A	8.07432e-09	-1.79962	-4.18686e-10	4.75003e-06	-1.36358	-4.18686e-10
124658585	chr3:124658585:A:T	3.93522e-08	-0.215757	-4.18686e-10	4.25146e-05	0.82812	-4.18686e-10
124658885	chr3:124658885:G:A	2.91426e-08	0.911222	-1.42733	1.05223e-05	0.15039	-0.71862
124658920	chr3:124658920:C:G	2.35162e-07	2.45806	-0.886098	1.19045e-05	0.0711567	-0.515967
124658973	chr3:124658973:A:G	0.00162876	11.8473	-1.43229	9.08117e-06	-0.252638	-0.462886
124659011	chr3:124659011:G:A	2.89675e-08	0.902273	-1.42441	1.06855e-05	0.14257	-0.695413
124659068	chr3:124659068:T:C	0.00400541	10.2272	1.08766	3.8691e-06	-0.219407	-1.3493
124659565	chr3:124659565:A:G	2.11503e-07	1.60412	-0.138192	6.52163e-06	-1.60275	0.556144
124659673	chr3:124659673:A:G	0.00261971	10.4786	0.41169	3.9113e-06	-0.123822	-1.43404
124659824	chr3:124659824:AATATT:A	2.59315e-08	0.792561	-1.42541	9.65768e-06	0.0492891	-0.703262
124659991	chr3:124659991:A:G	0.00718398	10.5053	1.39371	4.61402e-06	-0.11033	-1.2823
124660184	chr3:124660184:T:C	0.00785944	10.5741	1.41483	4.75863e-06	-0.084169	-1.2776
124660419	chr3:124660419:C:T	4.20962e-07	2.04635	0.107888	1.27953e-06	-1.48451	-1.19072
124660641	chr3:124660641:A:G	2.90567e-09	-1.47087	-1.35077	3.69634e-06	-1.43961	-0.174773
124660650	chr3:124660650:C:T	1.32703e-08	-1.81288e-10	-1.30278	4.54037e-06	-1.81288e-10	-1.40872
124660794	chr3:124660794:C:A	0.00733021	10.6908	1.22845	4.72989e-06	-0.0411479	-1.32668
124660901	chr3:124660901:G:C	0.00375515	10.2868	0.963524	4.89839e-06	-0.181204	-1.15162
124660970	chr3:124660970:T:C	0.00821884	10.6951	1.33851	4.86428e-06	-0.0441948	-1.29561
124661367	chr3:124661367:G:T	1.68901e-08	-1.78424	0.722655	1.04673e-05	-1.52706	0.953595
124661562	chr3:124661562:C:A	4.91322e-08	1.4435	-1.4373	3.49416e-06	-0.6181	-1.05253
124661600	chr3:124661600:G:A	1.44352e-05	5.91631	-0.227193	6.04006e-06	0.149631	-1.27294
124661992	chr3:124661992:G:A	6.77787e-07	2.63052	-4.18686e-10	2.22067e-05	0.178667	-4.18686e-10
124662002	chr3:124662002:C:T	1.52553e-08	-1.81288e-10	-1.16338	1.44917e-05	-1.81288e-10	-0.248153
124662145	chr3:124662145:A:G	3.43744e-08	1.01942	-1.37042	1.84455e-05	0.202248	-0.209154
124662351	chr3:124662351:C:T	3.02341e-08	0.947956	-1.4273	1.08642e-05	0.184704	-0.720958
124662839	chr3:124662839:C:G	1.54176e-08	0.000674045	-1.15347	1.29808e-06	-1.38579	-1.27505
124663198	chr3:124663198:C:T	3.0443e-08	0.806104	-1.27856	2.15278e-05	0.0789769	0.0686396
124663300	chr3:124663300:A:G	9.66213e-08	1.63939	-0.956898	8.34424e-06	-0.488818	-0.311338
124663790	chr3:124663790:A:G	1.75776e-08	-1.81288e-10	-1.02168	4.43018e-06	-1.81288e-10	-1.43329
124663829	chr3:124663829:A:G	0.00211403	10.117	0.558755	4.04959e-06	-0.246247	-1.27687
124663877	chr3:124663877:A:G	1.06205e-07	2.21334	-1.43628	7.01752e-06	-0.12089	-0.852428
124664122	chr3:124664122:A:AT	2.72512e-08	0.821865	-1.40508	1.05941e-05	0.0723704	-0.633804
124664138	chr3:124664138:AC:A	2.74258e-08	0.821811	-1.39864	1.09178e-05	0.0725453	-0.603877
124664520	chr3:124664520:C:T	1.55668e-08	-1.81288e-10	-1.14317	4.94372e-06	-1.81288e-10	-1.32361
124664559	chr3:124664559:C:T	1.17228e-08	-1.81288e-10	-1.42677	5.78515e-06	-1.81288e-10	-1.16643
124664567	chr3:124664567:C:T	3.04379e-09	-1.5856	-1.1896	7.82895e-07	-1.79384	-1.37264
124664696	chr3:124664696:A:C	6.70128e-08	1.74795	-1.43137	4.47393e-06	-0.42956	-0.993899
124664839	chr3:124664839:T:C	1.61094e-07	1.50219	-0.308513	5.30981e-06	-1.44351	0.191336
124664964	chr3:124664964:T:G	7.33702e-08	1.83858	-1.43137	4.7361e-06	-0.372774	-0.993739
124665007	chr3:124665007:C:G	0.00432615	10.2712	1.12069	6.74231e-06	-0.19692	-0.816405
124665023	chr3:124665023:G:A	1.56258e-08	-1.81288e-10	-1.13939	9.09888e-06	-1.81288e-10	-0.713576
124665092	chr3:124665092:A:C	6.71257e-08	1.75508	-1.43682	3.99503e-06	-0.431227	-1.10545
124665094	chr3:124665094:AG:A	6.67382e-08	1.7308	-1.41833	4.8083e-06	-0.439904	-0.91148
124665316	chr3:124665316:T:C	1.65508e-08	-1.81288e-10	-1.08188	9.81809e-06	-1.81288e-10	-0.6375
124665340	chr3:124665340:G:A	6.76397e-08	1.75948	-1.4336	4.41457e-06	-0.422031	-1.01479
124665584	chr3:124665584:C:T	7.11422e-08	1.80754	-1.43117	4.65278e-06	-0.392051	-0.992211
124665707	chr3:124665707:C:T	6.75359e-08	1.75554	-1.43119	4.50321e-06	-0.424647	-0.992289
124665754	chr3:124665754:A:G	6.95132e-08	1.78457	-1.43136	4.57612e-06	-0.406996	-0.993878
124666007	chr3:124666007:T:G	6.04936e-08	1.65174	-1.43751	3.85855e-06	-0.495528	-1.07591
124666454	chr3:124666454:T:C	6.53085e-08	1.71874	-1.42792	4.503e-06	-0.447981	-0.969001
124666514	chr3:124666514:A:G	5.05956e-08	1.46337	-1.42781	3.8464e-06	-0.60634	-0.968248
124666772	chr3:124666772:C:T	6.62998e-08	1.73393	-1.42805	4.54118e-06	-0.438548	-0.969993
124666775	chr3:124666775:C:A	6.70215e-08	1.74497	-1.42827	4.56639e-06	-0.431675	-0.971328
124666976	chr3:124666976:T:C	6.59794e-08	1.72884	-1.42781	4.5348e-06	-0.441698	-0.968248
124666988	chr3:124666988:A:G	6.24857e-08	-1.81288e-10	0.246628	9.10631e-05	-1.81288e-10	1.58983
124667095	chr3:124667095:T:C	6.5615e-08	1.72442	-1.42892	4.48694e-06	-0.444471	-0.976084
124667113	chr3:124667113:C:T	7.73888e-08	1.88535	-1.42482	5.08562e-06	-0.341195	-0.954114
124667355	chr3:124667355:G:A	1.17392e-08	-1.81288e-10	-1.42537	5.82716e-06	-1.81288e-10	-1.1592
124667492	chr3:124667492:C:T	6.56304e-08	1.72354	-1.42781	4.51989e-06	-0.444991	-0.968248
124667746	chr3:124667746:A:G	3.39125e-08	1.04777	-1.4123	1.29963e-05	0.26736	-0.624423
124668071	chr3:124668071:C:T	6.49397e-08	1.71608	-1.43093	4.39816e-06	-0.449736	-0.990805
124668169	chr3:124668169:C:T	2.72864e-07	2.93958	-1.21891	1.62641e-05	0.199036	-0.331801
124668198	chr3:124668198:G:A	7.07103e-08	1.80779	-1.43751	4.25884e-06	-0.3955	-1.07723
124668201	chr3:124668201:C:T	6.88931e-08	1.77573	-1.43148	4.55633e-06	-0.410298	-0.994912
124668305	chr3:124668305:A:C	6.40587e-08	1.70299	-1.43149	4.3463e-06	-0.457344	-0.995058
124668399	chr3:124668399:G:A	7.04592e-08	1.79809	-1.43136	4.61727e-06	-0.398046	-0.993878
124668488	chr3:124668488:A:C	6.52451e-07	2.59243	-4.18686e-10	2.13985e-05	0.141593	-4.18686e-10
124668563	chr3:124668563:A:T	1.29807e-07	1.42184	-0.444101	4.39375e-06	-1.46914	0.0275962
124668592	chr3:124668592:G:T	2.25973e-07	1.65829	-0.126186	6.71948e-06	-1.58783	0.571109
124668734	chr3:124668734:C:A	6.83555e-08	1.76778	-1.43136	4.53317e-06	-0.416427	-0.993878
124668751	chr3:124668751:G:A	1.34296e-08	-1.81288e-10	-1.29085	5.86906e-06	-1.81288e-10	-1.15203
124668832	chr3:124668832:ATT:A	1.46797e-08	-1.81288e-10	-1.20184	8.26875e-06	-1.81288e-10	-0.809243
124669397	chr3:124669397:T:C	6.99244e-08	1.78551	-1.4264	4.75388e-06	-0.405796	-0.95697
124669527	chr3:124669527:A:G	6.97633e-08	1.77938	-1.42258	4.84821e-06	-0.409706	-0.933412
124669782	chr3:124669782:C:T	3.27316e-08	1.0156	-1.41557	1.24135e-05	0.239757	-0.642703
124669809	chr3:124669809:C:T	2.09163e-08	-1.81288e-10	-0.847781	4.77212e-06	-1.81288e-10	-1.35894
124669996	chr3:124669996:GTC:G	1.40374e-08	-1.81288e-10	-1.24658	4.54804e-06	-1.81288e-10	-1.40703
124670031	chr3:124670031:G:A	6.74567e-08	1.75059	-1.42741	4.62587e-06	-0.426647	-0.963415
124670085	chr3:124670085:T:C	6.77914e-08	1.75269	-1.42457	4.70689e-06	-0.427845	-0.944854
124670252	chr3:124670252:G:T	6.33781e-08	1.68694	-1.42613	4.47926e-06	-0.467098	-0.955172
124670254	chr3:124670254:G:A	1.34673e-08	-1.81288e-10	-1.28805	5.84833e-06	-1.81288e-10	-1.15557
124670439	chr3:124670439:C:A	6.83716e-07	2.63923	-4.18686e-10	2.21082e-05	0.174223	-4.18686e-10
124670599	chr3:124670599:T:G	6.57611e-08	1.71788	-1.42016	4.73159e-06	-0.447898	-0.919567
124670621	chr3:124670621:T:C	6.77869e-08	1.74365	-1.41559	4.9233e-06	-0.431947	-0.895801
124670750	chr3:124670750:A:G	6.69265e-08	1.74122	-1.42593	4.64097e-06	-0.432923	-0.953881
124670758	chr3:124670758:C:T	1.17779e-08	-1.81288e-10	-1.42208	5.93071e-06	-1.81288e-10	-1.14158
124670840	chr3:124670840:C:T	1.51449e-08	-1.81288e-10	-1.17064	4.41168e-06	-1.81288e-10	-1.43747
124670912	chr3:124670912:C:T	6.45249e-08	1.70487	-1.42613	4.54154e-06	-0.45329	-0.955172
124671395	chr3:124671395:G:A	6.18858e-08	1.67349	-1.43651	4.06793e-06	-0.482186	-1.03641
124671474	chr3:124671474:C:T	1.51704e-08	-1.81288e-10	-1.16896	4.68628e-06	-1.81288e-10	-1.37709
124671505	chr3:124671505:G:A	6.92774e-08	1.77045	-1.42064	4.87476e-06	-0.415211	-0.922445
124671875	chr3:124671875:G:A	6.55123e-07	2.59651	-4.18686e-10	2.15983e-05	0.150887	-4.18686e-10
124672138	chr3:124672138:G:T	1.19775e-08	-1.81288e-10	-1.40528	5.12609e-06	-1.81288e-10	-1.28738
124672432	chr3:124672432:G:A	1.37707e-08	-1.81288e-10	-1.26577	5.10332e-06	-1.81288e-10	-1.29184
124672614	chr3:124672614:T:C	1.30589e-08	-1.81288e-10	-1.31884	1.20768e-05	-1.81288e-10	-0.43044
124672780	chr3:124672780:C:G	7.33482e-08	1.82414	-1.41724	5.13582e-06	-0.381185	-0.904303
124672807	chr3:124672807:GC:G	6.78921e-08	1.76003	-1.43042	4.54538e-06	-0.421743	-0.985873
124672890	chr3:124672890:A:G	2.01392e-08	-1.81288e-10	-0.88564	9.36414e-06	-1.81288e-10	-0.68484
124672948	chr3:124672948:A:G	0.00111314	9.63112	0.403263	3.5926e-06	-0.330582	-1.31227
124672996	chr3:124672996:C:T	1.34334e-07	2.09832	-1.0863	1.3904e-05	-0.19196	-0.0975884
124673010	chr3:124673010:G:A	7.58356e-08	1.87494	-1.43468	4.64339e-06	-0.348753	-1.03753
124673174	chr3:124673174:T:C	6.99462e-08	1.77523	-1.41581	5.01456e-06	-0.412564	-0.896818
124673387	chr3:124673387:A:AAAAC	0.00205312	9.68276	0.9638	5.53249e-06	-0.333913	-0.877176
124673972	chr3:124673972:T:C	1.47077e-08	-1.81288e-10	-1.19994	4.41714e-06	-1.81288e-10	-1.43623
124674012	chr3:124674012:A:G	7.12434e-08	1.79132	-1.41353	5.11013e-06	-0.402983	-0.887519
124674044	chr3:124674044:T:C	7.70879e-08	1.88092	-1.42428	5.09211e-06	-0.346837	-0.947198
124674064	chr3:124674064:A:G	6.49483e-08	1.72235	-1.43707	4.1229e-06	-0.453325	-1.05185
124674193	chr3:124674193:A:G	2.43456e-08	0.657266	-1.35322	7.43762e-06	-0.0759733	-0.839203
124674227	chr3:124674227:A:G	0.000143463	8.53999	-0.554466	4.49563e-06	-0.17334	-1.24528
124674748	chr3:124674748:A:G	6.41916e-08	1.5086	-1.23504	1.58612e-06	-1.6128	-0.847638
124674763	chr3:124674763:A:G	6.27827e-06	4.04544	0.811098	1.73012e-06	-1.51679	-0.856753
124675054	chr3:124675054:A:G	1.18931e-08	-1.81288e-10	-1.41235	6.15448e-06	-1.81288e-10	-1.10455
124675093	chr3:124675093:T:C	2.25883e-06	3.65418	0.180113	1.00185e-06	-1.59346	-1.32642
124675429	chr3:124675429:T:C	4.36009e-09	-1.51042	-0.905395	1.03229e-06	-1.80234	-1.0876
124675474	chr3:124675474:C:A	3.58832e-09	-1.63613	-0.974494	1.03158e-06	-1.78043	-1.1102
124675794	chr3:124675794:C:A	2.68311e-09	-1.62168	-1.27965	7.65847e-07	-1.7846	-1.4039
124675810	chr3:124675810:A:G	8.4272e-09	-0.898397	-0.858447	4.4533e-06	-1.79418	0.366096
124675820	chr3:124675820:G:A	4.15904e-09	-1.66966	-0.793366	9.25644e-07	-1.64672	-1.35227
124675944	chr3:124675944:C:A	1.34224e-08	-1.81288e-10	-1.29138	1.08817e-05	-1.81288e-10	-0.534647
124676234	chr3:124676234:A:G	1.20997e-08	-1.81288e-10	-1.39513	6.96302e-06	-1.81288e-10	-0.981114
124676291	chr3:124676291:G:A	4.29646e-08	1.2787	-1.40663	2.1442e-05	0.438825	-0.295201
124676540	chr3:124676540:C:T	2.87677e-06	5.50893	-1.43281	2.22662e-06	-1.52757	-0.593669
124676760	chr3:124676760:A:G	1.46203e-07	1.50231	-0.405628	4.61821e-06	-1.61549	0.223772
124677003	chr3:124677003:C:T	1.40221e-08	-1.81288e-10	-1.24768	4.42783e-06	-1.81288e-10	-1.43382
124677140	chr3:124677140:G:A	7.72694e-08	1.58806	-1.12907	2.74231e-06	-1.58143	-0.3315
124677257	chr3:124677257:C:T	1.16784e-08	-1.81288e-10	-1.43057	8.4165e-06	-1.81288e-10	-0.791533
124677491	chr3:124677491:T:G	1.73212e-05	6.5706	-0.699228	2.27527e-06	-0.79107	-1.30856
124677803	chr3:124677803:A:T	4.52373e-06	3.90765	0.621138	1.48773e-06	-1.56743	-0.957039
124677894	chr3:124677894:A:G	1.94698e-08	-1.81288e-10	-0.919444	4.67244e-06	-1.81288e-10	-1.38005
124678081	chr3:124678081:G:A	1.15156e-08	-1.4446	-4.18686e-10	3.23747e-06	-1.74694	-4.18686e-10
124678590	chr3:124678590:C:A	1.27783e-08	-1.81288e-10	-1.34056	1.06443e-05	-1.81288e-10	-0.556705
124678674	chr3:124678674:T:TAA	2.12029e-08	-0.83417	-4.18686e-10	4.72066e-06	-1.36978	-4.18686e-10
124678978	chr3:124678978:GCCAATGGA:G	2.41299e-06	3.90031	-4.18686e-10	3.92986e-06	-1.55312	-4.18686e-10
124678992	chr3:124678992:GGA:G	1.37709e-08	-1.81288e-10	-1.26575	1.05983e-05	-1.81288e-10	-0.561031
124679184	chr3:124679184:A:G	6.6091e-08	1.45862	-1.1559	2.52283e-06	-1.6112	-0.385142
124679265	chr3:124679265:C:T	1.7432e-07	1.34121	-0.0686233	6.80409e-06	-1.64954	0.645332
124679333	chr3:124679333:G:A	1.16841e-08	-1.81288e-10	-1.43008	8.41652e-06	-1.81288e-10	-0.791531
124679404	chr3:124679404:C:T	1.17551e-08	-1.81288e-10	-1.42402	7.74447e-06	-1.81288e-10	-0.874748
124679724	chr3:124679724:A:T	2.02598e-06	5.15573	-1.43023	2.8771e-06	-1.5623	-0.302648
124679742	chr3:124679742:A:C	2.30767e-06	5.28915	-1.43347	2.80742e-06	-1.53714	-0.352319
124679839	chr3:124679839:A:G	1.25186e-08	-1.81288e-10	-1.3611	7.75579e-06	-1.81288e-10	-0.873287
124680269	chr3:124680269:G:A	6.21472e-09	-1.70445	-0.356939	8.42288e-07	-1.79341	-1.29995
124680338	chr3:124680338:C:T	1.20005e-08	-1.81288e-10	-1.40336	4.41189e-06	-1.81288e-10	-1.43742
124680349	chr3:124680349:C:T	9.19172e-09	-1.67001	-4.18686e-10	3.07797e-06	-1.79746	-4.18686e-10
124680446	chr3:124680446:A:G	7.56044e-08	1.52118	-1.08398	2.89794e-06	-1.59482	-0.262906
124681245	chr3:124681245:A:G	2.32438e-07	2.96273	-1.40242	1.27554e-06	-1.2758	-1.40255
124681260	chr3:124681260:A:G	7.14549e-08	1.46844	-1.08768	2.84959e-06	-1.60688	-0.26767
124681345	chr3:124681345:C:T	3.06705e-09	-1.58684	-1.18076	8.1591e-07	-1.79375	-1.33143
124681364	chr3:124681364:G:A	1.9302e-08	-0.646241	-0.28186	3.03424e-06	-0.734804	-1.07696
124681443	chr3:124681443:T:C	1.17496e-08	-1.81288e-10	-1.42449	5.75868e-06	-1.81288e-10	-1.17102
124681872	chr3:124681872:T:C	1.86618e-08	-1.81288e-10	-0.961831	1.22114e-05	-1.81288e-10	-0.419353
124682378	chr3:124682378:G:T	3.31571e-09	-1.35562	-1.33402	1.81303e-06	-0.907375	-1.41935
124682498	chr3:124682498:C:T	2.05698e-08	-1.81288e-10	-0.864484	1.01662e-05	-1.81288e-10	-0.602663
124682592	chr3:124682592:T:C	1.42092e-08	-1.81288e-10	-1.23442	4.82472e-06	-1.81288e-10	-1.34797
124682845	chr3:124682845:T:C	5.04412e-09	-1.06165	-1.20844	1.30823e-06	-1.58251	-1.07054
124682950	chr3:124682950:G:A	6.93019e-09	-1.65685	-0.295572	1.26726e-06	-1.80103	-0.883837
124683024	chr3:124683024:C:T	1.26851e-08	-1.81288e-10	-1.34788	7.94896e-06	-1.81288e-10	-0.848686
124683315	chr3:124683315:C:T	1.37004e-08	-1.81288e-10	-1.27088	4.95489e-06	-1.81288e-10	-1.32135
124683374	chr3:124683374:G:T	8.37969e-09	-1.7625	-4.18686e-10	5.22263e-06	-1.26873	-4.18686e-10
124683410	chr3:124683410:A:G	6.34969e-09	-1.23993	-0.799968	1.1455e-06	-1.75988	-1.02601
124683518	chr3:124683518:C:T	3.81288e-09	-1.13431	-1.41561	1.47003e-06	-1.75036	-0.786086
124683771	chr3:124683771:G:T	1.20648e-07	1.14821	-0.243634	5.23383e-06	-1.68815	0.421569
124684006	chr3:124684006:T:C	1.34102e-06	4.12389	-0.81101	1.56257e-06	-1.45615	-1.01925
124684179	chr3:124684179:C:T	1.35684e-08	-1.81288e-10	-1.28056	4.43388e-06	-1.81288e-10	-1.43245
124684660	chr3:124684660:A:G	1.16778e-06	3.17455	-4.18686e-10	3.15276e-05	0.529136	-4.18686e-10
124684708	chr3:124684708:C:T	1.06119e-08	-1.69986	0.17352	1.13248e-06	-1.79634	-1.00097
124684892	chr3:124684892:C:T	1.26165e-06	3.25187	-4.18686e-10	3.3221e-05	0.581456	-4.18686e-10
124685003	chr3:124685003:C:G	1.29181e-08	-1.81288e-10	-1.32968	8.64385e-06	-1.81288e-10	-0.764879
124685013	chr3:124685013:G:A	4.07841e-06	5.84845	-1.42329	1.88199e-06	-1.36237	-0.927031
124685552	chr3:124685552:A:G	1.02875e-07	1.09331	-0.348097	4.54333e-06	-1.6988	0.29073
124685667	chr3:124685667:A:G	7.1353e-09	-0.614631	-1.30862	8.28439e-07	-1.68543	-1.42451
124685706	chr3:124685706:G:A	1.16425e-08	-1.81288e-10	-1.43365	5.30039e-06	-1.81288e-10	-1.25395
124685849	chr3:124685849:G:A	7.13665e-09	-0.604352	-1.31871	8.287e-07	-1.68206	-1.42756
124685973	chr3:124685973:G:A	1.16333e-08	-1.81288e-10	-1.43444	4.95218e-06	-1.81288e-10	-1.3219
124686111	chr3:124686111:T:A	1.16641e-07	1.1768	-0.306006	4.86669e-06	-1.68241	0.3431
124686329	chr3:124686329:C:T	9.25063e-08	1.94342	-1.30446	4.46453e-05	1.06653	-0.189506
124686550	chr3:124686550:A:G	6.97995e-09	-0.638218	-1.30705	8.22613e-07	-1.6928	-1.4242
124687251	chr3:124687251:C:A	4.36646e-09	-1.6839	-0.730457	3.66872e-06	-1.66757	0.0456808
124687495	chr3:124687495:C:G	1.35762e-08	-1.81288e-10	-1.27999	4.43337e-06	-1.81288e-10	-1.43257
124687564	chr3:124687564:A:C	1.40338e-08	-1.81288e-10	-1.24684	8.08322e-06	-1.81288e-10	-0.831937
124687666	chr3:124687666:G:C	4.7768e-09	-1.64617	-0.678367	3.88058e-06	-1.70375	0.138007
124687805	chr3:124687805:T:G	7.94008e-09	-1.71579	-0.100597	9.55442e-07	-1.79236	-1.17495
124688243	chr3:124688243:C:T	4.18223e-08	1.2058	-1.36068	1.17993e-06	-1.72117	-1.0351
124688349	chr3:124688349:T:C	3.7857e-07	3.42362	-1.37552	1.20701e-05	0.774844	-1.20584
124688653	chr3:124688653:C:T	1.08296e-08	-1.69597	0.189942	1.09647e-06	-1.79744	-1.0322
124688774	chr3:124688774:TAA:T	5.54428e-09	-1.631	-0.544543	4.6674e-06	-1.69171	0.310584
124688982	chr3:124688982:T:C	3.85346e-07	3.4228	-1.35697	1.2548e-05	0.778712	-1.17088
124689108	chr3:124689108:G:A	2.894e-09	-1.65793	-1.16774	8.80161e-07	-1.80129	-1.24809
124689302	chr3:124689302:C:T	1.15534e-07	1.11425	-0.252995	5.12897e-06	-1.69433	0.407506
124689453	chr3:124689453:T:C	3.01853e-08	-1.81288e-10	-0.480953	1.40583e-05	-1.81288e-10	-0.278512
124689643	chr3:124689643:A:G	8.33105e-08	1.80035	-1.26608	4.29794e-05	0.918219	-0.0792251
124689829	chr3:124689829:C:T	4.33996e-07	3.55056	-1.36584	1.34548e-05	0.863627	-1.18602
124689893	chr3:124689893:C:T	1.97452e-08	-1.81288e-10	-0.905398	1.35835e-05	-1.81288e-10	-0.312872
124689915	chr3:124689915:T:C	1.15983e-08	-1.81288e-10	-1.43745	5.0741e-06	-1.81288e-10	-1.29758
124689948	chr3:124689948:G:A	4.76784e-07	3.65901	-1.38025	1.41511e-05	0.941537	-1.21347
124690220	chr3:124690220:A:T	1.34704e-08	-1.81288e-10	-1.28782	7.51713e-06	-1.81288e-10	-0.904542
124690282	chr3:124690282:A:G	1.18474e-08	-1.81288e-10	-1.4162	4.59871e-06	-1.81288e-10	-1.39595
124690369	chr3:124690369:G:GA	1.97452e-08	-1.81288e-10	-0.905398	1.35835e-05	-1.81288e-10	-0.312872
124690555	chr3:124690555:A:G	1.16816e-08	-1.81288e-10	-1.4303	4.86188e-06	-1.81288e-10	-1.3403
124690654	chr3:124690654:C:T	2.0226e-08	-1.81288e-10	-0.881338	1.40387e-05	-1.81288e-10	-0.279909
124690818	chr3:124690818:G:A	8.48236e-08	1.79397	-1.24171	4.56376e-05	0.913535	-0.0145291
124690894	chr3:124690894:A:G	1.46639e-08	-1.81288e-10	-1.20292	5.67228e-06	-1.81288e-10	-1.18614
124691101	chr3:124691101:C:T	4.84855e-09	-1.64868	-0.660948	7.35495e-07	-1.80184	-1.42709
124691204	chr3:124691204:G:A	6.46122e-09	-1.45676	-0.565731	4.18324e-06	-1.78532	0.294678
124691250	chr3:124691250:G:A	8.0526e-09	-1.80231	-4.18686e-10	6.33627e-06	-1.07544	-4.18686e-10
124691296	chr3:124691296:C:T	1.54496e-05	5.75703	-4.18686e-10	0.003241	5.16191	-4.18686e-10
124691499	chr3:124691499:A:G	5.76903e-09	-1.58898	-0.546826	4.49074e-06	-1.74224	0.322531
124691654	chr3:124691654:A:T	1.31465e-08	-1.81288e-10	-1.31215	2.8952e-05	-1.81288e-10	0.443914
124691722	chr3:124691722:G:A	1.49286e-08	-1.81288e-10	-1.18503	6.11038e-06	-1.81288e-10	-1.11174
124691961	chr3:124691961:C:G	1.29531e-06	3.27819	-4.18686e-10	3.39078e-05	0.601917	-4.18686e-10
124692698	chr3:124692698:G:A	1.30761e-06	3.28764	-4.18686e-10	3.4096e-05	0.607454	-4.18686e-10
124692855	chr3:124692855:C:T	1.64176e-08	-1.81288e-10	-1.08995	6.0121e-06	-1.81288e-10	-1.12795
124693075	chr3:124693075:C:A	1.15587e-07	1.20119	-0.339471	2.68321e-05	-1.80239	2.17026
124693261	chr3:124693261:GT:G	2.06391e-09	-1.77028	-1.39342	1.5876e-06	-1.19396	-1.26554
124693306	chr3:124693306:T:C	8.1151e-09	-0.365056	-1.42953	3.83627e-06	-1.59562	0.0183926
124693624	chr3:124693624:T:C	8.7992e-09	-1.71179	-0.00185523	9.396e-07	-1.79411	-1.18992
124693677	chr3:124693677:T:G	2.95181e-08	0.907886	-1.41119	1.87796e-06	-1.72367	-0.567869
124693705	chr3:124693705:C:A	2.62628e-08	-1.81288e-10	-0.620157	1.06976e-05	-1.81288e-10	-0.551707
124693787	chr3:124693787:G:T	5.46997e-06	6.15445	-1.43573	1.74513e-06	-1.31213	-1.05277
124693844	chr3:124693844:G:T	8.95372e-08	1.86096	-1.25462	4.66905e-05	0.965976	-0.0441621
124693974	chr3:124693974:A:G	4.97261e-08	0.0182203	-4.18686e-10	7.98114e-06	-0.844646	-4.18686e-10
124694372	chr3:124694372:C:T	1.17983e-08	-1.81288e-10	-1.42035	4.6509e-06	-1.81288e-10	-1.38467
124694653	chr3:124694653:T:G	1.18786e-08	-1.81288e-10	-1.41357	8.09564e-06	-1.81288e-10	-0.830401
124694956	chr3:124694956:T:C	3.22576e-07	1.88803	-4.18686e-10	1.35165e-05	-0.317817	-4.18686e-10
124695052	chr3:124695052:A:AT	3.23529e-08	-1.74816	1.33656	4.30836e-06	-1.77346	0.312289
124695249	chr3:124695249:TACTA:T	4.12457e-07	1.71877	0.415047	3.26223e-05	0.243975	0.319296
124695607	chr3:124695607:G:A	8.55103e-08	1.67662	-1.11629	1.8505e-06	-0.984045	-1.32223
124696407	chr3:124696407:C:T	3.78292e-07	1.63651	0.41085	3.05094e-05	0.181962	0.314347
124696577	chr3:124696577:C:T	2.14765e-08	-1.81288e-10	-0.821348	1.52263e-05	-1.81288e-10	-0.198705
124696610	chr3:124696610:G:A	1.27352e-08	-1.81288e-10	-1.34394	4.52244e-06	-1.81288e-10	-1.41268
124696821	chr3:124696821:C:T	3.1156e-07	3.23322	-1.37994	9.82865e-06	0.779685	-1.41611
124697002	chr3:124697002:C:T	1.98655e-08	-1.81288e-10	-0.899324	8.41889e-06	-1.81288e-10	-0.79125
124697049	chr3:124697049:A:G	2.61555e-08	-1.81288e-10	-0.624249	1.06843e-05	-1.81288e-10	-0.552953
124697339	chr3:124697339:A:G	3.59469e-08	-1.75035	1.44409	4.72679e-06	-1.77159	0.403114
124697851	chr3:124697851:A:G	2.49884e-07	2.00781	-0.375118	3.51537e-06	-1.29531	-0.369271
124697864	chr3:124697864:A:G	2.94122e-07	2.1848	-0.389118	3.70385e-06	-1.22904	-0.38331
124697882	chr3:124697882:A:C	5.28343e-08	1.51627	-1.43742	1.27261e-05	0.947767	-1.32584
124698207	chr3:124698207:C:T	6.43159e-08	1.71204	-1.43655	1.37437e-05	0.882448	-1.18359
124698290	chr3:124698290:T:C	1.30225e-08	-1.81288e-10	-1.32163	5.87952e-06	-1.81288e-10	-1.15025
124698332	chr3:124698332:A:G	1.19035e-08	-1.81288e-10	-1.41147	8.14829e-06	-1.81288e-10	-0.823919
124698372	chr3:124698372:T:C	3.93553e-09	-1.24647	-1.27179	1.55692e-06	-1.763	-0.71602
124699226	chr3:124699226:A:G	4.22403e-09	-1.24791	-1.19961	1.7851e-06	-1.76318	-0.579069
124699456	chr3:124699456:C:T	2.11096e-08	-0.838581	-4.18686e-10	6.02611e-06	-1.12563	-4.18686e-10
124699536	chr3:124699536:A:T	1.22844e-08	-1.67839	0.298407	1.23131e-06	-1.80044	-0.913211
124699602	chr3:124699602:T:C	2.54515e-08	-1.81288e-10	-0.651536	1.04036e-05	-1.81288e-10	-0.579571
124699999	chr3:124699999:C:T	7.77837e-09	-1.57805	-0.25891	6.51489e-06	-1.72961	0.681973
124700032	chr3:124700032:T:C	6.59151e-08	1.7209	-1.42084	1.55626e-05	0.890308	-1.06716
124700388	chr3:124700388:C:T	1.7774e-08	-1.81288e-10	-1.01057	1.16581e-05	-1.81288e-10	-0.465726
124701035	chr3:124701035:G:A	2.55618e-08	-1.81288e-10	-0.647208	1.04504e-05	-1.81288e-10	-0.575088
124701387	chr3:124701387:TC:T	1.19533e-07	0.895288	-4.18686e-10	6.41156e-06	-1.06362	-4.18686e-10
124701778	chr3:124701778:T:G	8.75835e-07	3.99589	-1.10902	1.05539e-06	-1.51809	-1.34973
124701888	chr3:124701888:C:T	2.52957e-09	-1.60172	-1.35854	1.07509e-06	-1.8019	-1.04742
124702590	chr3:124702590:G:T	1.27357e-08	-1.81288e-10	-1.3439	4.52116e-06	-1.81288e-10	-1.41296
124702591	chr3:124702591:A:T	1.2737e-08	-1.81288e-10	-1.34379	4.52106e-06	-1.81288e-10	-1.41298
124702939	chr3:124702939:A:C	1.4805e-08	-1.81288e-10	-1.19334	6.28046e-06	-1.81288e-10	-1.08428
124703093	chr3:124703093:T:C	7.93579e-07	3.85665	-1.0684	1.04904e-06	-1.54439	-1.32946
124703415	chr3:124703415:T:G	9.79732e-09	-1.60728	0.0010831	9.38425e-06	-1.71227	1.02958
124703875	chr3:124703875:G:A	3.26675e-08	1.03314	-1.43507	1.59938e-06	-1.70337	-0.748739
124704185	chr3:124704185:T:C	3.004e-07	2.71114	-0.894336	2.06946e-05	1.5405	-1.43235
124704678	chr3:124704678:G:A	9.67912e-09	-1.61834	-4.18686e-10	3.06628e-06	-1.80126	-4.18686e-10
124704828	chr3:124704828:G:A	3.5796e-08	1.114	-1.42447	1.80046e-06	-1.68745	-0.646236
124704883	chr3:124704883:A:G	1.15992e-08	-1.81288e-10	-1.43737	5.01966e-06	-1.81288e-10	-1.30837
124705267	chr3:124705267:A:C	1.04485e-08	-1.63272	0.0908706	1.09565e-06	-1.80228	-1.0281
124705807	chr3:124705807:C:T	2.1443e-09	-1.75238	-1.37312	1.2118e-06	-1.43449	-1.29513
124706036	chr3:124706036:A:T	1.1698e-08	-1.81288e-10	-1.42889	4.7659e-06	-1.81288e-10	-1.36024
124706041	chr3:124706041:G:A	2.74526e-08	-1.52676	0.950909	1.96562e-05	-1.7564	1.81306
124706652	chr3:124706652:A:G	1.2982e-08	-1.81288e-10	-1.32475	7.00077e-06	-1.81288e-10	-0.975707
124706812	chr3:124706812:C:T	1.53385e-08	-1.81288e-10	-1.15794	9.33823e-06	-1.81288e-10	-0.687611
124708112	chr3:124708112:A:T	8.21865e-07	2.38413	0.439133	6.64199e-06	-1.16153	0.133215
124708475	chr3:124708475:A:G	2.74623e-08	-1.56127	0.985773	2.08433e-05	-1.74089	1.85619
124708571	chr3:124708571:T:C	6.32662e-06	6.04919	-1.18498	1.24678e-06	-1.31191	-1.38925
124708807	chr3:124708807:C:T	1.1512e-08	-1.57621	0.131289	1.12707e-06	-1.79679	-1.00532
124708860	chr3:124708860:A:G	1.44891e-08	-1.81288e-10	-1.21491	7.46076e-06	-1.81288e-10	-0.912069
124709110	chr3:124709110:TCAAAA:T	1.45357e-08	-1.81288e-10	-1.2117	7.49675e-06	-1.81288e-10	-0.907258
124709541	chr3:124709541:G:T	6.96685e-09	-1.56223	-0.384919	5.3565e-06	-1.753	0.509579
124709977	chr3:124709977:G:A	1.17671e-08	-1.81288e-10	-1.42301	4.71733e-06	-1.81288e-10	-1.37048
124709994	chr3:124709994:C:T	7.21383e-07	2.41017	0.282694	5.86018e-06	-1.14576	-0.00778479
124710049	chr3:124710049:G:A	6.78925e-07	2.36261	0.269591	5.64406e-06	-1.16463	-0.026494
124710311	chr3:124710311:T:C	1.17351e-08	-1.81288e-10	-1.42573	5.48602e-06	-1.81288e-10	-1.21952
124710561	chr3:124710561:G:A	5.99111e-09	-1.59131	-0.506719	4.61864e-06	-1.7389	0.347277
124710753	chr3:124710753:C:T	1.17677e-08	-1.59082	0.167865	1.14642e-06	-1.79906	-0.986031
124711001	chr3:124711001:T:C	3.83017e-08	1.1901	-1.43291	1.92702e-06	-1.66833	-0.59742
124711181	chr3:124711181:TA:T	4.56756e-08	0.964869	-1.03161	3.93809e-05	0.26419	0.487364
124711190	chr3:124711190:A:T	4.70565e-06	5.68812	-1.11991	1.13532e-06	-1.35832	-1.43649
124712049	chr3:124712049:G:A	1.52566e-08	-1.81288e-10	-1.1633	6.0577e-06	-1.81288e-10	-1.1204
124712066	chr3:124712066:G:A	8.66967e-08	0.574107	-4.18686e-10	6.05638e-06	-1.12062	-4.18686e-10
124712325	chr3:124712325:G:A	1.03085e-08	-1.42398	-0.131369	1.01593e-05	-1.48687	0.883539
124712681	chr3:124712681:A:T	5.01612e-07	2.58509	-0.255576	4.10459e-06	-0.87895	-0.630672
124712872	chr3:124712872:C:G	1.64637e-08	-1.81288e-10	-1.08715	6.50678e-06	-1.81288e-10	-1.04888
124713413	chr3:124713413:C:T	4.16643e-07	2.93354	-0.789619	1.10405e-06	-1.54947	-1.27328
124713545	chr3:124713545:T:G	4.18479e-07	2.95025	-0.801929	1.1e-06	-1.54722	-1.2792
124713865	chr3:124713865:C:T	1.58578e-08	-1.81288e-10	-1.12465	5.24342e-06	-1.81288e-10	-1.26475
124714316	chr3:124714316:G:A	4.27852e-09	-1.79235	-0.642348	2.50341e-06	-1.69866	-0.305418
124714360	chr3:124714360:T:G	4.00824e-07	2.10521	-4.18686e-10	2.43015e-05	0.268811	-4.18686e-10
124714703	chr3:124714703:G:A	9.83647e-09	-1.17804	-0.424174	5.72306e-06	-1.51937	0.34215
124714813	chr3:124714813:C:T	8.26021e-09	-1.75328	-0.0235829	1.07301e-06	-1.77483	-1.07643
124714858	chr3:124714858:G:A	2.84522e-08	0.855333	-1.39542	8.72014e-06	0.401371	-1.15746
124714908	chr3:124714908:C:T	3.36745e-09	-1.79727	-0.876885	3.52778e-06	-1.4633	-0.197758
124715729	chr3:124715729:C:A	1.37153e-08	-1.81288e-10	-1.26979	4.94546e-06	-1.81288e-10	-1.32326
124716168	chr3:124716168:T:C	9.10655e-09	-1.74703	0.0677124	1.16232e-06	-1.7798	-0.991514
124716246	chr3:124716246:G:A	1.07353e-08	-1.74712	0.232349	1.2591e-06	-1.77966	-0.911666
124716263	chr3:124716263:T:C	4.60619e-08	1.32012	-1.37844	1.31303e-06	-1.35656	-1.29283
124716294	chr3:124716294:C:T	3.29533e-09	-1.80183	-0.893973	4.06367e-06	-1.41052	-0.109124
124716419	chr3:124716419:G:A	5.13612e-08	0.0505734	-4.18686e-10	8.9564e-06	-0.729359	-4.18686e-10
124716490	chr3:124716490:C:T	3.12279e-09	-1.801	-0.948584	3.67102e-06	-1.4263	-0.194961
124716512	chr3:124716512:A:G	3.1053e-08	-1.81288e-10	-0.452612	1.47192e-05	-1.81288e-10	-0.232572
124716933	chr3:124716933:G:A	1.15978e-08	-1.81288e-10	-1.4375	5.42252e-06	-1.81288e-10	-1.23117
124717041	chr3:124717041:T:C	5.65709e-07	3.85289	-1.40311	3.11459e-06	-1.58648	-0.199145
124717461	chr3:124717461:C:T	1.28215e-08	-1.81288e-10	-1.33718	5.97016e-06	-1.81288e-10	-1.13495
124717498	chr3:124717498:G:A	2.77509e-08	0.593514	-1.15856	1.96489e-06	-1.56538	-0.680913
124717526	chr3:124717526:A:T	1.68458e-08	-1.81288e-10	-1.06421	5.36629e-06	-1.81288e-10	-1.24159
124717881	chr3:124717881:G:A	2.02518e-07	1.42252	-4.18686e-10	2.85129e-05	0.428629	-4.18686e-10
124717928	chr3:124717928:T:C	1.66494e-08	-1.81288e-10	-1.07594	5.98106e-06	-1.81288e-10	-1.13313
124717989	chr3:124717989:T:C	1.23186e-08	-1.81288e-10	-1.3772	7.29397e-06	-1.81288e-10	-0.934679
124718102	chr3:124718102:A:G	4.58132e-06	5.58248	-1.04105	3.4838e-05	1.97123	-1.34224
124718452	chr3:124718452:C:T	5.76071e-05	5.5105	1.56259	0.0060386	5.34792	0.436276
124718671	chr3:124718671:T:G	1.26655e-08	-1.81288e-10	-1.34943	5.71362e-06	-1.81288e-10	-1.17888
124719482	chr3:124719482:C:T	1.45413e-08	-1.25013	0.0388162	1.65712e-06	-0.985729	-1.43092
124719592	chr3:124719592:T:C	1.30884e-08	-1.30676	-0.00981615	2.19586e-06	-1.41725	-0.717902
124719665	chr3:124719665:T:A	2.74726e-07	1.72746	-4.18686e-10	2.07082e-05	0.108801	-4.18686e-10
124720720	chr3:124720720:A:G	4.61667e-09	-1.23892	-1.11971	4.27961e-06	-0.339917	-1.12795
124720837	chr3:124720837:C:T	1.50339e-07	-1.81288e-10	1.12458	2.94298e-05	-1.81288e-10	0.46028
124721123	chr3:124721123:A:G	1.16834e-08	-1.81288e-10	-1.43014	4.89981e-06	-1.81288e-10	-1.33253
124721933	chr3:124721933:G:A	0.000129169	8.58502	-0.704449	5.03147e-05	1.69289	-0.69632
124722346	chr3:124722346:CAGGAA:C	1.28755e-08	-1.81288e-10	-1.33298	4.47214e-06	-1.81288e-10	-1.42386
124722390	chr3:124722390:A:G	0.000270455	10.0502	-1.43064	5.90499e-05	2.53068	-1.37402
124722497	chr3:124722497:G:A	1.09722e-07	0.809643	-4.18686e-10	1.08508e-05	-0.53749	-4.18686e-10
124722654	chr3:124722654:A:G	0.00041118	10.4424	-1.4039	9.25384e-05	2.92252	-1.31662
124722658	chr3:124722658:A:G	2.37155e-08	-1.81288e-10	-0.722178	2.47273e-05	-1.81288e-10	0.286182
124723299	chr3:124723299:G:A	2.76744e-09	-1.55594	-1.31444	8.0001e-07	-1.7384	-1.40645
124723534	chr3:124723534:A:T	1.21319e-08	-1.39247	-4.18686e-10	6.63465e-06	-1.02942	-4.18686e-10
124724234	chr3:124724234:T:A	1.56837e-08	-1.81288e-10	-1.13569	4.9984e-06	-1.81288e-10	-1.31261
124724444	chr3:124724444:A:G	1.51611e-08	-1.81288e-10	-1.16958	1.25514e-05	-1.81288e-10	-0.391899
124724675	chr3:124724675:T:C	1.97768e-07	2.18484	-0.786061	9.71202e-05	0.614521	1.0397
124724755	chr3:124724755:A:T	1.49212e-08	-1.81288e-10	-1.18553	5.38378e-06	-1.81288e-10	-1.23834
124724779	chr3:124724779:A:G	1.22234e-08	-1.81288e-10	-1.38495	4.68546e-06	-1.81288e-10	-1.37726
124725155	chr3:124725155:C:T	1.71515e-07	1.25636	-4.18686e-10	1.49928e-05	-0.214157	-4.18686e-10
124725355	chr3:124725355:A:G	1.1613e-08	-1.81288e-10	-1.43618	4.47802e-06	-1.81288e-10	-1.42255
124725460	chr3:124725460:T:C	2.87476e-09	-1.77138	-1.06096	2.53382e-06	-1.43857	-0.553428
124725752	chr3:124725752:C:T	1.57284e-06	3.17475	0.297578	0.00737936	3.25321	2.73151
124726385	chr3:124726385:T:C	1.63176e-07	1.20652	-4.18686e-10	1.51351e-05	-0.20471	-4.18686e-10
124727230	chr3:124727230:T:C	5.62099e-09	-1.25563	-0.906171	3.88778e-06	-1.78254	0.218652
124727503	chr3:124727503:A:C	1.16111e-08	-1.81288e-10	-1.43634	4.48075e-06	-1.81288e-10	-1.42194
124728057	chr3:124728057:G:A	4.51806e-09	-1.30423	-1.07599	2.94024e-06	-0.570589	-1.27265
124728160	chr3:124728160:A:G	2.49386e-08	-1.81288e-10	-0.671891	3.66206e-05	-1.81288e-10	0.678883
124728628	chr3:124728628:T:C	1.46471e-08	-1.81288e-10	-1.20406	8.5319e-06	-1.81288e-10	-0.777915
124728697	chr3:124728697:C:T	5.76067e-09	-1.2332	-0.904054	4.03178e-06	-0.463693	-1.06383
124728741	chr3:124728741:C:T	1.51392e-05	5.73673	-4.18686e-10	0.00574373	5.73414	-4.18686e-10
124728743	chr3:124728743:C:T	4.89648e-09	-1.23548	-1.06431	3.30939e-06	-0.460267	-1.2647
124728918	chr3:124728918:G:A	4.35695e-09	-1.37449	-1.04204	2.68849e-06	-0.681901	-1.25085
124728945	chr3:124728945:G:A	1.09702e-07	0.80946	-4.18686e-10	1.08702e-05	-0.535701	-4.18686e-10
124728970	chr3:124728970:C:T	1.20583e-08	-1.81288e-10	-1.39856	5.22051e-06	-1.81288e-10	-1.26913
124729109	chr3:124729109:T:A	4.72122e-09	-1.3203	-1.01594	3.22854e-06	-0.593457	-1.15624
124729176	chr3:124729176:G:A	1.57161e-08	-1.81288e-10	-1.13362	9.76534e-06	-1.81288e-10	-0.642888
124729302	chr3:124729302:C:T	1.16146e-08	-1.81288e-10	-1.43605	4.47608e-06	-1.81288e-10	-1.42298
124729446	chr3:124729446:G:A	8.08179e-09	-1.7987	-4.18686e-10	8.78978e-06	-0.748137	-4.18686e-10
124729538	chr3:124729538:C:A	6.12336e-09	-1.2197	-0.856498	4.21595e-06	-1.78847	0.305622
124730344	chr3:124730344:C:A	1.18721e-08	-1.81288e-10	-1.41412	5.04666e-06	-1.81288e-10	-1.303
124730362	chr3:124730362:A:G	1.05402e-06	2.92652	0.145531	0.00721322	2.98817	2.97377
124730405	chr3:124730405:T:C	4.01465e-06	5.10896	-0.699569	0.000430567	2.50511	0.638268
124730444	chr3:124730444:A:G	8.91258e-07	2.89122	0.0131004	0.00550068	2.94708	2.74382
124730492	chr3:124730492:T:C	1.18705e-08	-1.81288e-10	-1.41426	5.04555e-06	-1.81288e-10	-1.30322
124730737	chr3:124730737:G:A	1.2316e-08	-1.81288e-10	-1.37741	4.47603e-06	-1.81288e-10	-1.42299
124730886	chr3:124730886:G:A	8.09286e-09	-1.79733	-4.18686e-10	5.79921e-06	-1.164	-4.18686e-10
124730970	chr3:124730970:A:T	7.18978e-07	3.96474	-1.27522	0.000378746	3.65365	-0.638508
124731216	chr3:124731216:CAAAT:C	8.00026e-06	6.14079	-1.04187	5.98518e-05	1.11771	0.0524313
124731336	chr3:124731336:G:A	6.27758e-08	0.25126	-4.18686e-10	7.15237e-06	-0.954283	-4.18686e-10
124731437	chr3:124731437:G:T	4.63808e-09	-1.34617	-1.00784	3.11703e-06	-0.634308	-1.15054
124731439	chr3:124731439:G:A	1.45258e-08	-1.81288e-10	-1.21238	5.2697e-06	-1.81288e-10	-1.25975
124731474	chr3:124731474:T:C	7.73111e-06	6.0666	-1.0019	6.18111e-05	1.07477	0.127587
124731577	chr3:124731577:C:T	1.17239e-08	-1.81288e-10	-1.42668	7.62753e-06	-1.81288e-10	-0.889963
124731590	chr3:124731590:ATCT:A	4.81645e-09	-1.3085	-1.00777	3.31086e-06	-0.574089	-1.15043
124732000	chr3:124732000:A:G	1.62941e-08	-1.81288e-10	-1.0975	1.32112e-05	-1.81288e-10	-0.340659
124732091	chr3:124732091:C:T	1.19719e-08	-1.81288e-10	-1.40575	4.41338e-06	-1.81288e-10	-1.43709
124732200	chr3:124732200:T:C	4.87203e-08	-1.81288e-10	-0.00221267	1.61159e-05	-1.81288e-10	-0.141918
124732437	chr3:124732437:T:C	6.59216e-06	5.92635	-1.02103	5.48216e-05	0.992721	0.0896359
124732465	chr3:124732465:T:G	4.78325e-09	-1.32677	-0.996416	3.24403e-06	-0.60441	-1.1405
124732723	chr3:124732723:C:A	8.15421e-06	6.15248	-1.0345	6.11287e-05	1.12736	0.0638973
124733312	chr3:124733312:T:A	4.71391e-09	-1.32107	-1.01672	3.22e-06	-0.594633	-1.15771
124733677	chr3:124733677:T:C	1.18237e-08	-1.81288e-10	-1.4182	4.43199e-06	-1.81288e-10	-1.43288
124733883	chr3:124733883:G:A	1.18235e-08	-1.81288e-10	-1.41822	4.43204e-06	-1.81288e-10	-1.43287
124734175	chr3:124734175:T:G	6.65868e-09	-1.31892	-0.673472	6.83771e-06	-1.76841	0.769132
124734267	chr3:124734267:A:G	8.98114e-06	6.21011	-0.995533	6.83439e-05	1.16174	0.141088
124734346	chr3:124734346:A:G	1.67384e-08	-1.20876	0.138158	1.72475e-05	0.136556	-0.210617
124734536	chr3:124734536:C:T	3.76862e-07	3.26886	-1.22529	1.80555e-05	-0.102348	0.0740727
124734749	chr3:124734749:A:G	1.83385e-08	-1.81288e-10	-0.979308	1.22215e-05	-1.81288e-10	-0.418533
124734842	chr3:124734842:A:G	1.1165e-07	0.827064	-4.18686e-10	1.10093e-05	-0.522988	-4.18686e-10
124734894	chr3:124734894:G:A	1.78595e-08	-1.81288e-10	-1.00577	5.09484e-06	-1.81288e-10	-1.2935
124735359	chr3:124735359:T:C	1.17538e-08	-1.81288e-10	-1.42413	4.41927e-06	-1.81288e-10	-1.43575
124735602	chr3:124735602:C:T	5.7016e-09	-1.24369	-0.903876	3.91372e-06	-1.78428	0.22704
124735635	chr3:124735635:T:G	1.17706e-08	-1.81288e-10	-1.4227	4.44404e-06	-1.81288e-10	-1.43016
124735693	chr3:124735693:T:G	1.15999e-08	-1.81288e-10	-1.43732	6.60532e-06	-1.81288e-10	-1.03385
124735837	chr3:124735837:C:T	4.55791e-09	-1.37156	-0.999882	3.01094e-06	-0.675558	-1.14392
124736347	chr3:124736347:T:C	1.18267e-08	-1.81288e-10	-1.41795	4.43145e-06	-1.81288e-10	-1.433
124736370	chr3:124736370:CCTT:C	1.17543e-08	-1.81288e-10	-1.42409	4.41919e-06	-1.81288e-10	-1.43577
124736480	chr3:124736480:T:A	1.17522e-08	-1.81288e-10	-1.42427	4.41946e-06	-1.81288e-10	-1.43571
124736720	chr3:124736720:A:G	1.16411e-08	-1.81288e-10	-1.43376	4.50327e-06	-1.81288e-10	-1.41692
124737895	chr3:124737895:G:C	3.44811e-09	-1.34896	-1.30152	2.85388e-06	-0.629207	-1.24384
124738425	chr3:124738425:C:T	4.61986e-09	-1.36622	-0.991727	3.0524e-06	-0.667637	-1.13816
124738636	chr3:124738636:T:G	4.47285e-09	-1.41196	-0.978318	2.87329e-06	-0.739315	-1.12696
124738640	chr3:124738640:C:T	1.16419e-06	3.06547	0.105997	0.0077021	3.13216	2.89537
124738908	chr3:124738908:A:T	1.16025e-08	-1.81288e-10	-1.43709	5.55236e-06	-1.81288e-10	-1.2075
124739486	chr3:124739486:C:T	3.83114e-09	-1.40458	-1.14057	2.54204e-06	-0.724854	-1.2639
124740079	chr3:124740079:A:G	1.64122e-08	-1.81288e-10	-1.09028	5.9222e-06	-1.81288e-10	-1.14302
124740091	chr3:124740091:T:A	2.2844e-07	1.54296	-4.18686e-10	1.86603e-05	0.00467362	-4.18686e-10
124740279	chr3:124740279:G:A	1.16089e-08	-1.81288e-10	-1.43654	6.4186e-06	-1.81288e-10	-1.06253
124741432	chr3:124741432:A:G	2.46024e-08	-1.81288e-10	-0.685466	1.24537e-05	-1.81288e-10	-0.399707
124741614	chr3:124741614:G:A	2.44485e-06	3.91343	-4.18686e-10	0.000115761	1.8298	-4.18686e-10
124741770	chr3:124741770:G:A	1.45671e-08	-1.81288e-10	-1.20955	5.28599e-06	-1.81288e-10	-1.25667
124741887	chr3:124741887:A:G	2.34472e-08	-1.81288e-10	-0.733557	1.69961e-05	-1.81288e-10	-0.0887446
124741924	chr3:124741924:A:C	3.53391e-08	-1.81288e-10	-0.323318	1.22127e-05	-1.81288e-10	-0.419252
124742068	chr3:124742068:T:G	1.21369e-08	-1.81288e-10	-1.39206	4.41154e-06	-1.81288e-10	-1.4375
124742321	chr3:124742321:G:A	1.45351e-08	-1.81288e-10	-1.21174	5.27286e-06	-1.81288e-10	-1.25915
124742429	chr3:124742429:A:G	9.01979e-08	0.613697	-4.18686e-10	9.47355e-06	-0.673224	-4.18686e-10
124742697	chr3:124742697:A:G	2.69068e-09	-1.52777	-1.37074	7.92549e-07	-1.72385	-1.43037
124742858	chr3:124742858:G:T	1.23336e-08	-1.81288e-10	-1.37598	4.41898e-06	-1.81288e-10	-1.43582
124742908	chr3:124742908:C:T	3.44747e-06	5.6924	-1.43531	6.33523e-05	2.64524	-1.41826
124742957	chr3:124742957:C:T	3.17951e-09	-1.4298	-1.30178	2.48928e-06	-0.763851	-1.24588
124742980	chr3:124742980:G:A	1.04496e-07	0.760837	-4.18686e-10	1.05228e-05	-0.568182	-4.18686e-10
124743211	chr3:124743211:T:G	3.43812e-09	-1.38866	-1.26473	2.79084e-06	-0.693641	-1.20174
124743412	chr3:124743412:C:T	3.33025e-09	-1.4204	-1.26486	2.63731e-06	-0.749224	-1.20274
124743480	chr3:124743480:T:C	1.16619e-08	-1.81288e-10	-1.43198	5.0888e-06	-1.81288e-10	-1.29468
124743530	chr3:124743530:C:T	2.49818e-09	-1.54036	-1.43239	7.94439e-07	-1.7224	-1.42945
124743799	chr3:124743799:C:T	4.59042e-05	6.846	-4.18686e-10	0.000300791	2.78469	-4.18686e-10
124743890	chr3:124743890:A:ACAAC	3.02897e-07	1.82509	-4.18686e-10	2.11189e-05	0.128439	-4.18686e-10
124743961	chr3:124743961:C:T	3.34848e-09	-1.4254	-1.2544	2.65284e-06	-0.756593	-1.1895
124744112	chr3:124744112:A:G	1.19581e-07	0.895688	-4.18686e-10	1.15429e-05	-0.475658	-4.18686e-10
124744139	chr3:124744139:CT:C	5.55557e-09	-1.2936	-0.879911	4.12443e-06	-1.77408	0.269278
124744610	chr3:124744610:A:G	9.56196e-08	0.672069	-4.18686e-10	9.91268e-06	-0.627912	-4.18686e-10
124744756	chr3:124744756:GC:G	1.87706e-08	-1.81288e-10	-0.956017	1.26171e-05	-1.81288e-10	-0.386678
124744809	chr3:124744809:A:T	3.33765e-09	-1.42261	-1.26043	2.64439e-06	-0.752711	-1.19658
124745067	chr3:124745067:C:T	1.0673e-07	0.781993	-4.18686e-10	1.06789e-05	-0.553455	-4.18686e-10
124745077	chr3:124745077:A:T	1.08274e-08	-1.50623	-4.18686e-10	3.91802e-06	-1.55614	-4.18686e-10
124745295	chr3:124745295:C:A	6.22686e-07	3.37117	-0.825439	2.76859e-05	-0.0573428	0.456541
124745433	chr3:124745433:G:A	1.80761e-08	-1.81288e-10	-0.993719	1.19432e-05	-1.81288e-10	-0.441567
124745795	chr3:124745795:T:G	7.22321e-06	5.69111	-0.694368	7.21356e-05	0.848371	0.50845
124746284	chr3:124746284:TC:T	1.16184e-08	-1.81288e-10	-1.43572	6.28379e-06	-1.81288e-10	-1.08375
124746494	chr3:124746494:GAGA:G	1.14163e-08	-1.32666	-0.126601	1.05222e-05	-1.61533	1.04709
124746698	chr3:124746698:G:A	3.36512e-09	-1.43653	-1.23831	2.50147e-06	-0.77174	-1.23311
124746968	chr3:124746968:A:G	3.0266e-07	1.8243	-4.18686e-10	2.10864e-05	0.126903	-4.18686e-10
124746985	chr3:124746985:G:C	3.11863e-07	1.85426	-4.18686e-10	2.15367e-05	0.148031	-4.18686e-10
124747110	chr3:124747110:G:A	4.73955e-09	-1.45766	-0.87471	2.66111e-06	-0.81803	-1.12496
124747236	chr3:124747236:G:A	3.50547e-09	-1.39506	-1.23892	2.84002e-06	-0.707463	-1.17045
124747266	chr3:124747266:C:CA	3.40103e-09	-1.40222	-1.26201	2.7325e-06	-0.719336	-1.19718
124747460	chr3:124747460:C:T	1.04733e-07	0.763105	-4.18686e-10	1.05243e-05	-0.568037	-4.18686e-10
124747498	chr3:124747498:A:G	1.18842e-08	-1.81288e-10	-1.4131	1.14071e-05	-1.81288e-10	-0.487487
124747621	chr3:124747621:G:A	1.52644e-08	-1.81288e-10	-1.16278	1.27847e-05	-1.81288e-10	-0.373481
124747816	chr3:124747816:C:T	1.86754e-08	-1.81288e-10	-0.9611	2.18286e-05	-1.81288e-10	0.161493
124748162	chr3:124748162:T:C	1.29444e-08	-1.81288e-10	-1.32764	5.62745e-06	-1.81288e-10	-1.19407
124748336	chr3:124748336:G:T	1.26151e-07	0.949173	-4.18686e-10	1.20046e-05	-0.436435	-4.18686e-10
124748514	chr3:124748514:C:T	6.97905e-09	-1.46848	-0.47692	6.20786e-06	-1.69925	0.603342
124748524	chr3:124748524:C:T	1.22269e-08	-1.81288e-10	-1.38467	4.69437e-06	-1.81288e-10	-1.37536
124748569	chr3:124748569:G:T	1.51078e-08	-1.81288e-10	-1.1731	1.25056e-05	-1.81288e-10	-0.395547
124748570	chr3:124748570:G:A	1.5101e-08	-1.81288e-10	-1.17355	1.24945e-05	-1.81288e-10	-0.396439
124748801	chr3:124748801:C:T	8.92575e-08	0.603216	-4.18686e-10	9.4457e-06	-0.676167	-4.18686e-10
124748823	chr3:124748823:G:T	1.17302e-08	-1.81288e-10	-1.42614	7.58807e-06	-1.81288e-10	-0.895149
124748960	chr3:124748960:C:G	1.21193e-08	-1.81288e-10	-1.39351	4.4115e-06	-1.81288e-10	-1.43751
124749404	chr3:124749404:T:G	9.04247e-09	-1.68638	-4.18686e-10	5.22755e-06	-1.26779	-4.18686e-10
124749450	chr3:124749450:TGGCAG:T	1.1616e-08	-1.81288e-10	-1.43592	4.52266e-06	-1.81288e-10	-1.41263
124749734	chr3:124749734:C:A	1.49187e-08	-1.81288e-10	-1.18569	5.3861e-06	-1.81288e-10	-1.23791
124750575	chr3:124750575:C:A	5.82204e-09	-1.58098	-0.545674	5.10593e-06	-1.75663	0.4653
124750717	chr3:124750717:G:A	1.5418e-05	6.21055	-0.455565	8.48792e-05	1.1391	0.380399
124751335	chr3:124751335:G:A	1.22826e-08	-1.81288e-10	-1.38012	7.10225e-06	-1.81288e-10	-0.961316
124751711	chr3:124751711:C:T	1.06635e-08	-1.52149	-4.18686e-10	2.2485e-05	0.191121	-4.18686e-10
124752033	chr3:124752033:C:T	4.77603e-06	4.99413	-0.411078	4.43547e-05	0.434865	0.435627
124752250	chr3:124752250:T:A	6.42531e-06	5.58237	-0.702675	7.76422e-05	0.79121	0.639174
124752624	chr3:124752624:C:T	3.08291e-09	-1.52715	-1.23529	2.14589e-06	-0.932526	-1.22565
124752887	chr3:124752887:T:C	5.38689e-07	3.74166	-1.34083	0.000381252	3.85438	-0.832647
124752891	chr3:124752891:A:G	2.76135e-06	5.18381	-1.14865	0.000156223	2.90016	-0.770599
124753052	chr3:124753052:G:T	3.895e-09	-1.54661	-0.982004	2.25124e-06	-0.971477	-1.13877
124753213	chr3:124753213:A:G	1.39488e-06	3.15133	0.200925	0.000146672	-0.176896	2.24337
124753222	chr3:124753222:T:C	1.17623e-08	-1.81288e-10	-1.42341	7.72047e-06	-1.81288e-10	-0.877851
124753350	chr3:124753350:T:A	3.01683e-09	-1.46762	-1.31648	2.23889e-06	-0.829083	-1.28666
124753388	chr3:124753388:ATTAT:A	1.3471e-08	-1.81288e-10	-1.28777	4.42324e-06	-1.81288e-10	-1.43485
124753452	chr3:124753452:T:C	3.08213e-09	-1.40071	-1.36198	2.37909e-06	-0.717484	-1.33752
124753745	chr3:124753745:C:G	4.99489e-09	-1.2345	-1.04539	3.03414e-06	-1.78594	-0.0258621
124753817	chr3:124753817:A:G	3.78258e-06	4.65591	-0.306056	0.000555602	2.15685	1.24148
124753919	chr3:124753919:C:T	1.17241e-07	0.875923	-4.18686e-10	1.14099e-05	-0.487243	-4.18686e-10
124754050	chr3:124754050:A:G	5.34525e-07	3.63087	-1.2378	0.000297447	3.33936	-0.565852
124754306	chr3:124754306:G:A	9.02599e-09	-1.80166	0.113455	7.53127e-07	-1.76796	-1.43728
124754462	chr3:124754462:A:G	2.3771e-08	-1.81288e-10	-0.719844	8.99196e-06	-1.81288e-10	-0.725397
124754551	chr3:124754551:G:C	1.42817e-08	-1.81288e-10	-1.22933	5.18158e-06	-1.81288e-10	-1.27662
124754712	chr3:124754712:A:G	1.42625e-08	-1.81288e-10	-1.23068	4.4134e-06	-1.81288e-10	-1.43708
124754716	chr3:124754716:T:C	1.1949e-08	-1.81288e-10	-1.40766	4.60595e-06	-1.81288e-10	-1.39438
124754727	chr3:124754727:G:T	1.8829e-08	-1.81288e-10	-0.952911	1.7185e-05	-1.81288e-10	-0.0776889
124754740	chr3:124754740:C:T	4.35159e-08	-1.81288e-10	-0.115182	2.33417e-05	-1.81288e-10	0.228514
124754828	chr3:124754828:A:G	3.38608e-09	-1.27317	-1.39547	2.77244e-06	-0.51119	-1.39081
124755032	chr3:124755032:AG:A	3.13212e-09	-1.41194	-1.33466	2.34721e-06	-0.73979	-1.32871
124755047	chr3:124755047:C:T	3.04839e-09	-1.42506	-1.34864	2.26488e-06	-0.760543	-1.34366
124755065	chr3:124755065:A:T	3.23729e-08	0.203634	-0.61462	5.51052e-06	-0.952568	-0.2625
124755076	chr3:124755076:A:G	4.55307e-09	-1.28905	-1.08345	2.80224e-06	-1.7752	-0.116112
124755083	chr3:124755083:A:G	3.14382e-09	-1.31121	-1.43166	8.57996e-07	-1.77025	-1.30464
124755094	chr3:124755094:C:T	7.71192e-06	5.84372	-0.781508	8.64208e-05	0.946634	0.590867
124755365	chr3:124755365:T:G	2.17141e-08	-1.81288e-10	-0.810349	5.16112e-06	-1.81288e-10	-1.28057
124755407	chr3:124755407:G:C	6.40468e-08	0.271305	-4.18686e-10	7.34587e-06	-0.927588	-4.18686e-10
124755585	chr3:124755585:T:C	3.00072e-09	-1.42339	-1.36607	2.23016e-06	-0.758292	-1.36136
124755586	chr3:124755586:G:T	2.97112e-09	-1.4337	-1.36568	2.19261e-06	-0.775648	-1.36099
124755592	chr3:124755592:A:G	1.3707e-08	-1.81288e-10	-1.2704	4.8638e-06	-1.81288e-10	-1.33991
124755777	chr3:124755777:G:A	3.05065e-09	-1.40974	-1.36321	2.28764e-06	-0.735872	-1.35833
124755865	chr3:124755865:C:T	2.87998e-09	-1.46039	-1.37013	2.08371e-06	-0.822118	-1.36546
124755954	chr3:124755954:G:T	1.56942e-08	-1.81288e-10	-1.13502	9.51923e-06	-1.81288e-10	-0.668413
124755959	chr3:124755959:A:G	1.5658e-08	-1.81288e-10	-1.13733	9.48996e-06	-1.81288e-10	-0.671493
124756354	chr3:124756354:T:G	3.51174e-09	-1.41716	-1.21504	2.14377e-06	-1.78806	-0.371104
124756364	chr3:124756364:T:G	3.25694e-09	-1.42873	-1.27879	2.41774e-06	-0.767642	-1.27125
124756531	chr3:124756531:C:T	3.22775e-08	-1.81288e-10	-0.413938	1.12028e-05	-1.81288e-10	-0.505563
124756586	chr3:124756586:C:T	7.47232e-08	0.425482	-4.18686e-10	8.12266e-06	-0.82707	-4.18686e-10
124756786	chr3:124756786:A:T	2.8227e-09	-1.42003	-1.43058	2.12292e-06	-0.747853	-1.42108
124756875	chr3:124756875:T:C	3.21888e-08	-1.81288e-10	-0.416692	1.10812e-05	-1.81288e-10	-0.516474
124756900	chr3:124756900:C:T	1.01689e-05	5.64689	-0.308104	7.44975e-05	0.810383	0.578655
124756957	chr3:124756957:G:T	1.1291e-05	5.25992	0.183535	0.00239987	2.64212	2.21932
124756958	chr3:124756958:T:G	3.15879e-09	-1.38012	-1.358	2.41587e-06	-0.687234	-1.35243
124757052	chr3:124757052:C:T	3.03734e-09	-1.41773	-1.3596	2.26722e-06	-0.748505	-1.35467
124757248	chr3:124757248:A:G	1.1707e-05	5.29838	0.181259	0.00248004	2.67297	2.22134
124757331	chr3:124757331:G:A	1.64277e-06	3.77773	-0.261901	0.00010543	0.199562	1.53676
124757345	chr3:124757345:T:C	4.47147e-09	-1.48236	-0.90823	2.50667e-06	-0.859425	-1.14335
124757514	chr3:124757514:G:A	1.70967e-08	-1.04942	-4.18686e-10	3.80493e-06	-1.58543	-4.18686e-10
124757841	chr3:124757841:G:C	3.15072e-09	-1.38022	-1.36046	2.40539e-06	-0.687668	-1.35635
124757874	chr3:124757874:G:A	1.28117e-08	-1.81288e-10	-1.33795	4.70622e-06	-1.81288e-10	-1.37284
124757911	chr3:124757911:ACAGT:A	1.40098e-08	-1.81288e-10	-1.24855	4.4147e-06	-1.81288e-10	-1.43679
124757951	chr3:124757951:T:G	1.25361e-08	-1.81288e-10	-1.35969	4.48595e-06	-1.81288e-10	-1.42078
124758001	chr3:124758001:C:T	1.3167e-08	-1.81288e-10	-1.31059	4.42274e-06	-1.81288e-10	-1.43497
124758081	chr3:124758081:T:C	2.65318e-09	-1.55788	-1.35467	1.78511e-06	-0.994726	-1.34752
124758142	chr3:124758142:CA:C	2.79853e-09	-1.4432	-1.41602	2.0625e-06	-0.791933	-1.40587
124758413	chr3:124758413:A:G	2.94564e-09	-1.45292	-1.35507	2.15274e-06	-0.805073	-1.34991
124758491	chr3:124758491:A:G	1.31108e-08	-1.81288e-10	-1.31487	8.72716e-06	-1.81288e-10	-0.755287
124758658	chr3:124758658:T:C	1.3168e-08	-1.81288e-10	-1.31052	4.42267e-06	-1.81288e-10	-1.43498
124758833	chr3:124758833:C:T	1.06313e-06	4.3507	-1.27003	0.000516107	3.96831	-0.643719
124759211	chr3:124759211:G:A	2.93647e-09	-1.43449	-1.37662	2.17224e-06	-0.773957	-1.37201
124759782	chr3:124759782:C:A	3.11088e-08	-1.81288e-10	-0.450818	1.07186e-05	-1.81288e-10	-0.549747
124759847	chr3:124759847:C:G	1.01369e-06	4.2952	-1.26216	0.000497744	3.91118	-0.622825
124759887	chr3:124759887:A:G	1.01985e-05	5.21808	0.123609	0.00213324	2.6112	2.13247
124759912	chr3:124759912:T:G	8.56759e-06	5.16743	-4.18686e-10	0.00337998	5.2039	-4.18686e-10
124760001	chr3:124760001:T:C	9.0826e-08	0.620636	-4.18686e-10	9.26686e-06	-0.695283	-4.18686e-10
124760113	chr3:124760113:G:C	3.37693e-09	-1.40501	-1.26633	2.63174e-06	-0.726428	-1.22765
124760365	chr3:124760365:C:T	1.78067e-05	5.96861	-0.0695866	0.000392695	1.03724	2.01407
124760453	chr3:124760453:T:C	2.99869e-09	-1.41522	-1.37492	2.24097e-06	-0.744497	-1.37032
124760596	chr3:124760596:G:C	1.40151e-08	-1.81288e-10	-1.24817	1.00898e-05	-1.81288e-10	-0.610201
124760733	chr3:124760733:C:T	3.03641e-09	-1.39501	-1.38262	2.29178e-06	-0.711656	-1.38074
124760734	chr3:124760734:T:A	9.71867e-06	5.14774	0.145757	0.00205805	2.54435	2.16344
124761040	chr3:124761040:T:C	4.74365e-08	-0.0289175	-4.18686e-10	5.95485e-06	-1.13752	-4.18686e-10
124761557	chr3:124761557:G:A	8.41536e-08	0.544335	-4.18686e-10	8.79376e-06	-0.747685	-4.18686e-10
124761583	chr3:124761583:A:G	2.08992e-09	-1.78065	-1.37053	1.37423e-06	-1.27974	-1.32409
124761659	chr3:124761659:A:G	1.53151e-08	-1.81288e-10	-1.15947	5.1058e-06	-1.81288e-10	-1.29135
124761796	chr3:124761796:T:C	9.67966e-06	5.19981	0.0896637	0.00203723	2.58976	2.10786
124761811	chr3:124761811:C:T	1.21914e-08	-1.81288e-10	-1.38757	7.1691e-06	-1.81288e-10	-0.951946
124761881	chr3:124761881:G:A	1.06539e-08	-1.52238	-4.18686e-10	3.14921e-06	-1.77458	-4.18686e-10
124761996	chr3:124761996:A:G	3.02875e-09	-1.40508	-1.37508	2.28006e-06	-0.727044	-1.37048
124762205	chr3:124762205:G:A	4.87262e-09	-1.39973	-0.904943	2.88876e-06	-0.719997	-1.1409
124762370	chr3:124762370:T:TGTCA	2.0774e-08	-1.81288e-10	-0.854608	5.18298e-06	-1.81288e-10	-1.27635
124762614	chr3:124762614:A:T	5.79488e-07	3.73056	-1.25672	0.000351144	3.5418	-0.602336
124762659	chr3:124762659:G:A	8.05248e-09	-1.80233	-4.18686e-10	3.69525e-06	-1.61468	-4.18686e-10
124763140	chr3:124763140:A:G	3.26285e-09	-1.29445	-1.41125	2.57234e-06	-0.559578	-1.41733
124763314	chr3:124763314:A:G	1.28058e-08	-1.81288e-10	-1.33841	8.12465e-06	-1.81288e-10	-0.826825
124763375	chr3:124763375:C:T	3.61132e-08	0.935937	-1.23759	3.03728e-05	1.87133	-1.37951
124763647	chr3:124763647:TTTGTTGAAC:T	6.06794e-09	-1.08315	-1.00214	3.10714e-06	-1.80207	0.0140495
124763922	chr3:124763922:C:T	1.35982e-08	-1.81288e-10	-1.27837	7.52204e-06	-1.81288e-10	-0.90389
124764022	chr3:124764022:C:T	7.38659e-08	1.79043	-1.37649	4.9254e-06	-0.112569	-1.21475
124764110	chr3:124764110:G:A	8.12273e-09	-1.79364	-4.18686e-10	3.19585e-06	-1.75987	-4.18686e-10
124764242	chr3:124764242:C:G	1.04185e-06	4.04927	-0.988821	7.8097e-06	0.519274	-1.38563
124764328	chr3:124764328:G:A	1.28572e-08	-1.81288e-10	-1.3344	6.30695e-06	-1.81288e-10	-1.08007
124764343	chr3:124764343:G:A	5.74484e-09	-0.800021	-1.33999	5.91074e-06	0.280461	-1.42542
124764383	chr3:124764383:G:A	2.42589e-09	-1.60584	-1.39627	7.51803e-07	-1.77409	-1.43292
124764650	chr3:124764650:C:T	1.31707e-08	-1.81288e-10	-1.31032	1.08819e-05	-1.81288e-10	-0.534629
124764668	chr3:124764668:C:T	1.32394e-08	-1.81288e-10	-1.30511	4.52125e-06	-1.81288e-10	-1.41294
124764680	chr3:124764680:T:A	1.06207e-08	-1.56522	0.0397179	4.33441e-06	-1.68177	0.226632
124764694	chr3:124764694:G:A	6.75782e-09	-1.32276	-0.654851	3.69413e-06	-0.687499	-0.927484
124764850	chr3:124764850:T:C	6.53598e-09	-1.34697	-0.664021	3.54832e-06	-0.722278	-0.932973
124764986	chr3:124764986:C:T	2.63167e-09	-1.53624	-1.38445	1.71179e-06	-0.948088	-1.4361
124765226	chr3:124765226:T:C	5.15647e-09	-1.37112	-0.876933	3.06561e-06	-0.760722	-1.04076
124765302	chr3:124765302:TGTTGGTATTTGGATTAAA:T	1.17439e-08	-1.81288e-10	-1.42497	5.77548e-06	-1.81288e-10	-1.16811
124765340	chr3:124765340:G:T	2.05006e-09	-1.79295	-1.37749	9.26173e-07	-1.56624	-1.43218
124765472	chr3:124765472:A:G	6.58453e-09	-1.32126	-0.682331	3.64652e-06	-0.683952	-0.944003
124765659	chr3:124765659:G:A	1.16091e-08	-1.81288e-10	-1.43652	5.45141e-06	-1.81288e-10	-1.22585
124765702	chr3:124765702:ATTCATCT:A	6.17647e-09	-1.30756	-0.760004	3.49833e-06	-0.663224	-1.00622
124766218	chr3:124766218:T:C	1.31599e-08	-0.3236	-0.987531	2.94495e-05	-0.175351	0.6363
124766388	chr3:124766388:A:G	5.68631e-09	-1.36361	-0.78664	3.14876e-06	-0.74779	-1.02693
124766550	chr3:124766550:T:C	1.17883e-08	-1.81288e-10	-1.4212	6.31521e-06	-1.81288e-10	-1.07877
124766663	chr3:124766663:T:C	1.69035e-08	-1.81288e-10	-1.06079	1.0775e-05	-1.81288e-10	-0.5445
124766953	chr3:124766953:G:A	5.98819e-09	-1.33962	-0.758899	3.27585e-06	-0.709635	-1.02551
124767023	chr3:124767023:A:G	4.27847e-09	-1.3551	-1.07961	2.74079e-06	-0.73474	-1.17874
124767179	chr3:124767179:A:G	5.66768e-09	-1.37205	-0.781478	3.11624e-06	-0.761612	-1.02349
124767496	chr3:124767496:G:A	6.52813e-09	-1.34443	-0.667757	3.48197e-06	-0.717583	-0.956547
124768066	chr3:124768066:G:A	1.88768e-08	-1.81288e-10	-0.950374	4.44138e-06	-1.81288e-10	-1.43076
124768253	chr3:124768253:C:T	5.73879e-09	-1.3669	-0.774158	3.16e-06	-0.754129	-1.01703
124768363	chr3:124768363:T:C	2.46171e-08	-1.81288e-10	-0.684868	8.37639e-06	-1.81288e-10	-0.796311
124768367	chr3:124768367:C:T	2.81365e-08	-1.81288e-10	-0.551241	9.6959e-06	-1.81288e-10	-0.650024
124768528	chr3:124768528:G:A	5.70568e-09	-1.07296	-1.07389	1.71344e-05	-0.647972	0.56733
124768596	chr3:124768596:T:C	2.07587e-09	-1.79036	-1.36757	9.18e-07	-1.57735	-1.42993
124768624	chr3:124768624:GTTTTC:G	2.07621e-08	-1.81288e-10	-0.855178	1.50949e-05	-1.81288e-10	-0.207369
124768683	chr3:124768683:C:T	1.11184e-08	-1.47971	-4.18686e-10	3.74914e-06	-1.6002	-4.18686e-10
124768713	chr3:124768713:G:A	1.43864e-08	-1.81288e-10	-1.22202	1.04383e-05	-1.81288e-10	-0.576244
124768720	chr3:124768720:T:C	1.32759e-08	-1.81288e-10	-1.30236	8.84266e-06	-1.81288e-10	-0.742139
124769002	chr3:124769002:A:G	2.42903e-09	-1.79525	-1.20556	9.22613e-07	-1.56481	-1.43747
124769254	chr3:124769254:T:A	8.74941e-08	0.583263	-4.18686e-10	9.19575e-06	-0.702986	-4.18686e-10
124769309	chr3:124769309:G:A	1.33107e-08	-1.81288e-10	-1.29974	8.89572e-06	-1.81288e-10	-0.736157
124769420	chr3:124769420:G:A	6.2393e-09	-1.34791	-0.709533	3.42641e-06	-0.724831	-0.965383
124769710	chr3:124769710:G:A	2.76481e-09	-1.60802	-1.26331	8.03763e-07	-1.7571	-1.38308
124769734	chr3:124769734:CAGAT:C	3.02508e-08	-1.81288e-10	-0.478786	1.02946e-05	-1.81288e-10	-0.590111
124769763	chr3:124769763:T:G	2.06005e-09	-1.78781	-1.37777	9.05501e-07	-1.588	-1.433
124769985	chr3:124769985:A:G	1.15995e-08	-1.81288e-10	-1.43735	5.24354e-06	-1.81288e-10	-1.26473
124770193	chr3:124770193:C:T	1.66888e-08	-1.81288e-10	-1.07357	5.19975e-06	-1.81288e-10	-1.27312
124770234	chr3:124770234:G:A	1.15999e-08	-1.81288e-10	-1.43732	5.23845e-06	-1.81288e-10	-1.2657
124770765	chr3:124770765:T:TGAA	1.36138e-08	-0.258968	-1.01825	2.9756e-05	-0.121554	0.592857
124771087	chr3:124771087:TG:T	5.60226e-09	-1.34637	-0.81877	3.12366e-06	-0.721474	-1.06125
124771139	chr3:124771139:T:TA	1.38964e-08	-1.81288e-10	-1.25668	9.75337e-06	-1.81288e-10	-0.644114
124771241	chr3:124771241:A:G	2.07067e-09	-1.79128	-1.36916	9.20719e-07	-1.5734	-1.43093
124771243	chr3:124771243:T:A	2.2652e-09	-1.71688	-1.35376	1.17322e-06	-1.60623	-1.15574
124771728	chr3:124771728:G:A	2.37736e-09	-1.61222	-1.41009	1.49548e-06	-1.08269	-1.43658
124771790	chr3:124771790:G:A	8.32494e-09	-0.650101	-1.11895	2.45095e-05	-0.12881	0.406142
124772079	chr3:124772079:GT:G	5.55513e-09	-1.3319	-0.841691	3.16183e-06	-0.699752	-1.07082
124772182	chr3:124772182:G:A	8.48569e-08	0.552657	-4.18686e-10	9.01853e-06	-0.722446	-4.18686e-10
124772670	chr3:124772670:T:C	6.55078e-09	-0.7135	-1.29523	4.00368e-06	-0.634116	-0.900398
124772795	chr3:124772795:C:A	1.423e-08	-1.81288e-10	-1.23296	1.03592e-05	-1.81288e-10	-0.583849
124772812	chr3:124772812:T:C	2.0585e-09	-1.75972	-1.40661	8.49783e-07	-1.65976	-1.42474
124773027	chr3:124773027:T:C	7.1384e-09	-1.29076	-0.632062	4.09106e-06	-0.612834	-0.900089
124773153	chr3:124773153:C:T	6.62248e-09	-1.28642	-0.711424	3.68e-06	-0.626096	-0.992719
124773423	chr3:124773423:C:T	1.60738e-08	-1.81288e-10	-1.11112	9.35348e-06	-1.81288e-10	-0.685978
124773764	chr3:124773764:T:C	1.80293e-08	-1.81288e-10	-0.99631	1.16934e-05	-1.81288e-10	-0.462702
124773887	chr3:124773887:T:C	2.98643e-09	-1.42205	-1.37218	1.2236e-06	-1.64667	-1.07326
124774581	chr3:124774581:A:G	3.95959e-09	-1.42425	-1.08791	2.29859e-06	-0.840538	-1.2489
124774714	chr3:124774714:T:C	1.34149e-08	-1.57231	0.280361	6.09905e-06	-1.68641	0.572814
124774782	chr3:124774782:A:AG	4.40379e-09	-1.40771	-0.998128	2.3854e-06	-0.81495	-1.23741
124775013	chr3:124775013:T:C	3.16727e-08	0.983239	-1.41609	3.5243e-06	-0.367248	-1.2948
124775183	chr3:124775183:G:A	7.19775e-09	-1.21931	-0.695229	2.51886e-06	-1.80158	-0.196344
124775274	chr3:124775274:ATGTT:A	2.18599e-09	-1.77569	-1.33055	8.10858e-07	-1.72271	-1.40868
124775293	chr3:124775293:AGT:A	8.12549e-09	-1.7933	-4.18686e-10	4.06426e-06	-1.5195	-4.18686e-10
124775385	chr3:124775385:G:A	1.83035e-08	-1.81288e-10	-0.981216	1.20621e-05	-1.81288e-10	-0.431658
124775439	chr3:124775439:C:T	3.97513e-09	-1.39613	-1.11212	2.37615e-06	-0.795233	-1.26101
124775626	chr3:124775626:A:G	2.05154e-08	-1.81288e-10	-0.867132	6.16289e-06	-1.81288e-10	-1.10318
124776023	chr3:124776023:C:T	2.5962e-08	-1.81288e-10	-0.631675	9.21812e-06	-1.81288e-10	-0.700555
124776263	chr3:124776263:GCAC:G	8.18319e-09	-1.78623	-4.18686e-10	4.14386e-06	-1.5001	-4.18686e-10
124776870	chr3:124776870:CTTTT:C	4.07742e-09	-1.46727	-1.01557	2.28776e-06	-0.908029	-1.18613
124776880	chr3:124776880:A:G	4.03964e-09	-1.46846	-1.02369	2.26905e-06	-0.909754	-1.19261
124777291	chr3:124777291:G:A	9.56884e-09	-0.630904	-0.998892	2.91723e-05	-0.0883834	0.539876
124777311	chr3:124777311:G:A	3.99676e-09	-1.46648	-1.03634	2.2543e-06	-0.906373	-1.20251
124777480	chr3:124777480:C:T	9.20872e-09	-1.66816	-4.18686e-10	8.82651e-06	-0.743967	-4.18686e-10
124777596	chr3:124777596:T:C	1.00037e-07	0.717231	-4.18686e-10	1.01198e-05	-0.607236	-4.18686e-10
124777623	chr3:124777623:A:C	1.80279e-08	-1.81288e-10	-0.996388	1.17564e-05	-1.81288e-10	-0.457329
124777630	chr3:124777630:T:C	3.94898e-09	-1.47613	-1.03872	2.21326e-06	-0.923252	-1.20401
124777682	chr3:124777682:T:C	2.37529e-09	-1.58597	-1.43722	1.0033e-06	-1.74437	-1.17406
124778022	chr3:124778022:T:C	8.20475e-09	-1.7836	-4.18686e-10	4.19358e-06	-1.48817	-4.18686e-10
124778940	chr3:124778940:T:A	2.53221e-08	-1.81288e-10	-0.656631	5.63494e-06	-1.81288e-10	-1.19274
124779119	chr3:124779119:C:T	5.73767e-09	-1.29148	-0.849776	8.52245e-06	-1.46664	0.687621
124779248	chr3:124779248:C:CA	3.96103e-09	-1.48522	-1.02658	2.20112e-06	-0.93791	-1.19485
124779258	chr3:124779258:G:A	3.92348e-09	-1.4915	-1.02983	2.17334e-06	-0.948285	-1.19718
124779326	chr3:124779326:G:A	1.48449e-08	-0.050299	-1.14035	3.35255e-05	1.09169	-0.501112
124779429	chr3:124779429:C:T	3.87253e-09	-1.48697	-1.04744	2.16551e-06	-0.941021	-1.20805
124779682	chr3:124779682:T:G	1.85924e-08	-1.81288e-10	-0.965554	4.4305e-06	-1.81288e-10	-1.43321
124779810	chr3:124779810:G:A	1.42617e-08	-1.23073	-4.18686e-10	3.77154e-06	-1.59424	-4.18686e-10
124779896	chr3:124779896:T:C	4.14077e-09	-1.47921	-0.988217	2.29832e-06	-0.928006	-1.16154
124780217	chr3:124780217:CAAAGCCACTGCTCCATTCACCCCCA:C	9.59822e-09	-0.601907	-1.02482	2.87374e-05	-0.0533621	0.489834
124780838	chr3:124780838:C:T	2.23136e-09	-1.66297	-1.42273	9.68901e-07	-1.68542	-1.2679
124780882	chr3:124780882:G:A	3.46073e-09	-1.23527	-1.41156	2.21522e-06	-0.912358	-1.21402
124781080	chr3:124781080:T:G	2.10708e-08	-1.81288e-10	-0.840421	6.37103e-06	-1.81288e-10	-1.06997
124781247	chr3:124781247:C:T	2.24298e-09	-1.64432	-1.43619	7.87455e-07	-1.74049	-1.42019
124781694	chr3:124781694:C:G	1.47989e-06	3.80751	-0.396095	2.51782e-05	-0.193688	0.49794
124781940	chr3:124781940:G:A	1.18897e-08	-0.0157051	-1.39693	2.04171e-06	-0.957877	-1.25006
124781973	chr3:124781973:C:T	2.06697e-09	-1.77884	-1.38338	8.5339e-07	-1.64819	-1.43207
124782066	chr3:124782066:C:T	9.91912e-08	0.70874	-4.18686e-10	1.00507e-05	-0.61408	-4.18686e-10
124782225	chr3:124782225:A:G	2.74775e-09	-1.77895	-1.09857	3.26737e-06	-1.26653	-0.471211
124782369	chr3:124782369:G:A	7.47937e-09	-1.79849	-0.0776728	2.11113e-06	-1.56571	-0.608797
124782375	chr3:124782375:G:A	2.47458e-09	-1.79221	-1.19003	2.9373e-06	-1.20366	-0.640573
124782496	chr3:124782496:T:A	1.4689e-08	-1.20121	-4.18686e-10	1.39835e-05	-0.283852	-4.18686e-10
124782510	chr3:124782510:G:A	9.37376e-08	0.652191	-4.18686e-10	9.66829e-06	-0.652875	-4.18686e-10
124782586	chr3:124782586:G:A	8.80708e-08	0.589832	-4.18686e-10	9.25283e-06	-0.696797	-4.18686e-10
124782703	chr3:124782703:C:CA	9.8123e-08	0.697912	-4.18686e-10	9.98835e-06	-0.620307	-4.18686e-10
124782735	chr3:124782735:G:A	5.62376e-09	-0.947738	-1.21357	2.27191e-06	-1.72628	-0.374823
124783409	chr3:124783409:T:C	1.2743e-08	-1.81288e-10	-1.34333	5.8632e-06	-1.81288e-10	-1.15303
124783484	chr3:124783484:G:A	2.87486e-09	-1.61083	-1.22148	8.4145e-07	-1.75862	-1.33573
124784363	chr3:124784363:G:A	5.65814e-09	-0.879077	-1.27614	2.00583e-06	-1.70515	-0.520521
124784727	chr3:124784727:G:C	1.01371e-07	0.730474	-4.18686e-10	1.02236e-05	-0.597029	-4.18686e-10
124784927	chr3:124784927:C:T	1.02238e-07	0.738995	-4.18686e-10	1.02645e-05	-0.593039	-4.18686e-10
124785438	chr3:124785438:A:C	2.29563e-09	-1.80093	-1.25637	2.27594e-06	-1.73875	-0.360581
124785715	chr3:124785715:G:A	1.76072e-08	-1.81288e-10	-1.02	1.03146e-05	-1.81288e-10	-0.588167
124785827	chr3:124785827:T:C	1.64323e-08	-1.81288e-10	-1.08906	1.36642e-05	-1.81288e-10	-0.306947
124786191	chr3:124786191:C:T	1.16464e-07	0.869277	-4.18686e-10	1.1208e-05	-0.505096	-4.18686e-10
124786293	chr3:124786293:T:C	1.01033e-07	0.727135	-4.18686e-10	1.01695e-05	-0.602334	-4.18686e-10
124786296	chr3:124786296:G:C	1.48662e-08	-0.410636	-0.778581	2.14122e-05	1.13222	-0.989987
124786548	chr3:124786548:A:G	6.27567e-09	-0.869941	-1.18169	2.48894e-06	-1.70249	-0.307378
124786681	chr3:124786681:T:A	8.11165e-09	-1.79501	-4.18686e-10	3.97369e-06	-1.54203	-4.18686e-10
124786731	chr3:124786731:A:C	1.26173e-08	-1.81288e-10	-1.35324	4.82186e-06	-1.81288e-10	-1.34857
124787422	chr3:124787422:G:A	6.19007e-09	-0.867662	-1.1977	2.40892e-06	-1.70177	-0.34078
124788137	chr3:124788137:C:G	1.98047e-09	-1.76927	-1.4357	1.38347e-06	-1.58192	-1.01521
124788218	chr3:124788218:A:T	1.25907e-08	-1.81288e-10	-1.35535	5.23744e-06	-1.81288e-10	-1.26589
124789277	chr3:124789277:T:C	9.83496e-08	0.700219	-4.18686e-10	9.98379e-06	-0.620764	-4.18686e-10
124790945	chr3:124790945:G:T	8.20292e-09	-1.78382	-4.18686e-10	4.21306e-06	-1.48354	-4.18686e-10
124791097	chr3:124791097:C:T	8.94113e-08	0.604938	-4.18686e-10	9.36733e-06	-0.684499	-4.18686e-10
124791458	chr3:124791458:A:G	2.15572e-08	-1.81288e-10	-0.817598	6.40709e-06	-1.81288e-10	-1.06432
124791533	chr3:124791533:T:C	1.18318e-08	-1.81288e-10	-1.41752	4.42112e-06	-1.81288e-10	-1.43533
124792103	chr3:124792103:G:A	1.30325e-08	-1.32086	-4.18686e-10	4.24193e-06	-1.47671	-4.18686e-10
124792205	chr3:124792205:C:A	2.96969e-09	-1.77685	-1.023	6.30447e-06	-0.726286	-0.354182
124792329	chr3:124792329:C:A	8.70879e-09	-1.72398	-4.18686e-10	3.12936e-06	-1.7809	-4.18686e-10
124792348	chr3:124792348:G:T	2.20668e-08	-1.81288e-10	-0.794234	9.89831e-06	-1.81288e-10	-0.629363
124792356	chr3:124792356:G:A	5.67238e-08	-1.81288e-10	0.149885	3.02439e-05	-1.81288e-10	0.487566
124792896	chr3:124792896:G:A	8.13693e-09	-1.7919	-4.18686e-10	4.04102e-06	-1.52523	-4.18686e-10
124793340	chr3:124793340:G:A	1.16074e-08	-1.81288e-10	-1.43667	4.60772e-06	-1.81288e-10	-1.39399
124793391	chr3:124793391:C:T	1.67925e-08	-1.81288e-10	-1.06737	1.42547e-05	-1.81288e-10	-0.264642
124793751	chr3:124793751:C:T	2.05408e-08	-1.81288e-10	-0.865894	6.16622e-06	-1.81288e-10	-1.10264
124793780	chr3:124793780:G:C	1.59015e-08	-1.81288e-10	-1.1219	1.28838e-05	-1.81288e-10	-0.365758
124793927	chr3:124793927:G:C	1.91437e-09	-1.80235	-1.43657	1.25495e-06	-1.6189	-1.07573
124794113	chr3:124794113:G:C	1.26066e-08	-1.81288e-10	-1.35409	5.24677e-06	-1.81288e-10	-1.26411
124794211	chr3:124794211:A:T	4.44133e-08	-0.0947693	-4.18686e-10	8.16705e-06	-0.821619	-4.18686e-10
124794295	chr3:124794295:C:T	5.93868e-09	-0.919821	-1.187	2.43187e-06	-1.71835	-0.314713
124794497	chr3:124794497:T:C	2.27944e-09	-1.69708	-1.3673	1.86255e-06	-0.886414	-1.41337
124794787	chr3:124794787:A:G	1.36907e-08	-1.81288e-10	-1.27159	4.9146e-06	-1.81288e-10	-1.32952
124795281	chr3:124795281:G:A	8.08194e-09	-1.79868	-4.18686e-10	3.472e-06	-1.677	-4.18686e-10
124795349	chr3:124795349:T:C	1.7462e-08	-1.81288e-10	-1.02828	6.27466e-06	-1.81288e-10	-1.08521
124795597	chr3:124795597:C:T	1.00531e-07	0.722153	-4.18686e-10	1.01395e-05	-0.605285	-4.18686e-10
124796060	chr3:124796060:G:A	1.29372e-08	-1.81288e-10	-1.3282	4.7881e-06	-1.81288e-10	-1.35559
124796122	chr3:124796122:TG:T	1.80131e-08	-1.81288e-10	-0.997211	1.43563e-05	-1.81288e-10	-0.25754
124796461	chr3:124796461:A:G	2.41139e-09	-1.77712	-1.23098	8.46249e-07	-1.65764	-1.43103
124796467	chr3:124796467:G:A	3.55071e-09	-1.4453	-1.17586	5.90843e-06	-1.12402	-0.0213252
124796548	chr3:124796548:G:A	4.64199e-09	-1.24402	-1.10915	1.07611e-05	-0.869008	0.323217
124796651	chr3:124796651:T:C	6.41178e-09	-0.858095	-1.17208	2.56108e-06	-1.69752	-0.283772
124796789	chr3:124796789:C:T	1.18476e-07	-1.81288e-10	0.886402	8.02316e-05	-1.81288e-10	1.46319
124797029	chr3:124797029:A:G	4.03808e-09	-1.66726	-0.825283	1.60557e-06	-1.34069	-1.10756
124797367	chr3:124797367:G:A	2.59233e-08	-1.81288e-10	-0.633169	9.12383e-06	-1.81288e-10	-0.710838
124797384	chr3:124797384:G:A	8.09549e-09	-1.36904	-0.427961	4.19979e-06	-0.748476	-0.738215
124797847	chr3:124797847:C:T	1.16987e-08	-1.81288e-10	-1.42883	4.4116e-06	-1.81288e-10	-1.43749
124797848	chr3:124797848:G:A	4.59763e-09	-1.51776	-0.845009	2.22674e-06	-0.989923	-1.13126
124797917	chr3:124797917:C:T	1.18461e-08	-1.81288e-10	-1.41631	5.26638e-06	-1.81288e-10	-1.26038
124798896	chr3:124798896:T:C	1.78166e-08	-1.81288e-10	-1.00818	6.34724e-06	-1.81288e-10	-1.07371
124799473	chr3:124799473:T:C	4.5761e-09	-0.988307	-1.37916	1.41367e-06	-1.73768	-0.837859
124799474	chr3:124799474:G:A	4.52676e-09	-0.983499	-1.3948	1.34713e-06	-1.73633	-0.887427
124799671	chr3:124799671:AGAAG:A	4.65054e-09	-1.00776	-1.34357	1.64295e-06	-1.74131	-0.68392
124799684	chr3:124799684:C:T	8.07571e-09	-1.79945	-4.18686e-10	3.25201e-06	-1.74245	-4.18686e-10
124799899	chr3:124799899:G:A	1.2176e-08	-1.81288e-10	-1.38884	4.86791e-06	-1.81288e-10	-1.33906
124800087	chr3:124800087:C:T	1.54705e-08	-1.81288e-10	-1.14938	5.4127e-06	-1.81288e-10	-1.23298
124801351	chr3:124801351:G:A	1.47884e-08	-1.81288e-10	-1.19446	4.43105e-06	-1.81288e-10	-1.43309
124801573	chr3:124801573:T:C	1.17584e-08	-1.81288e-10	-1.42374	5.54448e-06	-1.81288e-10	-1.20893
124801815	chr3:124801815:C:T	1.19058e-08	-1.81288e-10	-1.41129	8.11132e-06	-1.81288e-10	-0.828467
124802188	chr3:124802188:T:C	2.30653e-09	-1.70692	-1.34565	1.38632e-06	-1.36998	-1.22509
124802416	chr3:124802416:G:A	2.15261e-09	-1.74936	-1.37227	2.01412e-06	-0.841522	-1.38002
124802448	chr3:124802448:G:A	1.21519e-08	-1.81288e-10	-1.39082	4.95562e-06	-1.81288e-10	-1.3212
124802468	chr3:124802468:G:A	8.75923e-09	-1.7182	-4.18686e-10	3.07945e-06	-1.79698	-4.18686e-10
124802671	chr3:124802671:G:T	3.56305e-09	-1.3247	-1.29299	5.4224e-06	-0.270292	-0.960896
124802672	chr3:124802672:C:T	3.59867e-09	-1.31704	-1.29071	5.52031e-06	-0.256537	-0.956756
124802996	chr3:124802996:G:A	1.45792e-08	-1.81288e-10	-1.20871	5.73793e-06	-1.81288e-10	-1.17463
124803035	chr3:124803035:G:A	8.12829e-09	-1.79296	-4.18686e-10	4.13281e-06	-1.50277	-4.18686e-10
124803356	chr3:124803356:A:G	1.71632e-08	-1.81288e-10	-1.04554	4.56853e-06	-1.81288e-10	-1.40253
124803449	chr3:124803449:T:C	1.18637e-08	-1.81288e-10	-1.41483	5.40941e-06	-1.81288e-10	-1.23359
124803551	chr3:124803551:C:T	9.04282e-09	-1.68634	-4.18686e-10	3.11028e-06	-1.78702	-4.18686e-10
124803628	chr3:124803628:G:A	5.52984e-09	-1.31676	-0.861395	1.53399e-05	-0.971025	0.779758
124803759	chr3:124803759:T:G	2.23577e-09	-1.70846	-1.37526	8.08731e-07	-1.79467	-1.33934
124803908	chr3:124803908:G:A	8.46662e-08	0.550407	-4.18686e-10	9.03018e-06	-0.721155	-4.18686e-10
124803986	chr3:124803986:C:T	1.31334e-08	-1.81288e-10	-1.31315	2.61303e-05	-1.81288e-10	0.341368
124804124	chr3:124804124:A:G	4.04845e-09	-1.56189	-0.92809	1.0356e-05	-1.3071	0.722937
124804211	chr3:124804211:C:T	1.90906e-08	-1.81288e-10	-0.939115	6.76498e-06	-1.81288e-10	-1.00997
124804362	chr3:124804362:A:G	4.62297e-09	-0.974794	-1.38248	8.60939e-07	-1.69392	-1.37754
124804932	chr3:124804932:G:A	1.25279e-08	-1.81288e-10	-1.36035	4.69259e-06	-1.81288e-10	-1.37574
124805603	chr3:124805603:T:C	1.28387e-08	-1.81288e-10	-1.33585	4.61044e-06	-1.81288e-10	-1.3934
124805612	chr3:124805612:C:T	1.27559e-08	-1.81288e-10	-1.34232	4.62766e-06	-1.81288e-10	-1.38967
124806164	chr3:124806164:T:A	2.36374e-09	-1.76404	-1.26402	1.03486e-06	-1.49221	-1.39525
124806202	chr3:124806202:A:G	4.19917e-09	-1.51524	-0.938186	8.09174e-07	-1.79772	-1.33575
124806224	chr3:124806224:G:A	2.96928e-09	-1.58089	-1.21909	1.44322e-06	-1.21091	-1.34394
124806342	chr3:124806342:T:C	2.55184e-09	-1.55091	-1.40059	1.42327e-06	-1.2446	-1.32416
124806343	chr3:124806343:G:A	1.166e-08	-1.81288e-10	-1.43214	5.35665e-06	-1.81288e-10	-1.24339
124806370	chr3:124806370:C:T	1.49997e-08	-1.18028	-4.18686e-10	3.56683e-06	-1.65005	-4.18686e-10
124806652	chr3:124806652:T:C	1.90982e-08	-1.81288e-10	-0.938717	6.76752e-06	-1.81288e-10	-1.00959
124806982	chr3:124806982:C:T	1.20715e-08	-1.81288e-10	-1.39746	5.00875e-06	-1.81288e-10	-1.31054
124807244	chr3:124807244:C:T	1.52887e-08	-1.81288e-10	-1.16119	4.97433e-06	-1.81288e-10	-1.31744
124807339	chr3:124807339:C:T	2.93326e-09	-1.59602	-1.21618	1.41171e-06	-1.23557	-1.34135
124807641	chr3:124807641:A:G	3.69112e-09	-1.15435	-1.42803	1.74903e-06	-1.54192	-0.820746
124807814	chr3:124807814:C:T	1.59253e-08	-1.81288e-10	-1.1204	5.22034e-06	-1.81288e-10	-1.26916
124807869	chr3:124807869:G:A	1.91556e-09	-1.80143	-1.43687	8.88286e-07	-1.62999	-1.4102
124808119	chr3:124808119:T:C	1.90924e-08	-1.81288e-10	-0.939021	6.76557e-06	-1.81288e-10	-1.00988
124808151	chr3:124808151:T:C	8.05219e-09	-1.80236	-4.18686e-10	3.63719e-06	-1.63051	-4.18686e-10
124808587	chr3:124808587:TG:T	1.77703e-08	-1.81288e-10	-1.01078	4.61548e-06	-1.81288e-10	-1.39231
124809577	chr3:124809577:T:C	2.51265e-09	-1.69726	-1.26972	2.33752e-05	-0.492642	0.722593
124809641	chr3:124809641:C:T	2.25886e-08	0.448603	-1.21947	4.40173e-06	-0.176595	-1.26313
124809877	chr3:124809877:T:C	1.16007e-08	-1.81288e-10	-1.43724	5.05258e-06	-1.81288e-10	-1.30183
124809910	chr3:124809910:G:A	1.90828e-08	-1.81288e-10	-0.939522	6.76243e-06	-1.81288e-10	-1.01034
124810041	chr3:124810041:C:A	1.20127e-08	-1.81288e-10	-1.40235	5.23008e-06	-1.81288e-10	-1.2673
124810160	chr3:124810160:C:A	3.23393e-08	-1.81288e-10	-0.412026	4.78453e-06	-1.81288e-10	-1.35634
124810327	chr3:124810327:A:AT	1.72765e-08	-1.81288e-10	-1.03896	1.00687e-05	-1.81288e-10	-0.612292
124810666	chr3:124810666:T:G	2.07104e-09	-1.77675	-1.38351	9.6196e-07	-1.52397	-1.43654
124811167	chr3:124811167:G:C	3.15354e-09	-1.61256	-1.12722	1.42556e-06	-1.41649	-1.15067
124811398	chr3:124811398:C:T	3.68891e-09	-1.74144	-0.841539	1.04502e-06	-1.54886	-1.32883
124812347	chr3:124812347:C:T	5.95363e-09	-1.27945	-0.824858	1.73202e-05	-0.924133	0.854282
124812869	chr3:124812869:T:C	1.72623e-08	-1.81288e-10	-1.03979	4.96271e-06	-1.81288e-10	-1.31977
124813603	chr3:124813603:C:T	1.74892e-08	-1.81288e-10	-1.02672	4.92949e-06	-1.81288e-10	-1.32649
124813857	chr3:124813857:C:T	1.18519e-08	-1.81288e-10	-1.41582	6.97344e-06	-1.81288e-10	-0.979618
124813927	chr3:124813927:A:C	3.67478e-09	-1.15732	-1.4295	1.75479e-06	-1.54485	-0.814528
124814065	chr3:124814065:A:C	8.68117e-08	0.575433	-4.18686e-10	9.27925e-06	-0.693946	-4.18686e-10
124814150	chr3:124814150:C:T	2.31358e-09	-1.7455	-1.30401	1.0742e-06	-1.44094	-1.40921
124814468	chr3:124814468:T:C	6.96638e-09	-0.840552	-1.10666	2.83228e-06	-1.12552	-0.755128
124814495	chr3:124814495:GAGAC:G	9.43429e-08	0.658627	-4.18686e-10	9.64431e-06	-0.655359	-4.18686e-10
124814540	chr3:124814540:A:G	2.53803e-09	-1.55429	-1.40263	1.4206e-06	-1.24681	-1.32384
124814856	chr3:124814856:G:A	8.05357e-09	-1.80219	-4.18686e-10	3.61301e-06	-1.63719	-4.18686e-10
124814871	chr3:124814871:C:G	1.26478e-08	-1.81288e-10	-1.35082	4.68898e-06	-1.81288e-10	-1.37651
124815895	chr3:124815895:T:G	1.18881e-08	-1.81288e-10	-1.41277	1.51878e-05	-1.81288e-10	-0.201234
124815931	chr3:124815931:T:C	1.0591e-07	0.774277	-4.18686e-10	1.06135e-05	-0.559601	-4.18686e-10
124815941	chr3:124815941:A:G	1.15976e-08	-1.81288e-10	-1.43751	5.70523e-06	-1.81288e-10	-1.18034
124816070	chr3:124816070:A:C	2.30028e-09	-1.64628	-1.409	7.50245e-07	-1.77321	-1.43587
124816240	chr3:124816240:C:T	1.16014e-08	-1.81288e-10	-1.43718	5.7958e-06	-1.81288e-10	-1.16459
124816352	chr3:124816352:G:A	8.12929e-09	-1.79284	-4.18686e-10	3.28406e-06	-1.73265	-4.18686e-10
124816431	chr3:124816431:G:A	4.36021e-09	-1.037	-1.37879	1.35469e-06	-1.51057	-1.10758
124816685	chr3:124816685:T:C	2.26061e-08	-0.770089	-4.18686e-10	4.64086e-06	-1.38683	-4.18686e-10
124816771	chr3:124816771:A:G	1.15976e-08	-1.81288e-10	-1.43751	5.68396e-06	-1.81288e-10	-1.18408
124816788	chr3:124816788:C:A	4.16553e-09	-1.02552	-1.43594	2.08181e-06	-1.45867	-0.72982
124817018	chr3:124817018:C:G	3.03068e-08	-1.81288e-10	-0.476937	1.05375e-05	-1.81288e-10	-0.56679
124817057	chr3:124817057:A:C	2.94688e-09	-1.4043	-1.40326	2.56408e-06	-1.13523	-0.844895
124817063	chr3:124817063:A:T	1.64324e-08	-1.81288e-10	-1.08906	5.1092e-06	-1.81288e-10	-1.29068
124817302	chr3:124817302:C:T	2.93963e-09	-1.43244	-1.37759	1.68202e-06	-0.973542	-1.42819
124817315	chr3:124817315:C:T	1.31853e-08	-1.81288e-10	-1.30921	6.3659e-06	-1.81288e-10	-1.07077
124818102	chr3:124818102:A:G	1.72917e-08	-1.81288e-10	-1.03808	4.94405e-06	-1.81288e-10	-1.32354
124818203	chr3:124818203:G:A	3.1333e-08	-1.81288e-10	-0.443638	5.08412e-05	-1.81288e-10	1.00698
124818803	chr3:124818803:T:C	8.06135e-09	-1.80123	-4.18686e-10	3.91539e-06	-1.55681	-4.18686e-10
124819236	chr3:124819236:T:C	2.30617e-08	-1.81288e-10	-0.750138	1.39176e-05	-1.81288e-10	-0.288573
124819342	chr3:124819342:G:A	4.14683e-09	-1.77395	-0.692014	8.81154e-06	-1.09251	0.346843
124819634	chr3:124819634:T:C	2.13073e-08	-1.81288e-10	-0.829258	2.65377e-05	-1.81288e-10	0.356838
124820456	chr3:124820456:C:T	2.67794e-09	-1.46751	-1.43575	2.54646e-06	-1.15545	-0.831575
124820478	chr3:124820478:G:A	2.13353e-09	-1.76614	-1.36439	7.45685e-07	-1.80175	-1.41343
124820661	chr3:124820661:T:C	1.19077e-08	-1.81288e-10	-1.41113	4.69584e-06	-1.81288e-10	-1.37505
124821034	chr3:124821034:G:A	8.11063e-09	-1.79513	-4.18686e-10	3.90902e-06	-1.55844	-4.18686e-10
124821141	chr3:124821141:C:T	1.23851e-08	-1.81288e-10	-1.37181	4.43904e-06	-1.81288e-10	-1.43129
124821604	chr3:124821604:G:T	1.7344e-08	-1.81288e-10	-1.03506	4.93881e-06	-1.81288e-10	-1.3246
124821709	chr3:124821709:C:T	4.19521e-09	-1.76235	-0.692014	9.30362e-06	-1.03817	0.346843
124821839	chr3:124821839:T:C	1.82576e-08	-1.81288e-10	-0.983729	4.66217e-06	-1.81288e-10	-1.38225
124821855	chr3:124821855:T:A	4.13688e-09	-1.77161	-0.696757	8.85325e-06	-1.08067	0.339729
124822055	chr3:124822055:G:T	1.15984e-08	-1.81288e-10	-1.43744	1.06021e-05	-1.81288e-10	-0.56067
124822069	chr3:124822069:TAA:T	4.18275e-09	-1.75903	-0.698305	9.3592e-06	-1.02247	0.337103
124822418	chr3:124822418:T:A	1.7344e-08	-1.81288e-10	-1.03506	4.93881e-06	-1.81288e-10	-1.3246
124822562	chr3:124822562:T:C	2.82699e-08	-1.81288e-10	-0.546512	1.16788e-05	-1.81288e-10	-0.46395
124823302	chr3:124823302:A:T	1.82276e-08	-1.81288e-10	-0.98537	4.7858e-06	-1.81288e-10	-1.35607
124823409	chr3:124823409:A:G	2.41275e-09	-1.63044	-1.3771	2.65899e-06	-0.512318	-1.43146
124823684	chr3:124823684:C:T	2.19364e-09	-1.72243	-1.38031	2.81306e-06	-0.461075	-1.42638
124823728	chr3:124823728:C:T	2.7415e-09	-1.44759	-1.43222	1.64961e-06	-0.984063	-1.43712
124823925	chr3:124823925:C:T	1.74359e-08	-1.81288e-10	-1.02978	4.92535e-06	-1.81288e-10	-1.32733
124824001	chr3:124824001:G:A	2.79796e-09	-1.42774	-1.43168	1.7016e-06	-0.952907	-1.43725
124824163	chr3:124824163:G:A	2.03066e-08	-1.81288e-10	-0.877362	4.59386e-06	-1.81288e-10	-1.39701
124824522	chr3:124824522:CT:C	1.93295e-09	-1.80133	-1.42793	8.69282e-07	-1.68015	-1.38167
124824590	chr3:124824590:A:T	2.29664e-08	-1.81288e-10	-0.754278	1.62562e-05	-1.81288e-10	-0.133253
124824597	chr3:124824597:G:A	1.74597e-08	-1.81288e-10	-1.02841	4.92129e-06	-1.81288e-10	-1.32816
124824738	chr3:124824738:A:G	1.24258e-08	-1.81288e-10	-1.36853	8.59529e-06	-1.81288e-10	-0.770513
124825171	chr3:124825171:T:C	2.10629e-09	-1.76406	-1.37932	7.39791e-07	-1.80185	-1.42126
124825241	chr3:124825241:T:G	1.26926e-08	-0.693144	-0.654147	1.58386e-05	0.721084	-0.880362
124825419	chr3:124825419:T:C	2.03774e-09	-1.74218	-1.43429	2.901e-06	-0.545287	-1.31139
124825505	chr3:124825505:A:C	1.78242e-08	-1.81288e-10	-1.00775	4.87015e-06	-1.81288e-10	-1.3386
124825664	chr3:124825664:C:T	1.73668e-08	-1.81288e-10	-1.03375	4.93062e-06	-1.81288e-10	-1.32626
124825836	chr3:124825836:T:C	1.93007e-09	-1.79418	-1.43657	9.3244e-07	-1.58728	-1.4044
124826160	chr3:124826160:A:G	1.99858e-09	-1.79185	-1.40402	9.13313e-07	-1.57639	-1.43602
124826903	chr3:124826903:G:A	2.20512e-09	-1.66167	-1.43586	1.51907e-06	-1.10227	-1.40135
124827029	chr3:124827029:G:C	1.16035e-08	-1.81288e-10	-1.437	6.26533e-06	-1.81288e-10	-1.0867
124827200	chr3:124827200:A:G	2.29106e-09	-1.6377	-1.42159	2.24311e-06	-0.90055	-1.21331
124827211	chr3:124827211:G:A	2.2731e-09	-1.64699	-1.42017	2.18159e-06	-0.922954	-1.21872
124827615	chr3:124827615:G:A	2.32146e-09	-1.65043	-1.39568	8.43705e-07	-1.7777	-1.31398
124827976	chr3:124827976:C:T	2.93903e-09	-1.64488	-1.16535	1.46815e-06	-1.16017	-1.37756
124828154	chr3:124828154:G:A	8.16003e-09	-1.78906	-4.18686e-10	3.22222e-06	-1.75166	-4.18686e-10
124828217	chr3:124828217:G:A	8.15517e-09	-1.78966	-4.18686e-10	3.21933e-06	-1.75255	-4.18686e-10
124828218	chr3:124828218:T:G	1.89659e-08	-1.81288e-10	-0.945668	9.20654e-06	-1.81288e-10	-0.701813
124828670	chr3:124828670:T:C	1.9238e-08	-1.81288e-10	-0.93142	8.41556e-06	-1.81288e-10	-0.791645
124829024	chr3:124829024:T:C	1.09229e-07	2.24102	-1.43589	3.68979e-06	-0.260224	-1.35593
124829129	chr3:124829129:T:C	8.07562e-09	-1.79946	-4.18686e-10	3.07207e-06	-1.79938	-4.18686e-10
124829160	chr3:124829160:T:C	2.46456e-08	-1.81288e-10	-0.683712	6.74021e-06	-1.81288e-10	-1.01364
124829366	chr3:124829366:G:A	1.61295e-08	-1.81288e-10	-1.10766	5.11077e-06	-1.81288e-10	-1.29038
124829610	chr3:124829610:G:A	4.71325e-08	-0.0353456	-4.18686e-10	5.34144e-06	-1.24623	-4.18686e-10
124829657	chr3:124829657:G:A	4.65127e-09	-1.3991	-0.95207	1.4596e-06	-1.13375	-1.40981
124829752	chr3:124829752:T:C	2.57163e-09	-1.66254	-1.28123	1.25447e-06	-1.39777	-1.29724
124829923	chr3:124829923:C:T	1.2166e-08	-1.81288e-10	-1.38967	4.71249e-06	-1.81288e-10	-1.37151
124830013	chr3:124830013:C:T	1.83013e-07	2.73683	-1.41558	4.33578e-06	-0.0847548	-1.37007
124830188	chr3:124830188:C:T	1.51334e-08	-1.81288e-10	-1.17141	4.62614e-06	-1.81288e-10	-1.39
124830224	chr3:124830224:C:T	8.10118e-09	-1.7963	-4.18686e-10	3.08349e-06	-1.79567	-4.18686e-10
124830232	chr3:124830232:A:AC	8.05308e-09	-1.80225	-4.18686e-10	3.32364e-06	-1.72067	-4.18686e-10
124830289	chr3:124830289:G:T	2.10278e-09	-1.74784	-1.39721	1.3795e-06	-1.47488	-1.12512
124830713	chr3:124830713:G:A	1.36763e-08	-1.81288e-10	-1.27264	4.4656e-06	-1.81288e-10	-1.42532
124831079	chr3:124831079:G:A	8.07588e-09	-1.79943	-4.18686e-10	3.14727e-06	-1.77519	-4.18686e-10
124831344	chr3:124831344:T:G	5.86256e-09	-1.53444	-0.585284	3.83211e-06	-0.740809	-0.837501
124831517	chr3:124831517:C:T	9.13818e-09	-0.367847	-1.308	9.14878e-07	-1.69981	-1.31088
124831699	chr3:124831699:G:A	2.17459e-09	-1.67718	-1.43429	1.01651e-06	-1.58299	-1.32237
124831733	chr3:124831733:C:T	2.10896e-09	-1.70674	-1.43537	9.83272e-07	-1.62346	-1.31513
124831762	chr3:124831762:C:G	1.18859e-08	-1.81288e-10	-1.41296	4.55293e-06	-1.81288e-10	-1.40596
124831897	chr3:124831897:G:A	2.35527e-08	-1.81288e-10	-0.72907	4.45371e-06	-1.81288e-10	-1.42799
124832190	chr3:124832190:T:TA	6.94187e-09	-0.515479	-1.43526	8.34615e-07	-1.66738	-1.43513
124832216	chr3:124832216:A:T	1.16431e-08	-1.81288e-10	-1.4336	6.52609e-06	-1.81288e-10	-1.04592
124832479	chr3:124832479:C:T	5.93188e-08	1.61455	-1.41994	2.09318e-06	-0.76456	-1.41848
124832992	chr3:124832992:TGTTG:T	4.98242e-08	-1.81288e-10	0.0201923	2.3575e-05	-1.81288e-10	0.238459
124832997	chr3:124832997:A:C	4.97683e-08	-1.81288e-10	0.0190692	2.35533e-05	-1.81288e-10	0.237539
124833120	chr3:124833120:C:T	7.98102e-09	-0.49485	-1.31639	9.54957e-07	-1.66654	-1.30128
124834134	chr3:124834134:T:C	1.17875e-08	-1.81288e-10	-1.42127	6.21134e-06	-1.81288e-10	-1.09535
124834216	chr3:124834216:T:C	1.24431e-08	-1.81288e-10	-1.36714	8.32629e-06	-1.81288e-10	-0.802309
124834245	chr3:124834245:A:C	2.08033e-09	-1.72356	-1.43222	9.43164e-07	-1.64655	-1.33369
124834726	chr3:124834726:T:G	2.10823e-09	-1.7067	-1.43576	9.8316e-07	-1.6227	-1.31601
124835001	chr3:124835001:C:T	2.50894e-08	-1.81288e-10	-0.665864	6.79329e-06	-1.81288e-10	-1.00579
124835196	chr3:124835196:T:TC	2.62113e-09	-1.64563	-1.27907	1.3213e-06	-1.36802	-1.27509
124835246	chr3:124835246:C:T	1.19992e-08	-1.81288e-10	-1.40347	4.51049e-06	-1.81288e-10	-1.41532
124835283	chr3:124835283:C:A	1.99527e-09	-1.80026	-1.39727	1.27804e-06	-1.28586	-1.39054
124835370	chr3:124835370:G:A	1.18532e-08	-1.81288e-10	-1.41572	4.56722e-06	-1.81288e-10	-1.40282
124836185	chr3:124836185:G:A	1.19771e-08	-1.81288e-10	-1.40531	6.50361e-06	-1.81288e-10	-1.04937
124837229	chr3:124837229:G:C	2.77509e-08	-1.81288e-10	-0.565042	1.00319e-05	-1.81288e-10	-0.615955
124837506	chr3:124837506:T:A	1.52285e-08	-1.81288e-10	-1.16514	4.56341e-06	-1.81288e-10	-1.40366
124837571	chr3:124837571:T:C	2.64039e-09	-1.65515	-1.26223	1.13408e-06	-1.37787	-1.41804
124837573	chr3:124837573:G:T	3.68014e-08	-0.282773	-4.18686e-10	4.74165e-06	-1.36534	-4.18686e-10
124837638	chr3:124837638:C:T	1.16017e-08	-1.81288e-10	-1.43716	5.62041e-06	-1.81288e-10	-1.19532
124837688	chr3:124837688:A:T	6.21812e-07	2.54433	-4.18686e-10	4.34595e-05	0.850102	-4.18686e-10
124838548	chr3:124838548:A:C	1.53392e-08	-1.81288e-10	-1.1579	4.57646e-06	-1.81288e-10	-1.4008
124838687	chr3:124838687:C:T	2.11194e-08	0.593621	-1.43174	1.95942e-06	-1.2216	-1.02748
124838694	chr3:124838694:G:A	1.89263e-08	-1.81288e-10	-0.947759	4.84342e-06	-1.81288e-10	-1.34411
124838796	chr3:124838796:T:C	7.77337e-09	-0.518367	-1.31924	9.67424e-07	-1.65579	-1.29905
124839457	chr3:124839457:C:T	8.05346e-09	-1.80221	-4.18686e-10	3.06335e-06	-1.80222	-4.18686e-10
124839621	chr3:124839621:T:A	8.05491e-09	-1.80203	-4.18686e-10	3.06393e-06	-1.80203	-4.18686e-10
124839894	chr3:124839894:G:A	2.63045e-09	-1.70834	-1.21281	2.09757e-06	-1.45779	-0.723157
124840410	chr3:124840410:GT:G	2.51957e-09	-1.59906	-1.36516	1.33452e-06	-1.2583	-1.37485
124840691	chr3:124840691:G:A	1.79955e-08	-1.81288e-10	-0.998186	8.23498e-06	-1.81288e-10	-0.813336
124840751	chr3:124840751:G:A	2.17788e-07	1.49521	-4.18686e-10	1.96886e-05	0.0583129	-4.18686e-10
124840813	chr3:124840813:G:A	2.37557e-09	-1.71946	-1.30361	1.14e-06	-1.49519	-1.29551
124840864	chr3:124840864:C:T	8.05186e-09	-1.80241	-4.18686e-10	3.06277e-06	-1.80241	-4.18686e-10
124840900	chr3:124840900:G:A	1.52151e-08	-1.81288e-10	-1.16602	4.82414e-06	-1.81288e-10	-1.34809
124841061	chr3:124841061:T:C	6.01466e-09	-1.46601	-0.628103	4.26209e-06	-0.604417	-0.86755
124841658	chr3:124841658:C:A	8.11019e-09	-1.79519	-4.18686e-10	3.17358e-06	-1.76687	-4.18686e-10
124841962	chr3:124841962:G:T	1.01623e-08	-1.56962	-4.18686e-10	3.0906e-06	-1.79336	-4.18686e-10
124841995	chr3:124841995:C:T	4.14025e-08	-0.164967	-4.18686e-10	6.34682e-06	-1.07377	-4.18686e-10
124842633	chr3:124842633:C:G	2.63244e-09	-1.58062	-1.33978	1.40787e-06	-1.22874	-1.35092
124842634	chr3:124842634:C:T	2.00718e-08	0.502472	-1.39147	1.64103e-06	-1.05862	-1.36779
124842746	chr3:124842746:C:A	8.10766e-09	-1.7955	-4.18686e-10	3.1705e-06	-1.76784	-4.18686e-10
124842997	chr3:124842997:C:T	2.07391e-08	0.530484	-1.38677	1.67739e-06	-1.04234	-1.36215
124843016	chr3:124843016:C:T	8.19236e-09	-1.78511	-4.18686e-10	3.23546e-06	-1.74756	-4.18686e-10
124843471	chr3:124843471:C:T	1.36876e-08	-1.81288e-10	-1.27182	7.2653e-06	-1.81288e-10	-0.938618
124843475	chr3:124843475:C:T	5.02358e-09	-1.46692	-0.807248	1.39405e-06	-1.20033	-1.38919
124844427	chr3:124844427:G:C	1.7942e-08	0.302577	-1.30374	1.31787e-06	-1.71588	-0.929825
124844694	chr3:124844694:T:C	2.27414e-08	-1.81288e-10	-0.764124	5.31543e-06	-1.81288e-10	-1.25111
124844726	chr3:124844726:C:T	2.53621e-09	-1.70947	-1.24816	1.22601e-06	-1.47632	-1.24165
124846294	chr3:124846294:C:G	2.60636e-08	-0.627767	-4.18686e-10	8.93722e-06	-0.731503	-4.18686e-10
124846691	chr3:124846691:T:C	2.80142e-09	-1.64056	-1.21763	1.40859e-06	-1.36399	-1.21515
124847380	chr3:124847380:A:G	2.82547e-09	-1.50239	-1.34724	1.56542e-06	-1.11545	-1.35812
124847419	chr3:124847419:C:T	1.1659e-08	-1.81288e-10	-1.43223	4.46604e-06	-1.81288e-10	-1.42523
124847836	chr3:124847836:A:T	4.18448e-08	-0.154342	-4.18686e-10	5.94406e-06	-1.13933	-4.18686e-10
124847979	chr3:124847979:C:T	1.36396e-08	-1.81288e-10	-1.27533	7.20259e-06	-1.81288e-10	-0.947286
124848188	chr3:124848188:C:T	5.85802e-08	-1.81288e-10	0.182087	8.9995e-06	-1.81288e-10	-0.724558
124848500	chr3:124848500:C:T	3.32273e-08	-0.384936	-4.18686e-10	1.10359e-05	-0.520575	-4.18686e-10
124848687	chr3:124848687:T:C	1.18064e-08	-1.81288e-10	-1.41967	4.46344e-06	-1.81288e-10	-1.42581
124848791	chr3:124848791:AT:A	2.2843e-09	-1.75076	-1.31149	1.63856e-06	-1.38557	-1.04234
124848873	chr3:124848873:A:C	2.50458e-08	-1.81288e-10	-0.667602	5.6119e-06	-1.81288e-10	-1.19684
124848914	chr3:124848914:G:A	1.90244e-08	-1.81288e-10	-0.942585	4.747e-06	-1.81288e-10	-1.36421
124849379	chr3:124849379:A:G	2.73567e-09	-1.64791	-1.23402	1.36572e-06	-1.37638	-1.23366
124849964	chr3:124849964:C:T	2.09055e-09	-1.73661	-1.41428	1.33707e-06	-1.41813	-1.21311
124851102	chr3:124851102:G:A	2.44124e-09	-1.71256	-1.28324	1.17178e-06	-1.48217	-1.28104
124851546	chr3:124851546:T:C	1.21722e-08	-1.81288e-10	-1.38916	7.6223e-06	-1.81288e-10	-0.890648
124851971	chr3:124851971:T:G	5.46776e-09	-0.861257	-1.32818	8.96477e-07	-1.59658	-1.43443
124852164	chr3:124852164:G:A	4.05874e-07	3.52853	-1.4108	8.1139e-06	0.536224	-1.36437
124852622	chr3:124852622:G:T	2.39796e-09	-1.69656	-1.31713	1.04183e-06	-1.44773	-1.43302
124852978	chr3:124852978:G:C	2.42901e-08	-1.81288e-10	-0.69824	5.2011e-06	-1.81288e-10	-1.27286
124853402	chr3:124853402:A:AC	1.7222e-08	-1.81288e-10	-1.04212	4.65804e-06	-1.81288e-10	-1.38313
124853659	chr3:124853659:AAGG:A	1.47861e-08	-1.81288e-10	-1.19462	4.55522e-06	-1.81288e-10	-1.40545
124853768	chr3:124853768:T:C	3.01412e-09	-1.51353	-1.27147	1.57513e-06	-1.10969	-1.3577
124854152	chr3:124854152:G:A	2.29721e-09	-1.73703	-1.31958	1.16959e-06	-1.415	-1.35008
124854155	chr3:124854155:G:A	2.92957e-08	-1.81288e-10	-0.510869	6.15831e-06	-1.81288e-10	-1.10392
124854288	chr3:124854288:T:C	1.485e-08	-1.81288e-10	-1.19031	4.56398e-06	-1.81288e-10	-1.40353
124854558	chr3:124854558:T:C	3.06982e-08	0.532854	-0.996957	3.51141e-06	-1.02813	-0.637585
124854590	chr3:124854590:G:A	1.48917e-08	-1.81288e-10	-1.1875	4.56877e-06	-1.81288e-10	-1.40248
124854655	chr3:124854655:T:C	8.05202e-09	-1.80239	-4.18686e-10	3.06286e-06	-1.80238	-4.18686e-10
124855051	chr3:124855051:A:G	2.20639e-09	-1.66421	-1.43274	1.16762e-06	-1.36392	-1.40285
124855495	chr3:124855495:T:C	2.90838e-08	0.472824	-0.990953	3.41867e-06	-1.06265	-0.629821
124855872	chr3:124855872:C:T	2.26051e-09	-1.71694	-1.35578	1.90235e-06	-1.45652	-0.822114
124856014	chr3:124856014:A:G	3.07277e-09	-1.51864	-1.24709	1.58977e-06	-1.1174	-1.34074
124856214	chr3:124856214:A:G	2.51434e-09	-1.71769	-1.24861	2.89863e-06	-1.45509	-0.4024
124856411	chr3:124856411:C:G	1.47799e-08	-1.81288e-10	-1.19504	4.55616e-06	-1.81288e-10	-1.40525
124856563	chr3:124856563:C:T	2.22782e-09	-1.65415	-1.43314	1.18662e-06	-1.34636	-1.40425
124856813	chr3:124856813:A:G	3.79417e-09	-1.74707	-0.80777	8.87337e-07	-1.67396	-1.36729
124857037	chr3:124857037:C:G	2.23412e-08	-1.81288e-10	-0.781877	8.53146e-06	-1.81288e-10	-0.777966
124857435	chr3:124857435:G:A	2.82389e-08	0.759835	-1.30744	2.71867e-06	-0.902528	-1.01906
124857508	chr3:124857508:T:C	2.96539e-08	0.793914	-1.29263	2.85077e-06	-0.881916	-0.992221
124857729	chr3:124857729:A:G	2.92438e-08	-1.81288e-10	-0.51264	6.15136e-06	-1.81288e-10	-1.10505
124857896	chr3:124857896:G:A	0.000144193	7.9906	-4.18686e-10	0.0664302	8.18218	-4.18686e-10
124858042	chr3:124858042:G:A	1.28713e-08	-1.81288e-10	-1.33331	5.83696e-06	-1.81288e-10	-1.15752
124858082	chr3:124858082:C:G	2.22443e-09	-1.65131	-1.4375	1.17128e-06	-1.34057	-1.42306
124858230	chr3:124858230:T:G	2.1633e-09	-1.76535	-1.35133	9.11111e-07	-1.64739	-1.36742
124858279	chr3:124858279:C:T	1.01388e-08	-1.57194	-4.18686e-10	4.73704e-06	-1.36631	-4.18686e-10
124858443	chr3:124858443:T:C	6.85559e-09	-0.741923	-1.22132	9.21471e-07	-1.62391	-1.3796
124858549	chr3:124858549:T:C	1.20608e-08	-1.81288e-10	-1.39835	1.03917e-05	-1.81288e-10	-0.580717
124858564	chr3:124858564:G:A	1.47236e-08	-1.81288e-10	-1.19886	4.55006e-06	-1.81288e-10	-1.40659
124858617	chr3:124858617:C:T	2.24409e-09	-1.64587	-1.43414	1.20111e-06	-1.33133	-1.40714
124858678	chr3:124858678:T:C	2.23989e-09	-1.64514	-1.43674	1.19094e-06	-1.33028	-1.4167
124858708	chr3:124858708:T:C	6.17263e-09	-0.675186	-1.393	8.49065e-07	-1.65848	-1.42687
124858824	chr3:124858824:T:C	2.22248e-09	-1.69844	-1.39125	1.6493e-06	-1.49458	-0.926796
124858888	chr3:124858888:G:C	1.75225e-08	-1.81288e-10	-1.02483	4.62999e-06	-1.81288e-10	-1.38917
124858899	chr3:124858899:C:T	2.25085e-09	-1.64364	-1.43336	1.20589e-06	-1.32962	-1.40489
124858979	chr3:124858979:C:T	7.36486e-09	-0.603054	-1.28853	9.627e-07	-1.67334	-1.2864
124859784	chr3:124859784:T:A	1.73124e-08	-1.81288e-10	-1.03689	4.65115e-06	-1.81288e-10	-1.38461
124859796	chr3:124859796:T:C	1.421e-08	-1.23436	-4.18686e-10	5.0687e-06	-1.29864	-4.18686e-10
124859813	chr3:124859813:T:C	5.61833e-08	-1.81288e-10	0.14031	1.67698e-05	-1.81288e-10	-0.102146
124860958	chr3:124860958:T:TGA	1.45411e-08	-1.81288e-10	-1.21133	4.52988e-06	-1.81288e-10	-1.41103
124861162	chr3:124861162:C:T	2.28437e-09	-1.63447	-1.42774	1.24183e-06	-1.31367	-1.39147
124861211	chr3:124861211:T:C	2.96178e-08	0.510088	-1.01002	3.4041e-06	-1.04133	-0.655414
124861692	chr3:124861692:G:A	8.95769e-09	-1.6958	-4.18686e-10	3.0653e-06	-1.80158	-4.18686e-10
124861987	chr3:124861987:G:A	2.18797e-08	-1.81288e-10	-0.80275	5.02776e-06	-1.81288e-10	-1.30675
124862130	chr3:124862130:G:A	2.24048e-09	-1.65103	-1.43059	1.19952e-06	-1.34188	-1.39792
124862811	chr3:124862811:G:A	1.45657e-08	-1.81288e-10	-1.20964	4.53227e-06	-1.81288e-10	-1.4105
124863232	chr3:124863232:C:T	1.3739e-08	-1.81288e-10	-1.26807	4.99928e-06	-1.81288e-10	-1.31243
124863472	chr3:124863472:T:C	3.1645e-09	-1.46992	-1.2664	1.68579e-06	-1.04399	-1.35551
124863627	chr3:124863627:C:T	1.20348e-08	-1.81288e-10	-1.40051	6.58719e-06	-1.81288e-10	-1.0366
124863628	chr3:124863628:G:A	1.29206e-08	-1.81288e-10	-1.32949	4.41747e-06	-1.81288e-10	-1.43616
124864270	chr3:124864270:T:C	2.41147e-09	-1.71684	-1.29123	2.61348e-06	-1.45641	-0.50464
124864292	chr3:124864292:G:C	2.23771e-09	-1.65549	-1.42736	1.19881e-06	-1.34988	-1.39051
124864336	chr3:124864336:G:A	2.04024e-09	-1.76723	-1.40801	8.74217e-07	-1.64805	-1.4081
124864546	chr3:124864546:T:C	2.32216e-09	-1.72146	-1.32435	1.13335e-06	-1.45041	-1.34614
124864638	chr3:124864638:G:T	9.93725e-09	-1.59202	-4.18686e-10	4.60712e-06	-1.39412	-4.18686e-10
124864706	chr3:124864706:C:G	2.22055e-09	-1.66119	-1.42937	1.18071e-06	-1.36057	-1.39504
124864893	chr3:124864893:G:A	1.77356e-08	-1.81288e-10	-1.01273	4.61218e-06	-1.81288e-10	-1.39303
124864942	chr3:124864942:C:T	2.28103e-09	-1.63069	-1.43299	1.23362e-06	-1.30711	-1.40466
124865028	chr3:124865028:C:T	1.92029e-08	-1.81288e-10	-0.93325	4.50977e-06	-1.81288e-10	-1.41548
124865163	chr3:124865163:G:A	1.19308e-08	-1.81288e-10	-1.40919	6.39024e-06	-1.81288e-10	-1.06696
124865333	chr3:124865333:A:G	1.25245e-08	-1.81288e-10	-1.36062	4.51337e-06	-1.81288e-10	-1.41468
124865425	chr3:124865425:AG:A	1.54646e-08	-1.81288e-10	-1.14976	4.63192e-06	-1.81288e-10	-1.38876
124865872	chr3:124865872:C:T	2.25609e-09	-1.64555	-1.42913	1.21441e-06	-1.33375	-1.39372
124865940	chr3:124865940:G:A	2.24649e-09	-1.64587	-1.43307	1.20185e-06	-1.334	-1.40387
124866104	chr3:124866104:T:G	1.85865e-08	-1.81288e-10	-0.965876	6.0819e-06	-1.81288e-10	-1.11641
124866121	chr3:124866121:G:A	9.82782e-09	-1.60309	-4.18686e-10	5.24431e-06	-1.26458	-4.18686e-10
124866193	chr3:124866193:GGCTGGTCTTGAACTCCT:G	1.56034e-08	-1.81288e-10	-1.14082	4.64713e-06	-1.81288e-10	-1.38548
124866220	chr3:124866220:T:A	1.55162e-08	-1.81288e-10	-1.14642	4.63782e-06	-1.81288e-10	-1.38748
124866238	chr3:124866238:C:T	2.38777e-08	-1.81288e-10	-0.715366	5.15975e-06	-1.81288e-10	-1.28084
124866367	chr3:124866367:G:A	2.23212e-09	-1.64872	-1.43664	1.18173e-06	-1.33871	-1.41604
124866435	chr3:124866435:T:C	1.91692e-08	-1.81288e-10	-0.935005	5.6293e-06	-1.81288e-10	-1.19374
124866639	chr3:124866639:A:T	1.18981e-08	-1.81288e-10	-1.41193	9.71103e-06	-1.81288e-10	-0.648464
124866685	chr3:124866685:G:A	1.46084e-08	-1.20671	-4.18686e-10	3.87139e-06	-1.56811	-4.18686e-10
124867461	chr3:124867461:T:C	2.12167e-09	-1.69982	-1.43629	1.41017e-06	-1.49287	-1.08515
124867519	chr3:124867519:T:C	4.80238e-09	-1.75626	-0.562942	9.47304e-07	-1.69182	-1.28404
124868222	chr3:124868222:T:C	2.24338e-09	-1.64743	-1.43289	1.20105e-06	-1.3359	-1.40263
124869070	chr3:124869070:G:T	6.2455e-09	-0.789457	-1.26699	9.64165e-07	-1.6075	-1.35072
124869094	chr3:124869094:T:C	1.3142e-08	-1.81288e-10	-1.3125	4.64889e-06	-1.81288e-10	-1.3851
124869354	chr3:124869354:T:G	2.26641e-08	0.612456	-1.37998	2.1899e-06	-0.980063	-1.15781
124869439	chr3:124869439:G:A	1.17857e-08	-1.81288e-10	-1.42142	6.12734e-06	-1.81288e-10	-1.10897
124869548	chr3:124869548:C:T	1.53804e-08	-1.81288e-10	-1.15521	4.62219e-06	-1.81288e-10	-1.39086
124870082	chr3:124870082:T:G	2.20776e-09	-1.66606	-1.43027	1.1705e-06	-1.36722	-1.39708
124870308	chr3:124870308:G:A	1.54676e-08	-1.81288e-10	-1.14956	4.63494e-06	-1.81288e-10	-1.3881
124870980	chr3:124870980:C:A	2.20861e-09	-1.66215	-1.43379	1.16672e-06	-1.36088	-1.40665
124871102	chr3:124871102:A:G	2.23279e-09	-1.73788	-1.34718	2.02165e-06	-1.41376	-0.80405
124871226	chr3:124871226:G:A	1.4336e-08	0.183631	-1.40916	1.72746e-06	-1.14857	-1.2265
124871336	chr3:124871336:A:G	1.64106e-08	-1.81288e-10	-1.09038	4.6656e-06	-1.81288e-10	-1.38151
124871348	chr3:124871348:C:T	1.00807e-08	-1.57768	-4.18686e-10	4.6997e-06	-1.37423	-4.18686e-10
124871529	chr3:124871529:G:A	7.39985e-09	-0.74748	-1.13937	8.7884e-07	-1.63321	-1.41767
124871668	chr3:124871668:A:T	2.21108e-09	-1.71956	-1.37527	1.80468e-06	-1.45435	-0.876994
124872245	chr3:124872245:T:C	1.56539e-08	-1.81288e-10	-1.13759	4.65738e-06	-1.81288e-10	-1.38327
124872333	chr3:124872333:C:T	1.36306e-08	-1.81288e-10	-1.27599	4.7567e-06	-1.81288e-10	-1.36217
124872505	chr3:124872505:G:A	1.54509e-08	-1.81288e-10	-1.15064	4.63027e-06	-1.81288e-10	-1.38911
124872572	chr3:124872572:G:A	2.26785e-09	-1.68077	-1.38871	1.26443e-06	-1.36427	-1.32283
124873138	chr3:124873138:T:C	2.23448e-09	-1.68616	-1.39814	1.2015e-06	-1.40168	-1.33647
124873292	chr3:124873292:G:C	2.22778e-09	-1.696	-1.39131	1.18922e-06	-1.42086	-1.32756
124873336	chr3:124873336:G:A	2.05254e-08	-1.81288e-10	-0.866646	5.90566e-06	-1.81288e-10	-1.14582
124873833	chr3:124873833:C:T	1.16402e-08	-1.81288e-10	-1.43384	6.21471e-06	-1.81288e-10	-1.09481
124873853	chr3:124873853:A:G	2.4757e-09	-1.78479	-1.197	2.36903e-06	-0.621842	-1.4374
124873965	chr3:124873965:T:C	5.28149e-09	-0.787364	-1.43674	9.86086e-06	0.649834	-1.28299
124873991	chr3:124873991:C:T	2.29665e-09	-1.70857	-1.34828	1.89223e-06	-1.47698	-0.806984
124874156	chr3:124874156:C:A	1.56778e-08	-1.81288e-10	-1.13606	4.66304e-06	-1.81288e-10	-1.38206
124874262	chr3:124874262:C:T	1.39243e-08	-1.81288e-10	-1.25467	4.47864e-06	-1.81288e-10	-1.42241
124874526	chr3:124874526:G:C	1.6094e-08	-1.81288e-10	-1.10987	4.49344e-06	-1.81288e-10	-1.41911
124874887	chr3:124874887:T:C	2.14975e-08	-1.81288e-10	-0.820374	6.10845e-06	-1.81288e-10	-1.11205
124875214	chr3:124875214:G:A	2.47578e-09	-1.77065	-1.21111	1.02564e-06	-1.65857	-1.23785
124875823	chr3:124875823:A:G	1.57503e-08	-1.81288e-10	-1.13145	4.67227e-06	-1.81288e-10	-1.38008
124875956	chr3:124875956:G:A	1.99083e-08	0.511091	-1.40826	1.91938e-06	-1.04291	-1.22682
124876108	chr3:124876108:T:C	5.77276e-09	-0.921197	-1.21396	7.49175e-07	-1.77326	-1.43725
124876211	chr3:124876211:T:C	2.12514e-09	-1.70297	-1.4315	1.63985e-06	-1.48735	-0.939774
124876450	chr3:124876450:A:T	1.19269e-08	-1.81288e-10	-1.40951	4.57766e-06	-1.81288e-10	-1.40054
124876492	chr3:124876492:G:C	2.1294e-09	-1.70083	-1.43164	1.63305e-06	-1.49006	-0.941215
124876751	chr3:124876751:A:G	1.20051e-08	-1.81288e-10	-1.40298	4.41155e-06	-1.81288e-10	-1.4375
124876927	chr3:124876927:CTCAG:C	2.23873e-09	-1.71396	-1.36844	1.1759e-06	-1.46727	-1.29242
124877191	chr3:124877191:C:T	9.62931e-09	-1.6235	-4.18686e-10	5.03501e-06	-1.30531	-4.18686e-10
124877260	chr3:124877260:T:A	1.26641e-08	-1.81288e-10	-1.34954	4.41318e-06	-1.81288e-10	-1.43713
124877522	chr3:124877522:T:C	1.27317e-08	-1.81288e-10	-1.34421	4.41515e-06	-1.81288e-10	-1.43669
124877577	chr3:124877577:A:C	2.23403e-09	-1.71407	-1.37043	1.1808e-06	-1.46597	-1.28956
124877763	chr3:124877763:G:A	1.55018e-08	-1.81288e-10	-1.14736	4.6426e-06	-1.81288e-10	-1.38645
124877793	chr3:124877793:T:C	2.35401e-08	0.646317	-1.37592	2.21168e-06	-0.97217	-1.15581
124877805	chr3:124877805:A:G	2.27111e-09	-1.70317	-1.36487	1.14803e-06	-1.48657	-1.29711
124877930	chr3:124877930:C:T	1.27383e-08	-1.81288e-10	-1.34369	4.41537e-06	-1.81288e-10	-1.43664
124878143	chr3:124878143:T:C	2.86355e-08	0.710316	-1.24398	2.73757e-06	-0.929881	-0.984777
124878358	chr3:124878358:T:C	2.01018e-08	-1.81288e-10	-0.887501	5.81879e-06	-1.81288e-10	-1.16063
124878376	chr3:124878376:A:C	8.56498e-09	-1.74063	-4.18686e-10	7.39654e-06	-0.920714	-4.18686e-10
124878401	chr3:124878401:T:C	1.41309e-08	-1.81288e-10	-1.23994	4.87527e-06	-1.81288e-10	-1.33755
124878537	chr3:124878537:T:C	1.26145e-08	-1.81288e-10	-1.35346	4.41218e-06	-1.81288e-10	-1.43736
124878600	chr3:124878600:T:C	9.11041e-09	-1.67889	-4.18686e-10	4.56311e-06	-1.40372	-4.18686e-10
124878782	chr3:124878782:T:C	1.68225e-08	-1.81288e-10	-1.06559	4.68686e-06	-1.81288e-10	-1.37696
124878935	chr3:124878935:T:C	1.26112e-08	-1.81288e-10	-1.35372	4.4121e-06	-1.81288e-10	-1.43738
124879073	chr3:124879073:T:C	1.29062e-08	-1.81288e-10	-1.3306	4.42267e-06	-1.81288e-10	-1.43498
124879094	chr3:124879094:T:C	1.26508e-08	-1.81288e-10	-1.35059	4.41295e-06	-1.81288e-10	-1.43718
124879179	chr3:124879179:A:T	6.9817e-09	-0.581626	-1.36339	9.39439e-07	-1.68153	-1.30267
124879679	chr3:124879679:A:G	7.29365e-09	-0.546516	-1.35479	9.19896e-07	-1.6919	-1.31332
124879879	chr3:124879879:A:G	1.28717e-08	-1.81288e-10	-1.33328	4.42128e-06	-1.81288e-10	-1.4353
124880122	chr3:124880122:G:A	1.26004e-08	-1.81288e-10	-1.35458	4.41215e-06	-1.81288e-10	-1.43736
124880449	chr3:124880449:C:A	5.86318e-09	-1.60776	-0.511859	1.1886e-06	-1.4998	-1.24916
124880554	chr3:124880554:C:T	2.02539e-09	-1.80216	-1.38039	1.76833e-06	-1.07121	-1.28048
124880875	chr3:124880875:G:A	1.26701e-08	-1.81288e-10	-1.34906	4.41356e-06	-1.81288e-10	-1.43705
124880959	chr3:124880959:A:C	1.20031e-08	-1.81288e-10	-1.40314	4.83474e-06	-1.81288e-10	-1.3459
124880993	chr3:124880993:TG:T	1.25828e-08	-1.81288e-10	-1.35598	4.41199e-06	-1.81288e-10	-1.4374
124880995	chr3:124880995:TTTG:T	1.25581e-08	-1.81288e-10	-1.35795	4.41169e-06	-1.81288e-10	-1.43747
124881069	chr3:124881069:G:A	2.08963e-08	0.584917	-1.43366	2.06755e-06	-1.0072	-1.18816
124881087	chr3:124881087:G:A	1.26291e-08	-1.81288e-10	-1.3523	4.41262e-06	-1.81288e-10	-1.43726
124881373	chr3:124881373:G:A	5.07608e-08	-1.81288e-10	0.0388155	1.18835e-05	-1.81288e-10	-0.446577
124881465	chr3:124881465:G:A	2.06159e-08	-1.81288e-10	-0.862248	5.92374e-06	-1.81288e-10	-1.14276
124881537	chr3:124881537:A:G	1.51764e-08	-1.81288e-10	-1.16857	4.60309e-06	-1.81288e-10	-1.395
124881547	chr3:124881547:A:C	1.26247e-08	-1.81288e-10	-1.35266	4.41256e-06	-1.81288e-10	-1.43727
124881569	chr3:124881569:T:C	3.71798e-06	4.33263	-4.18686e-10	0.000149989	2.08883	-4.18686e-10
124881600	chr3:124881600:C:T	1.26593e-08	-1.81288e-10	-1.34992	4.41329e-06	-1.81288e-10	-1.43711
124881805	chr3:124881805:T:TA	2.35899e-09	-1.80075	-1.22932	4.59133e-06	-1.02123	-0.376329
124881946	chr3:124881946:C:T	1.28769e-08	-1.81288e-10	-1.33288	4.4224e-06	-1.81288e-10	-1.43504
124881947	chr3:124881947:A:G	2.81128e-08	0.645757	-1.19784	2.9939e-06	-0.962404	-0.862747
124881959	chr3:124881959:C:T	1.55671e-08	-1.81288e-10	-1.14315	4.65274e-06	-1.81288e-10	-1.38427
124882033	chr3:124882033:G:A	1.23694e-08	-1.81288e-10	-1.37309	4.54141e-06	-1.81288e-10	-1.40849
124882084	chr3:124882084:G:A	2.0573e-08	-1.81288e-10	-0.864329	5.91529e-06	-1.81288e-10	-1.14419
124882175	chr3:124882175:G:A	1.26815e-08	-1.81288e-10	-1.34817	4.41385e-06	-1.81288e-10	-1.43698
124882367	chr3:124882367:G:A	1.26709e-08	-1.81288e-10	-1.349	4.41358e-06	-1.81288e-10	-1.43704
124882370	chr3:124882370:G:C	1.26635e-08	-1.81288e-10	-1.34958	4.41339e-06	-1.81288e-10	-1.43708
124882392	chr3:124882392:G:A	1.27813e-08	-1.81288e-10	-1.34033	4.4176e-06	-1.81288e-10	-1.43613
124882566	chr3:124882566:A:AC	1.26635e-08	-1.81288e-10	-1.34958	4.41339e-06	-1.81288e-10	-1.43708
124882615	chr3:124882615:G:A	1.26635e-08	-1.81288e-10	-1.34958	4.41339e-06	-1.81288e-10	-1.43708
124882667	chr3:124882667:T:C	1.25616e-08	-1.81288e-10	-1.35766	4.4117e-06	-1.81288e-10	-1.43747
124882714	chr3:124882714:G:A	1.26486e-08	-1.81288e-10	-1.35076	4.41305e-06	-1.81288e-10	-1.43716
124882728	chr3:124882728:A:G	1.27958e-08	-1.81288e-10	-1.33919	4.41779e-06	-1.81288e-10	-1.43609
124882947	chr3:124882947:C:A	2.03025e-08	-1.81288e-10	-0.877564	7.75663e-06	-1.81288e-10	-0.873179
124883125	chr3:124883125:C:T	9.3762e-09	-0.498884	-1.15125	8.23158e-07	-1.70739	-1.40894
124883225	chr3:124883225:T:G	3.5414e-08	0.91279	-1.23399	3.2986e-06	-0.808737	-0.91949
124883263	chr3:124883263:G:A	2.05083e-08	-1.81288e-10	-0.867477	5.91563e-06	-1.81288e-10	-1.14413
124883472	chr3:124883472:C:T	2.08767e-08	-1.81288e-10	-0.849675	4.9229e-06	-1.81288e-10	-1.32783
124883737	chr3:124883737:G:A	9.34698e-09	-0.581544	-1.07171	8.16875e-07	-1.69344	-1.43055
124883876	chr3:124883876:A:G	3.26432e-09	-1.68769	-1.01757	1.29077e-06	-1.43822	-1.22827
124883891	chr3:124883891:G:A	1.0471e-08	-1.5397	-4.18686e-10	5.26394e-06	-1.26085	-4.18686e-10
124884035	chr3:124884035:G:C	8.92191e-09	-0.612122	-1.08768	8.26787e-07	-1.68376	-1.42818
124884171	chr3:124884171:T:C	8.83807e-09	-0.606745	-1.1025	8.27899e-07	-1.6856	-1.42499
124884280	chr3:124884280:G:C	1.16809e-08	-0.437025	-0.993325	7.80467e-07	-1.73256	-1.43703
124884400	chr3:124884400:A:G	2.42355e-09	-1.70193	-1.30115	1.03338e-06	-1.45754	-1.43135
124884472	chr3:124884472:G:A	2.07644e-08	-1.81288e-10	-0.855069	4.91214e-06	-1.81288e-10	-1.33002
124884560	chr3:124884560:C:T	1.19571e-08	-1.81288e-10	-1.40698	7.1588e-06	-1.81288e-10	-0.953384
124884811	chr3:124884811:G:C	1.59493e-08	-1.81288e-10	-1.11889	4.8008e-06	-1.81288e-10	-1.35294
124884912	chr3:124884912:G:A	1.23336e-08	-0.403292	-0.972688	1.0683e-06	-1.75099	-1.10466
124885016	chr3:124885016:A:T	7.76661e-09	-0.550599	-1.28788	8.0464e-07	-1.70919	-1.42989
124885417	chr3:124885417:A:G	1.19568e-08	-1.81288e-10	-1.40701	4.56507e-06	-1.81288e-10	-1.40329
124885515	chr3:124885515:T:G	2.19442e-08	-1.81288e-10	-0.799808	6.22171e-06	-1.81288e-10	-1.09368
124886011	chr3:124886011:A:G	8.83359e-09	-0.524917	-1.18483	8.04034e-07	-1.70253	-1.43731
124886052	chr3:124886052:A:G	1.98785e-08	-1.81288e-10	-0.898668	5.79257e-06	-1.81288e-10	-1.16515
124886197	chr3:124886197:G:A	1.98856e-08	-1.81288e-10	-0.898312	5.79364e-06	-1.81288e-10	-1.16497
124886222	chr3:124886222:G:A	1.98612e-08	-1.81288e-10	-0.899543	5.78861e-06	-1.81288e-10	-1.16583
124886223	chr3:124886223:C:A	2.12065e-08	-1.81288e-10	-0.834004	6.06794e-06	-1.81288e-10	-1.11871
124886684	chr3:124886684:C:G	2.05105e-09	-1.78094	-1.38902	1.33041e-06	-1.28939	-1.34686
124887627	chr3:124887627:G:A	1.49786e-08	-1.81288e-10	-1.18169	8.2635e-06	-1.81288e-10	-0.809879
124887689	chr3:124887689:T:C	1.26655e-08	-1.81288e-10	-1.34943	4.4594e-06	-1.81288e-10	-1.42671
124887855	chr3:124887855:G:C	1.20897e-08	-1.81288e-10	-1.39595	6.71044e-06	-1.81288e-10	-1.01806
124887906	chr3:124887906:T:A	1.03876e-08	-0.446743	-1.10095	1.06993e-06	-1.53175	-1.32239
124888208	chr3:124888208:T:C	8.75955e-09	-0.3071	-1.41106	1.05795e-06	-1.47872	-1.38667
124888415	chr3:124888415:T:G	1.18111e-08	-1.81288e-10	-1.41927	4.6422e-06	-1.81288e-10	-1.38654
124888434	chr3:124888434:A:T	1.48509e-08	-1.81288e-10	-1.19025	5.19125e-06	-1.81288e-10	-1.27475
124888913	chr3:124888913:G:A	9.01713e-09	-0.440746	-1.24844	1.17861e-06	-1.57114	-1.18626
124888940	chr3:124888940:T:C	1.38129e-08	-1.81288e-10	-1.2627	4.4862e-06	-1.81288e-10	-1.42072
124889433	chr3:124889433:A:G	5.27093e-08	0.0764835	-4.18686e-10	3.4965e-05	0.632621	-4.18686e-10
124890314	chr3:124890314:C:T	1.18262e-08	-1.81288e-10	-1.41799	4.63855e-06	-1.81288e-10	-1.38733
124890321	chr3:124890321:A:G	1.1719e-08	-1.81288e-10	-1.4271	4.73109e-06	-1.81288e-10	-1.36757
124890491	chr3:124890491:G:A	1.11648e-08	-0.734591	-0.740953	9.2988e-07	-1.66594	-1.32849
124890505	chr3:124890505:A:G	2.14812e-08	-1.81288e-10	-0.821133	4.84821e-06	-1.81288e-10	-1.34312
124891022	chr3:124891022:T:TG	1.36063e-08	-1.81288e-10	-1.27778	4.46582e-06	-1.81288e-10	-1.42527
124891119	chr3:124891119:A:G	3.32294e-08	0.979783	-1.36466	2.77818e-06	-0.769738	-1.1302
124891468	chr3:124891468:C:T	1.59601e-08	-1.81288e-10	-1.11821	4.66436e-06	-1.81288e-10	-1.38178
124891858	chr3:124891858:G:A	1.18056e-08	-1.81288e-10	-1.41973	4.64622e-06	-1.81288e-10	-1.38567
124892249	chr3:124892249:T:C	9.92153e-09	-0.169947	-1.42365	1.10215e-06	-1.41981	-1.40465
124892790	chr3:124892790:C:T	3.4248e-08	-1.81288e-10	-0.354682	7.47235e-06	-1.81288e-10	-0.910518
124893066	chr3:124893066:T:C	1.42972e-08	-1.81288e-10	-1.22825	5.04542e-06	-1.81288e-10	-1.30325
124893515	chr3:124893515:A:G	1.41808e-08	-1.81288e-10	-1.23642	4.52518e-06	-1.81288e-10	-1.41207
124893531	chr3:124893531:A:T	3.65631e-09	-1.80231	-0.789546	7.28291e-07	-1.80177	-1.43701
124893830	chr3:124893830:A:G	2.41915e-08	-1.81288e-10	-0.702306	5.1901e-06	-1.81288e-10	-1.27497
124894052	chr3:124894052:G:A	1.39926e-08	-1.81288e-10	-1.24978	4.50699e-06	-1.81288e-10	-1.4161
124894507	chr3:124894507:T:C	1.17986e-08	-1.81288e-10	-1.42033	4.64933e-06	-1.81288e-10	-1.385
124894543	chr3:124894543:G:T	2.08577e-09	-1.76995	-1.38322	1.25171e-06	-1.34294	-1.35428
124894788	chr3:124894788:T:A	1.99661e-09	-1.77982	-1.41704	1.37792e-06	-1.30283	-1.29832
124894905	chr3:124894905:G:A	4.01603e-09	-1.4627	-1.03532	2.0188e-06	-1.16602	-1.0532
124895169	chr3:124895169:G:A	1.36738e-08	-1.81288e-10	-1.27283	4.95488e-06	-1.81288e-10	-1.32135
124895280	chr3:124895280:G:A	1.283e-08	-1.81288e-10	-1.33653	7.70034e-06	-1.81288e-10	-0.880462
124895317	chr3:124895317:T:C	4.64624e-09	-1.79831	-0.553939	1.38358e-06	-1.186	-1.41105
124895367	chr3:124895367:C:T	3.60108e-09	-1.54661	-1.06046	1.76262e-06	-1.25941	-1.09552
124895470	chr3:124895470:C:T	7.70308e-09	-0.676467	-1.17022	8.43639e-07	-1.69004	-1.40171
124896517	chr3:124896517:A:G	5.55758e-08	1.34234	-1.2129	5.28929e-06	-0.280311	-0.975732
124896554	chr3:124896554:A:G	1.17013e-08	-1.81288e-10	-1.42861	4.74144e-06	-1.81288e-10	-1.36539
124896931	chr3:124896931:T:A	2.80008e-08	-0.556076	-4.18686e-10	8.2189e-06	-0.815291	-4.18686e-10
124897103	chr3:124897103:C:T	2.43737e-09	-1.7768	-1.22059	7.93766e-07	-1.72802	-1.42467
124897645	chr3:124897645:C:A	2.04422e-08	-1.81288e-10	-0.870708	4.86071e-06	-1.81288e-10	-1.34054
124897670	chr3:124897670:T:A	3.45135e-08	-0.346959	-4.18686e-10	9.91084e-06	-0.628098	-4.18686e-10
124898017	chr3:124898017:T:C	3.24012e-08	-1.81288e-10	-0.410113	6.8772e-06	-1.81288e-10	-0.993516
124898501	chr3:124898501:A:G	1.20336e-08	-1.81288e-10	-1.40061	1.02002e-05	-1.81288e-10	-0.599324
124898891	chr3:124898891:C:T	8.25026e-09	-1.77806	-4.18686e-10	3.06959e-06	-1.80018	-4.18686e-10
124899293	chr3:124899293:T:G	1.16723e-08	-1.43109	-4.18686e-10	4.24919e-06	-1.475	-4.18686e-10
124899959	chr3:124899959:T:C	1.37463e-08	-1.81288e-10	-1.26754	4.49186e-06	-1.81288e-10	-1.41946
124900068	chr3:124900068:C:T	2.32902e-09	-1.78415	-1.25871	1.33353e-06	-1.29045	-1.34345
124900342	chr3:124900342:G:A	1.3097e-08	-1.81288e-10	-1.31593	4.63389e-06	-1.81288e-10	-1.38833
124900636	chr3:124900636:C:T	2.358e-09	-1.7873	-1.2432	1.34063e-06	-1.27392	-1.35468
124900666	chr3:124900666:C:A	2.36565e-09	-1.79788	-1.22937	7.405e-07	-1.79695	-1.42521
124900810	chr3:124900810:T:G	1.19449e-08	-1.81288e-10	-1.408	4.63857e-06	-1.81288e-10	-1.38732
124901003	chr3:124901003:C:T	9.30905e-09	-1.65732	-4.18686e-10	3.25835e-06	-1.74051	-4.18686e-10
124901151	chr3:124901151:C:T	2.0545e-09	-1.74309	-1.42519	1.24659e-06	-1.43239	-1.26893
124901155	chr3:124901155:G:A	1.2097e-08	-1.81288e-10	-1.39535	4.43519e-06	-1.81288e-10	-1.43216
124901237	chr3:124901237:C:T	1.16051e-08	-1.81288e-10	-1.43686	5.72076e-06	-1.81288e-10	-1.17763
124901391	chr3:124901391:G:A	1.2508e-08	-1.81288e-10	-1.36194	5.47578e-06	-1.81288e-10	-1.22139
124902344	chr3:124902344:G:C	7.21839e-09	-0.478005	-1.43367	7.72261e-07	-1.80165	-1.37851
124902375	chr3:124902375:T:C	1.50527e-08	-1.81288e-10	-1.17675	4.63147e-06	-1.81288e-10	-1.38885
124902724	chr3:124902724:T:G	8.3722e-09	-1.76339	-4.18686e-10	3.08693e-06	-1.79455	-4.18686e-10
124902770	chr3:124902770:G:C	1.21395e-08	-1.81288e-10	-1.39185	4.43293e-06	-1.81288e-10	-1.43267
124902846	chr3:124902846:G:A	8.18371e-09	-1.78616	-4.18686e-10	3.0638e-06	-1.80207	-4.18686e-10
124902916	chr3:124902916:G:A	1.9667e-08	-0.909367	-4.18686e-10	5.77141e-06	-1.16881	-4.18686e-10
124903084	chr3:124903084:T:C	1.30512e-08	-1.81288e-10	-1.31943	4.76531e-06	-1.81288e-10	-1.36036
124903136	chr3:124903136:A:C	3.41689e-09	-1.75841	-0.901167	1.8658e-06	-0.868425	-1.42961
124903278	chr3:124903278:G:C	1.59183e-08	-1.81288e-10	-1.12084	5.37811e-06	-1.81288e-10	-1.23939
124903486	chr3:124903486:T:C	1.18204e-08	-1.81288e-10	-1.41848	4.63483e-06	-1.81288e-10	-1.38813
124903697	chr3:124903697:C:T	1.13382e-08	-1.46013	-4.18686e-10	3.36014e-06	-1.70974	-4.18686e-10
124903867	chr3:124903867:G:A	1.20153e-08	-1.81288e-10	-1.40213	6.52816e-06	-1.81288e-10	-1.0456
124904470	chr3:124904470:G:T	1.23143e-08	-1.81288e-10	-1.37755	4.46683e-06	-1.81288e-10	-1.42505
124904680	chr3:124904680:A:AGGTG	1.22121e-08	-1.81288e-10	-1.38588	6.75567e-06	-1.81288e-10	-1.01135
124905003	chr3:124905003:A:C	8.13296e-09	-1.79238	-4.18686e-10	3.06297e-06	-1.80234	-4.18686e-10
124905218	chr3:124905218:AC:A	2.16373e-08	0.617226	-1.43112	1.47383e-06	-1.64105	-0.892819
124905301	chr3:124905301:C:T	9.31075e-09	-1.65714	-4.18686e-10	4.10295e-06	-1.51002	-4.18686e-10
124905721	chr3:124905721:A:G	2.09714e-09	-1.74464	-1.4031	1.30996e-06	-1.42679	-1.22494
124905848	chr3:124905848:C:T	1.54951e-08	-1.81288e-10	-1.14779	4.83919e-06	-1.81288e-10	-1.34498
124905950	chr3:124905950:C:T	1.46579e-08	-1.81288e-10	-1.20333	4.68651e-06	-1.81288e-10	-1.37704
124906273	chr3:124906273:A:G	1.32791e-08	0.135001	-1.43712	8.39296e-07	-1.73702	-1.35989
124906553	chr3:124906553:G:T	1.24414e-08	-1.81288e-10	-1.36728	4.49072e-06	-1.81288e-10	-1.41972
124906905	chr3:124906905:T:G	1.28227e-08	-1.81288e-10	-1.33709	7.69036e-06	-1.81288e-10	-0.881759
124906914	chr3:124906914:C:T	2.04114e-08	-1.81288e-10	-0.872216	4.85759e-06	-1.81288e-10	-1.34118
124907128	chr3:124907128:A:G	2.50849e-09	-1.76828	-1.20035	1.18891e-06	-1.35751	-1.39118
124907517	chr3:124907517:C:T	2.69301e-08	-1.81288e-10	-0.595064	9.51937e-06	-1.81288e-10	-0.668398
124907663	chr3:124907663:G:T	6.91253e-09	-0.542656	-1.41232	4.72531e-06	-0.149951	-1.21884
124908177	chr3:124908177:T:G	3.10787e-09	-1.76843	-0.985939	1.09918e-06	-1.38965	-1.43751
124908486	chr3:124908486:C:T	1.63836e-08	-1.81288e-10	-1.09203	4.7103e-06	-1.81288e-10	-1.37198
124908728	chr3:124908728:A:G	2.50156e-09	-1.73687	-1.23453	1.12507e-06	-1.44743	-1.35645
124908917	chr3:124908917:G:T	8.33881e-09	-1.76739	-4.18686e-10	3.08171e-06	-1.79624	-4.18686e-10
124909524	chr3:124909524:G:C	2.53243e-08	-1.81288e-10	-0.656543	5.28521e-06	-1.81288e-10	-1.25681
124910083	chr3:124910083:T:A	1.5313e-08	-1.81288e-10	-1.15961	4.77682e-06	-1.81288e-10	-1.35795
124910176	chr3:124910176:C:T	2.10367e-09	-1.73792	-1.4067	1.16866e-06	-1.44505	-1.32082
124910212	chr3:124910212:G:A	3.07989e-09	-1.46939	-1.29402	1.38888e-06	-1.15816	-1.43507
124910702	chr3:124910702:A:G	1.50531e-08	-1.81288e-10	-1.17673	4.73159e-06	-1.81288e-10	-1.36747
124910726	chr3:124910726:C:A	1.52846e-08	-1.81288e-10	-1.16147	4.77095e-06	-1.81288e-10	-1.35918
124910842	chr3:124910842:A:G	2.10425e-08	-1.81288e-10	-0.841763	5.14759e-06	-1.81288e-10	-1.2832
124911015	chr3:124911015:G:A	1.53102e-08	-1.81288e-10	-1.15979	4.86602e-06	-1.81288e-10	-1.33945
124911135	chr3:124911135:A:G	2.18123e-08	-1.81288e-10	-0.805836	5.48534e-06	-1.81288e-10	-1.21965
124911301	chr3:124911301:C:A	2.1005e-09	-1.76928	-1.37685	1.31283e-06	-1.36896	-1.28058
124911336	chr3:124911336:C:T	2.34424e-08	-1.81288e-10	-0.733761	5.713e-06	-1.81288e-10	-1.17898
124911471	chr3:124911471:T:A	1.22338e-08	-1.38411	-4.18686e-10	3.33162e-06	-1.71827	-4.18686e-10
124911620	chr3:124911620:T:C	1.14474e-08	-1.45054	-4.18686e-10	3.63975e-06	-1.62981	-4.18686e-10
124911867	chr3:124911867:G:A	2.09344e-09	-1.74006	-1.40944	1.45825e-06	-1.4543	-1.09019
124912048	chr3:124912048:A:G	2.30771e-08	-1.81288e-10	-0.749468	5.13159e-06	-1.81288e-10	-1.28631
124912270	chr3:124912270:C:G	1.47188e-08	-1.81288e-10	-1.19918	6.10435e-06	-1.81288e-10	-1.11273
124913235	chr3:124913235:T:C	2.74461e-08	-1.81288e-10	-0.576084	5.51699e-06	-1.81288e-10	-1.21389
124913280	chr3:124913280:A:G	2.38309e-09	-1.78765	-1.23226	1.28946e-06	-1.30642	-1.36108
124913432	chr3:124913432:G:A	1.6656e-08	-1.81288e-10	-1.07554	4.62914e-06	-1.81288e-10	-1.38936
124913601	chr3:124913601:C:G	1.1622e-08	-1.81288e-10	-1.43541	4.77711e-06	-1.81288e-10	-1.35789
124913819	chr3:124913819:G:A	2.00235e-09	-1.76737	-1.42662	1.48361e-06	-1.37319	-1.15406
124913857	chr3:124913857:G:A	2.0728e-09	-1.72206	-1.43735	1.19844e-06	-1.33806	-1.40265
124913888	chr3:124913888:G:A	1.28753e-08	-0.398963	-0.934037	8.2802e-07	-1.76348	-1.34697
124914253	chr3:124914253:T:C	9.07116e-09	-1.11696	-0.566253	1.0131e-06	-1.67957	-1.22914
124914295	chr3:124914295:A:G	1.98255e-09	-1.77696	-1.42696	1.36802e-06	-1.36088	-1.24748
124914414	chr3:124914414:G:A	1.87157e-08	-1.81288e-10	-0.958945	4.98368e-06	-1.81288e-10	-1.31556
124914698	chr3:124914698:G:A	2.01777e-09	-1.79733	-1.38899	1.32526e-06	-1.23789	-1.40223
124914793	chr3:124914793:G:A	2.02554e-09	-1.74532	-1.43715	1.13384e-06	-1.39813	-1.39799
124915010	chr3:124915010:G:A	2.20431e-08	-1.81288e-10	-0.795307	4.76812e-06	-1.81288e-10	-1.35978
124915080	chr3:124915080:G:A	2.07682e-09	-1.75699	-1.40048	1.05078e-06	-1.4347	-1.4375
124915128	chr3:124915128:C:G	1.20446e-08	-1.81288e-10	-1.39969	4.44318e-06	-1.81288e-10	-1.43036
124915791	chr3:124915791:TCCTCCCACCTCAG:T	2.0834e-08	-1.81288e-10	-0.851725	4.67895e-06	-1.81288e-10	-1.37865
124916151	chr3:124916151:G:A	1.06003e-08	-0.0976195	-1.42981	1.41723e-06	-1.32847	-1.24455
124916504	chr3:124916504:C:T	1.46847e-08	-1.81288e-10	-1.2015	5.0062e-06	-1.81288e-10	-1.31105
124916557	chr3:124916557:G:A	1.94495e-09	-1.78792	-1.43515	1.20035e-06	-1.30685	-1.43226
124916597	chr3:124916597:A:G	2.20105e-09	-1.80072	-1.29865	1.44664e-06	-1.18839	-1.36409
124916778	chr3:124916778:T:C	2.13969e-08	-1.81288e-10	-0.825062	9.65089e-06	-1.81288e-10	-0.654677
124916856	chr3:124916856:C:T	9.45475e-09	-1.64179	-4.18686e-10	3.28733e-06	-1.73165	-4.18686e-10
124916900	chr3:124916900:G:A	9.31544e-09	-1.65664	-4.18686e-10	3.46185e-06	-1.67992	-4.18686e-10
124917063	chr3:124917063:G:A	1.057e-08	-0.24166	-1.28863	1.13672e-06	-1.38148	-1.4121
124917431	chr3:124917431:A:C	1.62723e-08	-1.81288e-10	-1.09884	7.44554e-06	-1.81288e-10	-0.914112
124917443	chr3:124917443:C:A	8.42662e-09	-1.75691	-4.18686e-10	4.4652e-06	-1.42541	-4.18686e-10
124917447	chr3:124917447:G:A	3.0646e-09	-1.79836	-0.970028	1.45938e-06	-1.2189	-1.32482
124917497	chr3:124917497:C:A	3.74355e-08	-0.265688	-4.18686e-10	4.82712e-06	-1.34748	-4.18686e-10
124918200	chr3:124918200:A:G	6.16903e-09	-0.784327	-1.28444	1.17254e-05	0.355194	-0.815164
124918431	chr3:124918431:G:A	8.86262e-09	-1.70647	-4.18686e-10	3.157e-06	-1.77211	-4.18686e-10
124919042	chr3:124919042:A:G	3.92655e-09	-1.73932	-0.781226	4.13067e-06	-1.51556	0.0122722
124919173	chr3:124919173:TA:T	1.8362e-08	-1.81288e-10	-0.978027	5.21922e-06	-1.81288e-10	-1.26938
124919425	chr3:124919425:AG:A	2.45422e-09	-1.60572	-1.38478	1.1826e-06	-1.33582	-1.41819
124919489	chr3:124919489:C:G	1.77795e-08	-1.81288e-10	-1.01026	5.15026e-06	-1.81288e-10	-1.28268
124919742	chr3:124919742:T:C	1.88261e-08	-1.81288e-10	-0.953066	5.46243e-06	-1.81288e-10	-1.22383
124919787	chr3:124919787:C:A	1.30015e-08	-1.81288e-10	-1.32324	5.59765e-06	-1.81288e-10	-1.19938
124919840	chr3:124919840:A:G	5.44962e-08	0.109822	-4.18686e-10	1.03411e-05	-0.585606	-4.18686e-10
124920035	chr3:124920035:C:T	9.01363e-09	-1.68957	-4.18686e-10	3.18969e-06	-1.7618	-4.18686e-10
124920307	chr3:124920307:T:A	1.1986e-08	-1.81288e-10	-1.40457	5.19939e-06	-1.81288e-10	-1.27318
124920497	chr3:124920497:G:C	1.04596e-08	-1.27818	-0.262609	1.56173e-06	-1.52358	-0.952354
124920874	chr3:124920874:G:A	1.4953e-08	-1.81288e-10	-1.1834	4.94235e-06	-1.81288e-10	-1.32389
124920909	chr3:124920909:G:A	4.50989e-09	-1.80194	-0.580101	1.9015e-06	-1.18792	-1.09117
124921243	chr3:124921243:G:A	1.88576e-08	-1.81288e-10	-0.951394	5.48727e-06	-1.81288e-10	-1.2193
124921383	chr3:124921383:T:C	1.92368e-09	-1.80182	-1.43225	1.87823e-06	-1.14402	-1.14738
124921539	chr3:124921539:G:A	2.66845e-08	-1.81288e-10	-0.604225	1.22428e-05	-1.81288e-10	-0.416787
124921949	chr3:124921949:C:T	1.33902e-08	-1.81288e-10	-1.29379	5.55394e-06	-1.81288e-10	-1.20722
124922092	chr3:124922092:G:A	8.45277e-09	-1.75382	-4.18686e-10	3.20375e-06	-1.7574	-4.18686e-10
124922479	chr3:124922479:A:C	2.14003e-08	-1.81288e-10	-0.824903	5.99473e-06	-1.81288e-10	-1.13085
124922497	chr3:124922497:T:C	2.0427e-08	-1.81288e-10	-0.871453	5.80189e-06	-1.81288e-10	-1.16354
124922544	chr3:124922544:T:C	7.69474e-09	-1.73789	-0.109881	1.59641e-06	-1.66373	-0.790242
124923149	chr3:124923149:C:T	1.16842e-08	-1.81288e-10	-1.43007	5.67901e-06	-1.81288e-10	-1.18495
124923460	chr3:124923460:T:G	1.24383e-08	-1.81288e-10	-1.36753	5.74447e-06	-1.81288e-10	-1.17349
124923732	chr3:124923732:C:T	2.98728e-09	-1.72963	-1.06432	1.17089e-06	-1.33003	-1.43393
124923739	chr3:124923739:CT:C	9.69848e-09	-0.282699	-1.33364	1.11563e-06	-1.38858	-1.42373
124923988	chr3:124923988:C:T	9.22003e-09	-0.231229	-1.4357	1.39517e-06	-1.30954	-1.27918
124924704	chr3:124924704:G:T	1.46613e-08	-0.334905	-0.868194	2.00781e-06	-1.1185	-1.10618
124924715	chr3:124924715:G:A	1.98192e-08	-0.418153	-0.483507	1.53966e-06	-1.47928	-1.01089
124924941	chr3:124924941:A:G	1.19511e-08	-1.81288e-10	-1.40749	5.18758e-06	-1.81288e-10	-1.27546
124924986	chr3:124924986:C:T	1.58592e-08	-0.130675	-0.993887	2.18091e-06	-0.963862	-1.17812
124925473	chr3:124925473:G:A	8.53083e-09	-1.74462	-4.18686e-10	4.56022e-06	-1.40436	-4.18686e-10
124925564	chr3:124925564:C:T	2.8529e-09	-1.69285	-1.14713	9.80957e-07	-1.51314	-1.42782
124925709	chr3:124925709:G:T	1.67198e-08	-1.81288e-10	-1.07171	6.44352e-06	-1.81288e-10	-1.05865
124925855	chr3:124925855:T:A	1.47761e-08	-1.81288e-10	-1.1953	4.64404e-06	-1.81288e-10	-1.38614
124925903	chr3:124925903:C:A	7.28503e-09	-1.79505	-0.107434	1.68081e-06	-1.72859	-0.673864
124925909	chr3:124925909:T:C	2.18463e-08	-1.81288e-10	-0.804279	8.53946e-06	-1.81288e-10	-0.777029
124925910	chr3:124925910:C:T	4.6818e-09	-1.61236	-0.732271	1.83055e-06	-1.62715	-0.68996
124926018	chr3:124926018:A:G	4.8763e-09	-1.6922	-0.611725	1.91513e-06	-1.70116	-0.570782
124926187	chr3:124926187:C:T	5.02806e-09	-1.69187	-0.581404	1.97745e-06	-1.70083	-0.539088
124926518	chr3:124926518:G:T	3.81522e-09	-1.7505	-0.798806	1.70261e-05	-0.606421	0.519443
124926606	chr3:124926606:A:G	5.38542e-09	-0.94184	-1.26277	1.12636e-06	-1.58235	-1.22038
124926706	chr3:124926706:A:G	2.07256e-08	-1.81288e-10	-0.856939	6.05441e-06	-1.81288e-10	-1.12094
124926728	chr3:124926728:C:A	9.45392e-09	-0.60987	-1.03201	1.69266e-06	-1.3904	-1.00502
124926743	chr3:124926743:G:A	1.5184e-08	-1.81288e-10	-1.16807	4.70444e-06	-1.81288e-10	-1.37322
124926870	chr3:124926870:A:G	5.61606e-09	-0.905024	-1.25765	1.15251e-06	-1.56277	-1.21702
124927386	chr3:124927386:C:T	1.43199e-08	-1.81288e-10	-1.22666	4.44562e-06	-1.81288e-10	-1.42981
124927387	chr3:124927387:A:C	6.81138e-09	-0.701776	-1.26794	1.28226e-06	-1.44709	-1.22601
124927668	chr3:124927668:T:A	2.0015e-08	-0.891829	-4.18686e-10	4.25314e-06	-1.47407	-4.18686e-10
124927858	chr3:124927858:AAAG:A	2.20684e-08	-1.81288e-10	-0.794164	8.62252e-06	-1.81288e-10	-0.76735
124927993	chr3:124927993:G:A	2.19317e-09	-1.67032	-1.43264	1.07472e-06	-1.51621	-1.33346
124928155	chr3:124928155:G:A	4.65038e-09	-1.05927	-1.29209	1.02611e-06	-1.63931	-1.25663
124928359	chr3:124928359:G:A	5.07044e-09	-0.987931	-1.27695	1.0848e-06	-1.60227	-1.23807
124928398	chr3:124928398:G:A	2.1191e-08	-1.81288e-10	-0.834731	8.26329e-06	-1.81288e-10	-0.809904
124928437	chr3:124928437:A:G	2.12368e-08	-1.81288e-10	-0.832575	8.28149e-06	-1.81288e-10	-0.807704
124928706	chr3:124928706:A:G	2.1191e-08	-1.81288e-10	-0.834731	8.26329e-06	-1.81288e-10	-0.809904
124929185	chr3:124929185:T:A	2.00657e-09	-1.79795	-1.39393	7.73432e-07	-1.74184	-1.4368
124929492	chr3:124929492:C:T	2.86528e-08	0.838089	-1.37115	3.23996e-06	-0.541632	-1.20453
124929621	chr3:124929621:A:G	5.21119e-09	-1.6947	-0.542798	1.95798e-06	-1.70513	-0.544683
124929861	chr3:124929861:T:C	2.01895e-09	-1.75717	-1.42856	9.23875e-07	-1.65229	-1.34862
124929976	chr3:124929976:A:G	6.63808e-09	-0.638749	-1.35674	1.2172e-06	-1.40672	-1.31846
124930264	chr3:124930264:G:A	3.74782e-08	-1.81288e-10	-0.264549	8.84155e-06	-1.81288e-10	-0.742265
124930374	chr3:124930374:C:T	8.19114e-09	-1.78526	-4.18686e-10	3.99865e-06	-1.53577	-4.18686e-10
124930624	chr3:124930624:G:A	1.35e-08	-1.81288e-10	-1.28562	7.23537e-06	-1.81288e-10	-0.942746
124930670	chr3:124930670:C:T	1.27377e-08	-1.81288e-10	-1.34374	4.44326e-06	-1.81288e-10	-1.43034
124930675	chr3:124930675:C:T	1.80157e-08	0.306305	-1.30337	1.072e-05	0.117473	-0.667085
124930910	chr3:124930910:T:A	2.89698e-09	-1.53258	-1.29206	2.15196e-06	-1.59641	-0.558934
124931190	chr3:124931190:C:T	4.60473e-09	-1.793	-0.568225	1.10781e-05	-1.45079	0.934035
124931573	chr3:124931573:C:T	1.34042e-08	-1.81288e-10	-1.29274	4.41469e-06	-1.81288e-10	-1.43679
124931608	chr3:124931608:C:T	3.13502e-09	-1.74296	-1.00272	1.901e-06	-1.79741	-0.48194
124931826	chr3:124931826:T:C	9.73547e-08	-1.77985	2.4699	3.21402e-05	-1.80241	2.35079
124931827	chr3:124931827:G:A	3.27432e-08	-1.74768	1.34807	1.00237e-05	-1.79342	1.17664
124931937	chr3:124931937:T:A	1.64373e-08	-0.813961	-0.274795	5.54196e-06	-1.16092	-0.0484586
124932035	chr3:124932035:A:G	2.84089e-08	-1.81288e-10	-0.541607	7.77762e-06	-1.81288e-10	-0.870477
124932304	chr3:124932304:G:A	1.27801e-08	-1.81288e-10	-1.34042	4.5445e-06	-1.81288e-10	-1.40781
124932447	chr3:124932447:TC:T	1.20388e-08	-1.81288e-10	-1.40018	4.92417e-06	-1.81288e-10	-1.32757
124932480	chr3:124932480:C:T	1.17927e-08	-1.81288e-10	-1.42083	4.61758e-06	-1.81288e-10	-1.39186
124933007	chr3:124933007:C:T	2.86921e-08	-1.81288e-10	-0.531687	1.11561e-05	-1.81288e-10	-0.509738
124933038	chr3:124933038:C:T	3.37073e-09	-1.46584	-1.20734	9.02891e-07	-1.74021	-1.28367
124933416	chr3:124933416:C:G	1.28802e-08	-0.166503	-1.16612	1.37437e-05	1.09924	-1.40039
124933710	chr3:124933710:A:T	6.62222e-08	0.651552	-0.346845	5.93488e-06	-0.73072	-0.41016
124933852	chr3:124933852:C:A	6.92786e-08	0.349827	-4.18686e-10	7.759e-06	-0.872873	-4.18686e-10
124934204	chr3:124934204:C:T	1.96487e-09	-1.77545	-1.43743	1.18939e-06	-1.60182	-1.14646
124934215	chr3:124934215:C:T	1.24011e-08	-1.81288e-10	-1.37052	4.61503e-06	-1.81288e-10	-1.39241
124934310	chr3:124934310:G:A	5.70104e-08	0.301108	-0.146184	5.84053e-06	-0.937947	-0.218958
124934369	chr3:124934369:A:G	1.14325e-08	-0.184392	-1.26746	1.17469e-05	0.942166	-1.4003
124934435	chr3:124934435:C:T	2.61994e-07	0.259758	1.42025	3.24364e-05	-0.9967	1.55425
124934826	chr3:124934826:A:G	6.52331e-08	0.289658	-4.18686e-10	7.57713e-06	-0.896592	-4.18686e-10
124935024	chr3:124935024:C:T	2.64508e-08	-1.797	1.18398	8.98732e-06	-1.79638	1.07047
124935030	chr3:124935030:C:T	1.68422e-08	-1.81288e-10	-1.06442	4.69055e-06	-1.81288e-10	-1.37618
124935511	chr3:124935511:C:A	1.54059e-08	-1.81288e-10	-1.15356	4.66773e-06	-1.81288e-10	-1.38105
124935514	chr3:124935514:C:T	7.00509e-08	0.360913	-4.18686e-10	7.80675e-06	-0.866739	-4.18686e-10
124935609	chr3:124935609:T:G	2.20216e-08	-0.796285	-4.18686e-10	5.64148e-06	-1.19158	-4.18686e-10
124936225	chr3:124936225:G:C	3.66477e-09	-1.79138	-0.798163	1.50844e-06	-1.80151	-0.709141
124936551	chr3:124936551:A:G	5.54061e-08	0.126381	-4.18686e-10	6.92972e-06	-0.985907	-4.18686e-10
124936570	chr3:124936570:T:C	8.23076e-09	-1.78043	-4.18686e-10	3.0653e-06	-1.80158	-4.18686e-10
124936697	chr3:124936697:T:C	3.26447e-09	-1.37851	-1.3267	8.47277e-07	-1.76122	-1.32624
124937160	chr3:124937160:TG:T	2.77071e-09	-1.64773	-1.22148	1.53667e-06	-1.44807	-1.04404
124937231	chr3:124937231:C:T	1.17587e-08	-1.81288e-10	-1.42371	4.66004e-06	-1.81288e-10	-1.3827
124937285	chr3:124937285:C:T	1.16428e-08	-1.81288e-10	-1.43362	4.41923e-06	-1.81288e-10	-1.43576
124937350	chr3:124937350:A:T	6.274e-09	-0.614983	-1.43691	3.30144e-06	-0.289935	-1.43743
124937668	chr3:124937668:A:G	4.37612e-09	-1.18333	-1.22881	9.40274e-07	-1.60373	-1.37958
124937942	chr3:124937942:A:C	5.63148e-09	-1.13235	-1.02759	1.10349e-06	-1.5755	-1.24775
124937943	chr3:124937943:G:T	5.66719e-09	-1.155	-0.998613	1.11097e-06	-1.58866	-1.22783
124938011	chr3:124938011:T:G	4.23496e-09	-1.3327	-1.11224	1.81016e-06	-1.24346	-1.08486
124938064	chr3:124938064:A:G	4.56881e-09	-1.22123	-1.14782	9.6144e-07	-1.62411	-1.33694
124939335	chr3:124939335:A:G	2.15804e-08	-1.81288e-10	-0.816522	8.43515e-06	-1.81288e-10	-0.78932
124939612	chr3:124939612:C:T	1.1688e-08	-1.81288e-10	-1.42975	4.4883e-06	-1.81288e-10	-1.42025
124939733	chr3:124939733:T:C	1.43273e-08	-1.81288e-10	-1.22614	5.80759e-06	-1.81288e-10	-1.16256
124939808	chr3:124939808:G:A	1.26613e-08	-1.81288e-10	-1.34976	4.80756e-06	-1.81288e-10	-1.35154
124939968	chr3:124939968:G:A	2.54085e-09	-1.62434	-1.33147	1.29364e-06	-1.42671	-1.23756
124940140	chr3:124940140:C:T	3.53765e-09	-1.7853	-0.839545	1.63084e-06	-1.8024	-0.630229
124940337	chr3:124940337:T:C	1.08544e-07	0.798845	-4.18686e-10	1.0635e-05	-0.557579	-4.18686e-10
124940494	chr3:124940494:C:T	6.13178e-09	-1.0528	-1.02202	1.15973e-06	-1.52857	-1.24497
124941134	chr3:124941134:A:C	6.13177e-09	-1.50496	-0.569864	1.56881e-06	-1.79216	-0.679252
124941184	chr3:124941184:C:T	1.3726e-08	-1.81288e-10	-1.26902	4.55891e-06	-1.81288e-10	-1.40464
124941624	chr3:124941624:G:A	1.6443e-07	-1.81288e-10	1.21418	2.44869e-05	-1.81288e-10	0.276411
124941903	chr3:124941903:T:C	3.13111e-08	-1.81288e-10	-0.444337	1.78161e-05	-1.81288e-10	-0.041625
124941940	chr3:124941940:A:G	5.17434e-09	-0.842442	-1.40216	1.0871e-06	-1.40169	-1.43652
124941951	chr3:124941951:T:C	3.96457e-08	-0.591363	0.383036	5.12211e-06	-1.48303	0.194865
124942007	chr3:124942007:T:A	4.51656e-09	-0.977372	-1.40319	9.98103e-07	-1.48728	-1.43634
124942027	chr3:124942027:C:T	7.60214e-08	0.442706	-4.18686e-10	8.32993e-06	-0.801873	-4.18686e-10
124942111	chr3:124942111:A:T	4.61757e-09	-0.971815	-1.38663	1.00068e-06	-1.48356	-1.43748
124942216	chr3:124942216:C:G	4.70938e-09	-0.951159	-1.38759	1.01397e-06	-1.47035	-1.4375
124942416	chr3:124942416:A:G	1.21852e-08	-1.81288e-10	-1.38809	4.95361e-06	-1.81288e-10	-1.32161
124942442	chr3:124942442:C:T	3.69694e-09	-1.66477	-0.916033	9.05318e-07	-1.65002	-1.37117
124942538	chr3:124942538:T:C	4.02276e-09	-1.50107	-0.995275	3.0312e-06	-1.75629	-0.0564838
124942650	chr3:124942650:T:C	7.65974e-08	0.450254	-4.18686e-10	8.56109e-06	-0.774499	-4.18686e-10
124942684	chr3:124942684:T:C	4.29812e-09	-1.05148	-1.37865	9.58775e-07	-1.52679	-1.43703
124942863	chr3:124942863:T:C	4.42097e-09	-1.01572	-1.38623	9.797e-07	-1.50478	-1.43746
124943048	chr3:124943048:A:G	2.45257e-09	-1.60924	-1.38194	8.82701e-07	-1.61739	-1.42911
124943212	chr3:124943212:T:C	2.38972e-09	-1.61898	-1.39815	8.81552e-07	-1.62688	-1.42092
124943545	chr3:124943545:A:T	1.20308e-08	-1.81288e-10	-1.40084	5.10879e-06	-1.81288e-10	-1.29077
124944242	chr3:124944242:T:G	4.1248e-09	-1.07633	-1.39496	9.45182e-07	-1.54077	-1.43734
124945010	chr3:124945010:G:A	1.87256e-07	-1.81288e-10	1.34417	2.76982e-05	-1.81288e-10	0.399641
124945192	chr3:124945192:A:G	5.63823e-09	-1.56311	-0.59563	1.22183e-06	-1.53389	-1.18749
124946303	chr3:124946303:C:G	9.10696e-07	2.9259	-4.18686e-10	4.15747e-05	0.805764	-4.18686e-10
124946333	chr3:124946333:T:C	1.21403e-08	-1.81288e-10	-1.39178	5.1954e-06	-1.81288e-10	-1.27395
124946423	chr3:124946423:A:G	2.5082e-09	-1.53128	-1.43746	1.0577e-06	-1.54518	-1.32045
124946484	chr3:124946484:G:A	5.79267e-09	-1.55691	-0.574802	1.2358e-06	-1.54253	-1.16748
124947384	chr3:124947384:CA:C	2.39115e-08	-1.81288e-10	-0.71395	1.05864e-05	-1.81288e-10	-0.562152
124947734	chr3:124947734:C:T	2.31837e-08	-1.81288e-10	-0.74486	1.02335e-05	-1.81288e-10	-0.596057
124947879	chr3:124947879:C:G	3.41868e-09	-1.73479	-0.924262	9.40101e-07	-1.75514	-1.22836
124947900	chr3:124947900:C:A	1.1935e-08	-1.40883	-4.18686e-10	4.36123e-06	-1.44897	-4.18686e-10
124948112	chr3:124948112:C:T	6.9077e-09	-1.17083	-0.784846	2.44007e-06	-1.06506	-0.964642
124949036	chr3:124949036:C:G	1.1652e-08	-1.81288e-10	-1.43283	4.4217e-06	-1.81288e-10	-1.4352
124949298	chr3:124949298:C:T	2.37176e-09	-1.65778	-1.3669	1.54738e-06	-1.07725	-1.40792
124949360	chr3:124949360:G:C	7.26418e-09	-0.558001	-1.34735	1.07853e-06	-1.45639	-1.38973
124949460	chr3:124949460:A:C	2.22169e-08	-0.787454	-4.18686e-10	7.57151e-06	-0.897335	-4.18686e-10
124949558	chr3:124949558:A:C	3.3224e-08	-0.385037	-4.18686e-10	1.12598e-05	-0.500488	-4.18686e-10
124950029	chr3:124950029:A:G	3.80327e-08	-1.81288e-10	-0.249862	2.70722e-05	-1.81288e-10	0.376779
124950258	chr3:124950258:A:G	1.16034e-08	-1.81288e-10	-1.43701	4.44746e-06	-1.81288e-10	-1.42939
124950274	chr3:124950274:C:T	1.21998e-08	-1.81288e-10	-1.38689	4.93349e-06	-1.81288e-10	-1.32568
124950380	chr3:124950380:C:A	4.56662e-09	-1.41838	-0.951158	2.20938e-06	-1.13023	-0.998788
124951780	chr3:124951780:C:A	2.69632e-09	-1.5409	-1.35552	2.03312e-06	-0.837856	-1.3743
124952794	chr3:124952794:T:C	9.17956e-09	-0.257719	-1.41361	1.22699e-06	-1.28373	-1.43344
124953199	chr3:124953199:G:C	1.20101e-08	-1.81288e-10	-1.40256	4.84218e-06	-1.81288e-10	-1.34436
124953413	chr3:124953413:A:G	4.54395e-09	-0.949273	-1.42524	2.04908e-06	-0.802126	-1.40221
124953514	chr3:124953514:T:C	4.8809e-09	-0.899748	-1.40323	2.23395e-06	-0.751692	-1.36626
124953969	chr3:124953969:G:A	4.18176e-09	-1.02954	-1.42804	1.81774e-06	-0.902644	-1.42149
124954084	chr3:124954084:G:A	1.20547e-08	-1.81288e-10	-1.39886	4.41539e-06	-1.81288e-10	-1.43663
124955157	chr3:124955157:T:C	8.72463e-09	-0.296997	-1.42516	2.8776e-06	-0.443303	-1.42147
124955672	chr3:124955672:G:A	2.58046e-08	-0.631065	-0.00669329	2.85429e-06	-1.47404	-0.398861
124955933	chr3:124955933:C:T	8.26689e-09	-0.345449	-1.4306	4.42572e-06	-0.0107428	-1.42355
124956026	chr3:124956026:A:G	2.76401e-09	-1.61307	-1.25855	1.99123e-06	-0.966215	-1.26676
124956733	chr3:124956733:C:A	1.93597e-09	-1.802	-1.4257	8.89287e-07	-1.77394	-1.26512
124957049	chr3:124957049:CTGT:C	1.2733e-08	-1.81288e-10	-1.34411	5.72544e-06	-1.81288e-10	-1.17681
124957083	chr3:124957083:A:G	1.30434e-08	-1.32003	-4.18686e-10	4.67955e-06	-1.37853	-4.18686e-10
124957358	chr3:124957358:A:G	4.16482e-09	-1.71691	-0.744729	1.4252e-06	-1.76251	-0.804904
124957400	chr3:124957400:A:G	1.34925e-08	-1.81288e-10	-1.28618	4.75395e-06	-1.81288e-10	-1.36275
124957794	chr3:124957794:GA:G	8.16518e-09	-0.661746	-1.12668	2.056e-06	-1.10906	-1.0919
124958631	chr3:124958631:T:A	8.07963e-09	-1.79896	-4.18686e-10	3.09576e-06	-1.79169	-4.18686e-10
124959341	chr3:124959341:C:T	1.35503e-08	-1.81288e-10	-1.2819	4.59148e-06	-1.81288e-10	-1.39753
124959342	chr3:124959342:G:A	8.98292e-09	-1.58104	-0.11194	3.63644e-06	-1.57523	-0.0554916
124959386	chr3:124959386:C:T	3.51136e-09	-1.75559	-0.876712	1.02795e-06	-1.76972	-1.12444
124959577	chr3:124959577:T:C	9.46773e-09	-1.64042	-4.18686e-10	3.85224e-06	-1.57307	-4.18686e-10
124959670	chr3:124959670:T:A	1.34781e-08	-1.81288e-10	-1.28725	5.81162e-06	-1.81288e-10	-1.16187
124960617	chr3:124960617:C:T	2.99906e-09	-1.47169	-1.31832	1.09211e-06	-1.62022	-1.21339
124960699	chr3:124960699:G:C	1.17266e-08	-1.81288e-10	-1.42645	4.54422e-06	-1.81288e-10	-1.40787
124961152	chr3:124961152:T:G	1.7186e-08	-1.81288e-10	-1.04421	1.81241e-05	-1.81288e-10	-0.0244822
124961479	chr3:124961479:A:AT	1.23404e-08	-1.81288e-10	-1.37543	4.65218e-06	-1.81288e-10	-1.38439
124961571	chr3:124961571:C:T	1.34127e-08	-1.81288e-10	-1.29211	6.35627e-06	-1.81288e-10	-1.07229
124962015	chr3:124962015:C:T	2.05653e-08	-1.81288e-10	-0.864704	9.9446e-06	-1.81288e-10	-0.624697
124962066	chr3:124962066:T:C	2.55771e-09	-1.68058	-1.26862	1.02085e-06	-1.75956	-1.14153
124962724	chr3:124962724:T:C	8.83897e-09	-0.473501	-1.23564	2.89843e-06	-0.826365	-1.03119
124962726	chr3:124962726:G:T	1.34389e-08	-1.29015	-4.18686e-10	5.36254e-06	-1.24229	-4.18686e-10
124962758	chr3:124962758:T:C	1.16332e-08	-1.81288e-10	-1.43445	4.41161e-06	-1.81288e-10	-1.43749
124963384	chr3:124963384:C:T	1.6914e-08	-1.81288e-10	-1.06016	5.3799e-06	-1.81288e-10	-1.23906
124963927	chr3:124963927:T:C	1.2194e-08	-1.81288e-10	-1.38736	4.42807e-06	-1.81288e-10	-1.43376
124964313	chr3:124964313:A:G	1.16194e-08	-1.81288e-10	-1.43564	4.70385e-06	-1.81288e-10	-1.37335
124964604	chr3:124964604:G:A	3.73428e-09	-1.59498	-0.975775	1.55606e-06	-1.71007	-0.769503
124964708	chr3:124964708:A:T	3.50696e-08	-1.81288e-10	-0.330974	1.032e-05	-1.81288e-10	-0.58764
124965350	chr3:124965350:T:G	8.25424e-09	-1.77758	-4.18686e-10	3.07348e-06	-1.79892	-4.18686e-10
124965459	chr3:124965459:G:A	1.29279e-08	-1.32892	-4.18686e-10	4.09329e-06	-1.51238	-4.18686e-10
124965468	chr3:124965468:T:C	1.16974e-08	-1.81288e-10	-1.42894	4.49277e-06	-1.81288e-10	-1.41926
124965479	chr3:124965479:T:C	1.16056e-08	-1.81288e-10	-1.43682	4.42335e-06	-1.81288e-10	-1.43483
124965553	chr3:124965553:C:T	1.46475e-08	-1.81288e-10	-1.20404	4.9194e-06	-1.81288e-10	-1.32854
124965945	chr3:124965945:T:A	1.42905e-08	-1.81288e-10	-1.22871	5.40529e-06	-1.81288e-10	-1.23435
124966122	chr3:124966122:C:T	3.05847e-08	-1.81288e-10	-0.467809	9.13475e-06	-1.81288e-10	-0.709641
124966143	chr3:124966143:T:C	1.50227e-08	-1.81288e-10	-1.17874	5.04613e-06	-1.81288e-10	-1.30311
124966290	chr3:124966290:G:T	1.15976e-08	-1.81288e-10	-1.43751	4.41933e-06	-1.81288e-10	-1.43574
124966385	chr3:124966385:T:C	1.1966e-08	-1.81288e-10	-1.40624	4.54678e-06	-1.81288e-10	-1.40731
124967413	chr3:124967413:T:C	5.47567e-09	-0.757296	-1.4307	1.9077e-06	-0.902487	-1.37334
124967729	chr3:124967729:G:C	8.47793e-09	-1.75084	-4.18686e-10	3.50615e-06	-1.66721	-4.18686e-10
124967889	chr3:124967889:C:A	6.86963e-09	-1.31545	-0.645749	2.6037e-06	-1.1788	-0.785997
124968100	chr3:124968100:C:T	1.51225e-08	-1.81288e-10	-1.17212	7.58566e-06	-1.81288e-10	-0.895467
124968534	chr3:124968534:G:A	8.50415e-09	-1.74776	-4.18686e-10	3.23398e-06	-1.74801	-4.18686e-10
124968588	chr3:124968588:G:A	2.13163e-09	-1.71436	-1.41706	7.7279e-07	-1.76204	-1.41744
124968616	chr3:124968616:C:T	5.51838e-09	-1.44479	-0.735437	1.51046e-06	-1.48905	-1.02027
124968617	chr3:124968617:G:A	2.20725e-08	-0.793975	-4.18686e-10	5.69212e-06	-1.18265	-4.18686e-10
124968677	chr3:124968677:C:T	9.50526e-09	-1.63646	-4.18686e-10	3.6168e-06	-1.63614	-4.18686e-10
124968923	chr3:124968923:G:T	5.00402e-09	-1.32726	-0.950806	2.42636e-06	-1.53115	-0.504184
124969425	chr3:124969425:T:C	2.8604e-09	-1.73274	-1.10461	8.10005e-07	-1.79196	-1.34048
124969484	chr3:124969484:A:G	5.73319e-08	-1.81288e-10	0.160548	1.89118e-05	-1.81288e-10	0.0180591
124969572	chr3:124969572:C:T	3.04175e-09	-1.64727	-1.12861	1.37714e-06	-1.60732	-0.9944
124969947	chr3:124969947:A:T	6.22369e-09	-0.916795	-1.14315	2.5413e-06	-1.25246	-0.736588
124971268	chr3:124971268:A:G	1.88442e-08	-1.81288e-10	-0.952102	4.95269e-06	-1.81288e-10	-1.3218
124972366	chr3:124972366:A:C	1.02374e-08	-1.56226	-4.18686e-10	4.04884e-06	-1.5233	-4.18686e-10
124972376	chr3:124972376:A:C	1.06989e-07	0.784414	-4.18686e-10	4.76697e-05	0.942568	-4.18686e-10
124973155	chr3:124973155:A:G	4.66049e-09	-0.972271	-1.37692	1.71619e-06	-1.2432	-1.13842
124973202	chr3:124973202:G:T	4.63849e-09	-1.22221	-1.13171	1.35178e-06	-1.32026	-1.30005
124973315	chr3:124973315:G:A	1.23051e-08	-1.81288e-10	-1.37829	4.63476e-06	-1.81288e-10	-1.38814
124973350	chr3:124973350:T:C	4.24693e-09	-1.27926	-1.16285	1.23841e-06	-1.37827	-1.32963
124973845	chr3:124973845:C:T	4.45087e-09	-1.01332	-1.38189	1.62837e-06	-1.28337	-1.15078
124973941	chr3:124973941:C:T	4.28927e-09	-1.0661	-1.36609	1.58063e-06	-1.32343	-1.14048
124974455	chr3:124974455:G:T	4.04977e-09	-1.11984	-1.36981	1.539e-06	-1.36717	-1.12343
124974674	chr3:124974674:C:T	3.13356e-09	-1.6788	-1.06734	8.78965e-07	-1.751	-1.29974
124974690	chr3:124974690:A:T	2.46779e-09	-1.79329	-1.1917	7.32673e-07	-1.802	-1.43079
124974833	chr3:124974833:G:A	2.25697e-09	-1.79351	-1.28077	7.27779e-07	-1.80198	-1.43751
124974960	chr3:124974960:C:T	1.61653e-08	-1.81288e-10	-1.10544	6.08743e-06	-1.81288e-10	-1.1155
124974982	chr3:124974982:C:T	2.22151e-09	-1.79343	-1.29669	7.28004e-07	-1.80201	-1.43717
124975159	chr3:124975159:G:C	2.24295e-09	-1.7912	-1.28932	7.27588e-07	-1.80233	-1.43742
124975221	chr3:124975221:A:G	2.20282e-09	-1.7949	-1.30367	7.28635e-07	-1.8016	-1.43671
124975364	chr3:124975364:C:G	2.26344e-09	-1.78899	-1.28243	7.27461e-07	-1.80241	-1.43751
124975459	chr3:124975459:C:T	2.29524e-09	-1.78816	-1.26931	7.27645e-07	-1.8024	-1.43727
124975695	chr3:124975695:T:C	2.29614e-09	-1.78782	-1.26926	7.27676e-07	-1.80238	-1.43724
124975875	chr3:124975875:G:A	2.24687e-09	-1.79341	-1.28536	7.27776e-07	-1.80199	-1.4375
124975902	chr3:124975902:T:A	2.29039e-09	-1.78768	-1.27191	7.27593e-07	-1.80237	-1.43737
124976250	chr3:124976250:T:C	2.34459e-09	-1.79777	-1.23843	7.30765e-07	-1.80033	-1.43506
124976259	chr3:124976259:G:C	2.32328e-09	-1.78715	-1.25818	7.28116e-07	-1.80234	-1.43668
124976733	chr3:124976733:G:T	2.28501e-09	-1.79413	-1.26781	7.28107e-07	-1.80183	-1.4372
124976840	chr3:124976840:T:C	2.30396e-09	-1.7897	-1.26398	7.27811e-07	-1.80241	-1.43704
124976964	chr3:124976964:G:A	2.20854e-09	-1.78913	-1.30684	7.28381e-07	-1.80241	-1.43625
124977335	chr3:124977335:T:C	2.28882e-09	-1.78926	-1.27101	7.27607e-07	-1.80241	-1.43731
124977460	chr3:124977460:T:C	1.58306e-08	-1.81288e-10	-1.12637	5.35417e-06	-1.81288e-10	-1.24385
124978141	chr3:124978141:G:T	2.45162e-08	-1.81288e-10	-0.688974	9.06021e-06	-1.81288e-10	-0.717835
124978987	chr3:124978987:G:A	8.06134e-09	-1.80123	-4.18686e-10	3.06434e-06	-1.8019	-4.18686e-10
124979140	chr3:124979140:C:T	1.70208e-08	-1.81288e-10	-1.05387	7.08402e-06	-1.81288e-10	-0.963886
124979760	chr3:124979760:C:T	4.55337e-09	-1.69312	-0.679321	1.23457e-06	-1.78742	-0.923584
124980358	chr3:124980358:A:T	2.35203e-09	-1.61736	-1.41567	8.40207e-07	-1.68074	-1.41509
124980402	chr3:124980402:T:G	3.56896e-09	-1.20592	-1.41012	1.30423e-06	-1.43601	-1.2201
124980497	chr3:124980497:C:T	1.18806e-08	-1.81288e-10	-1.41341	4.56706e-06	-1.81288e-10	-1.40286
124980549	chr3:124980549:C:T	1.94401e-09	-1.78663	-1.43693	8.17567e-07	-1.75039	-1.37276
124981071	chr3:124981071:C:T	3.2891e-09	-1.31272	-1.38497	1.2517e-06	-1.51869	-1.17854
124981549	chr3:124981549:A:G	1.96187e-09	-1.78003	-1.43438	8.15242e-07	-1.73863	-1.38737
124981570	chr3:124981570:G:A	1.55725e-08	-1.81288e-10	-1.1428	4.92006e-06	-1.81288e-10	-1.32841
124981946	chr3:124981946:A:G	2.34689e-09	-1.72389	-1.31133	7.5422e-07	-1.77864	-1.42515
124982142	chr3:124982142:C:T	1.05306e-08	-1.53402	-4.18686e-10	4.58956e-06	-1.39794	-4.18686e-10
124982344	chr3:124982344:T:C	1.97474e-09	-1.77142	-1.43645	8.36327e-07	-1.72515	-1.37531
124982646	chr3:124982646:G:C	1.38536e-08	-1.81288e-10	-1.25976	4.9176e-06	-1.81288e-10	-1.32891
124983338	chr3:124983338:T:C	1.9986e-09	-1.76334	-1.43252	8.32518e-07	-1.71217	-1.39286
124983407	chr3:124983407:T:G	1.99593e-09	-1.76382	-1.43338	8.34401e-07	-1.71275	-1.39002
124983421	chr3:124983421:C:CA	2.01665e-09	-1.75398	-1.43289	8.45195e-07	-1.69817	-1.39175
124983463	chr3:124983463:C:T	4.63326e-09	-0.977079	-1.37797	1.50352e-06	-1.10844	-1.40548
124983580	chr3:124983580:C:T	2.02989e-09	-1.74601	-1.43432	8.59747e-07	-1.68648	-1.38637
124983808	chr3:124983808:T:C	1.39907e-08	-1.81288e-10	-1.24991	4.9586e-06	-1.81288e-10	-1.3206
124984215	chr3:124984215:G:T	1.62922e-08	-1.81288e-10	-1.09762	5.04189e-06	-1.81288e-10	-1.30395
124984263	chr3:124984263:C:G	1.9446e-09	-1.78574	-1.43751	8.29386e-07	-1.7481	-1.36069
124984270	chr3:124984270:C:T	2.10673e-08	-1.81288e-10	-0.840587	1.254e-05	-1.81288e-10	-0.392802
124984381	chr3:124984381:T:C	1.17889e-08	-1.81288e-10	-1.42115	4.52318e-06	-1.81288e-10	-1.41251
124984450	chr3:124984450:G:A	1.1987e-08	-1.81288e-10	-1.40449	4.52648e-06	-1.81288e-10	-1.41178
124984753	chr3:124984753:C:G	3.70881e-09	-1.22839	-1.34921	1.41788e-06	-1.28034	-1.29222
124984849	chr3:124984849:A:C	3.19643e-09	-1.33392	-1.39236	1.2367e-06	-1.53573	-1.17354
124985589	chr3:124985589:G:A	1.97592e-09	-1.77204	-1.43524	8.74575e-07	-1.72597	-1.32977
124986267	chr3:124986267:A:G	4.43039e-09	-1.25906	-1.14076	1.27413e-06	-1.34162	-1.33784
124986629	chr3:124986629:T:A	8.24636e-09	-1.77854	-4.18686e-10	3.13848e-06	-1.77799	-4.18686e-10
124986658	chr3:124986658:G:A	9.59431e-09	-1.62714	-4.18686e-10	3.28041e-06	-1.73376	-4.18686e-10
124987374	chr3:124987374:G:GCCACACCT	4.52428e-09	-1.78762	-0.591234	3.48493e-06	-1.80035	0.12707
124987570	chr3:124987570:C:T	2.44135e-09	-1.73037	-1.26539	7.65553e-07	-1.78158	-1.4073
124987577	chr3:124987577:C:CA	1.26703e-08	-1.81288e-10	-1.34905	4.9141e-06	-1.81288e-10	-1.32962
124987789	chr3:124987789:A:G	3.729e-09	-1.39364	-1.17853	1.13193e-06	-1.45275	-1.34505
124988431	chr3:124988431:A:G	3.5411e-09	-1.18636	-1.43751	1.20121e-06	-1.30636	-1.43204
124988736	chr3:124988736:GT:G	9.87698e-09	-1.5981	-4.18686e-10	3.34285e-06	-1.7149	-4.18686e-10
124988744	chr3:124988744:C:T	1.39613e-08	-1.81288e-10	-1.25202	4.95038e-06	-1.81288e-10	-1.32226
124988866	chr3:124988866:G:A	9.35911e-09	-1.65196	-4.18686e-10	3.81709e-06	-1.58224	-4.18686e-10
124988933	chr3:124988933:A:G	3.39274e-08	-1.81288e-10	-0.364085	6.80295e-06	-1.81288e-10	-1.00437
124988951	chr3:124988951:C:T	2.67261e-09	-1.46805	-1.4372	9.6149e-07	-1.52763	-1.43337
124989446	chr3:124989446:T:C	1.17512e-08	-1.81288e-10	-1.42435	4.7714e-06	-1.81288e-10	-1.35909
124989506	chr3:124989506:CA:C	2.57661e-09	-1.50617	-1.43566	9.34127e-07	-1.56047	-1.4294
124989738	chr3:124989738:A:G	3.48592e-09	-1.20234	-1.43723	1.1855e-06	-1.32209	-1.42947
124990082	chr3:124990082:C:A	1.21277e-08	-1.81288e-10	-1.39282	4.49876e-06	-1.81288e-10	-1.41793
124990141	chr3:124990141:T:C	1.17493e-08	-1.81288e-10	-1.42451	4.7695e-06	-1.81288e-10	-1.35948
124990407	chr3:124990407:T:C	4.31293e-09	-1.09703	-1.32966	1.35921e-06	-1.19067	-1.42416
124990570	chr3:124990570:C:A	9.64858e-09	-1.6215	-4.18686e-10	3.9447e-06	-1.54935	-4.18686e-10
124991054	chr3:124991054:G:A	8.06464e-09	-1.80082	-4.18686e-10	3.06392e-06	-1.80203	-4.18686e-10
124991248	chr3:124991248:C:T	2.22002e-09	-1.78338	-1.30741	7.38721e-07	-1.80222	-1.42235
124991528	chr3:124991528:T:C	3.62069e-09	-1.16483	-1.43681	1.21796e-06	-1.28917	-1.43538
124991796	chr3:124991796:G:A	1.16638e-08	-1.81288e-10	-1.43182	4.58098e-06	-1.81288e-10	-1.39981
124991833	chr3:124991833:C:T	4.43115e-09	-1.78617	-0.613477	3.56142e-06	-1.76425	0.112685
124992229	chr3:124992229:G:T	5.95763e-08	-1.81288e-10	0.198948	9.17185e-06	-1.81288e-10	-0.705588
124992491	chr3:124992491:C:T	1.142e-08	-1.45294	-4.18686e-10	4.07894e-06	-1.51589	-4.18686e-10
124992527	chr3:124992527:C:T	2.10025e-09	-1.79739	-1.34886	7.31823e-07	-1.79991	-1.43403
124992542	chr3:124992542:G:A	2.22326e-09	-1.78929	-1.30004	7.40024e-07	-1.80237	-1.42043
124992992	chr3:124992992:C:T	1.21257e-08	-1.81288e-10	-1.39298	4.49928e-06	-1.81288e-10	-1.41781
124993352	chr3:124993352:A:T	3.62066e-09	-1.24322	-1.35843	1.12641e-06	-1.37083	-1.43186
124993491	chr3:124993491:T:C	5.46809e-09	-1.08616	-1.10322	1.56272e-06	-1.17717	-1.29813
124993552	chr3:124993552:A:G	4.17226e-09	-1.75963	-0.700218	1.01461e-06	-1.79708	-1.11014
124993678	chr3:124993678:C:G	1.04175e-08	-1.54482	-4.18686e-10	3.61593e-06	-1.63638	-4.18686e-10
124993848	chr3:124993848:T:C	1.9489e-08	-0.918459	-4.18686e-10	8.4424e-06	-0.788461	-4.18686e-10
124994496	chr3:124994496:G:T	2.4563e-09	-1.78993	-1.19972	7.77775e-07	-1.80233	-1.37071
124994523	chr3:124994523:G:T	2.46431e-09	-1.65132	-1.33508	9.64692e-07	-1.68166	-1.27601
124994839	chr3:124994839:C:A	2.97405e-09	-1.49661	-1.30177	8.44766e-07	-1.65333	-1.43709
124995718	chr3:124995718:G:A	1.15976e-08	-1.81288e-10	-1.43751	4.41164e-06	-1.81288e-10	-1.43748
124995931	chr3:124995931:T:C	1.29994e-07	0.979182	-4.18686e-10	1.72141e-05	-0.0759997	-4.18686e-10
124996180	chr3:124996180:G:A	1.48299e-08	-1.81288e-10	-1.19166	6.16511e-06	-1.81288e-10	-1.10282
124996188	chr3:124996188:G:A	3.03378e-09	-1.65986	-1.11864	8.60357e-07	-1.69368	-1.37845
124996282	chr3:124996282:CTG:C	1.71364e-08	-1.81288e-10	-1.0471	6.04363e-06	-1.81288e-10	-1.12272
124996326	chr3:124996326:T:C	2.0078e-09	-1.76884	-1.42243	8.67422e-07	-1.68311	-1.38084
124996330	chr3:124996330:C:T	2.52662e-09	-1.70004	-1.26139	7.90888e-07	-1.72765	-1.42867
124996485	chr3:124996485:C:T	3.26762e-08	-1.81288e-10	-0.401662	1.0409e-05	-1.81288e-10	-0.579056
124996648	chr3:124996648:A:G	2.17592e-08	-1.81288e-10	-0.808272	5.30119e-06	-1.81288e-10	-1.25379
124996682	chr3:124996682:T:C	2.12356e-09	-1.80024	-1.33497	7.61218e-07	-1.76176	-1.4328
124997197	chr3:124997197:A:G	1.16393e-08	-1.81288e-10	-1.43392	4.48824e-06	-1.81288e-10	-1.42027
124997200	chr3:124997200:T:C	2.1407e-09	-1.79814	-1.32903	7.68159e-07	-1.75398	-1.43151
124997341	chr3:124997341:C:A	9.10021e-09	-1.68001	-4.18686e-10	3.52784e-06	-1.66104	-4.18686e-10
124997862	chr3:124997862:C:T	1.76478e-08	-1.81288e-10	-1.0177	5.34829e-06	-1.81288e-10	-1.24495
124997913	chr3:124997913:G:T	1.16237e-08	-1.81288e-10	-1.43526	4.41522e-06	-1.81288e-10	-1.43667
124998213	chr3:124998213:G:A	3.81731e-09	-1.34541	-1.20335	1.13815e-06	-1.3808	-1.41152
124998815	chr3:124998815:C:T	3.67326e-09	-1.39235	-1.19488	1.09025e-06	-1.42646	-1.40886
124999021	chr3:124999021:C:T	1.258e-08	-1.81288e-10	-1.3562	5.0658e-06	-1.81288e-10	-1.29921
124999039	chr3:124999039:A:C	2.31413e-09	-1.64893	-1.40035	8.32677e-07	-1.67521	-1.42963
124999080	chr3:124999080:C:T	4.08014e-08	-0.179594	-4.18686e-10	2.54199e-05	0.313805	-4.18686e-10
124999234	chr3:124999234:C:G	1.75175e-08	-1.81288e-10	-1.02511	7.487e-06	-1.81288e-10	-0.908558
124999525	chr3:124999525:A:G	1.95444e-09	-1.79034	-1.42786	8.37492e-07	-1.72985	-1.36922
124999718	chr3:124999718:C:T	1.21761e-08	-1.81288e-10	-1.38883	4.63797e-06	-1.81288e-10	-1.38745
124999925	chr3:124999925:A:G	3.03663e-09	-1.52589	-1.25167	1.15764e-06	-1.36497	-1.41037
125000242	chr3:125000242:C:T	1.213e-08	-1.81288e-10	-1.39263	4.87331e-06	-1.81288e-10	-1.33795
125000312	chr3:125000312:G:A	3.97387e-09	-1.32838	-1.18018	1.11614e-06	-1.4156	-1.39625
125000753	chr3:125000753:C:T	4.70608e-08	-1.81288e-10	-0.0368692	8.3454e-06	-1.81288e-10	-0.800017
125000843	chr3:125000843:T:C	3.28582e-09	-1.48628	-1.21241	1.2044e-06	-1.31427	-1.42147
125000893	chr3:125000893:A:G	8.19288e-09	-1.78504	-4.18686e-10	3.11524e-06	-1.78542	-4.18686e-10
125001714	chr3:125001714:T:A	1.78546e-08	-1.81288e-10	-1.00605	6.01277e-06	-1.81288e-10	-1.12784
125002039	chr3:125002039:A:G	1.50976e-08	-1.81288e-10	-1.17377	7.48786e-06	-1.81288e-10	-0.908445
125002659	chr3:125002659:C:T	3.58615e-09	-1.38585	-1.22538	1.35305e-06	-1.20058	-1.41879
125002829	chr3:125002829:T:C	1.77619e-08	-1.81288e-10	-1.01125	7.32202e-06	-1.81288e-10	-0.930841
125002947	chr3:125002947:G:A	2.09554e-09	-1.7196	-1.4289	9.50504e-07	-1.60564	-1.36685
125003775	chr3:125003775:T:G	1.25552e-08	-1.81288e-10	-1.35818	4.42498e-06	-1.81288e-10	-1.43446
125003816	chr3:125003816:C:A	3.61353e-09	-1.36458	-1.23905	1.39025e-06	-1.17739	-1.41486
125003843	chr3:125003843:C:T	1.17744e-08	-1.81288e-10	-1.42238	4.45315e-06	-1.81288e-10	-1.42811
125003917	chr3:125003917:G:A	9.49297e-09	-1.63776	-4.18686e-10	3.08678e-06	-1.7946	-4.18686e-10
125004198	chr3:125004198:C:T	1.48726e-08	-1.81288e-10	-1.18879	5.0835e-06	-1.81288e-10	-1.29573
125004294	chr3:125004294:T:C	2.50371e-09	-1.53349	-1.43704	9.19752e-07	-1.57368	-1.4317
125004351	chr3:125004351:A:G	1.16182e-08	-1.81288e-10	-1.43574	5.65078e-06	-1.81288e-10	-1.18993
125004916	chr3:125004916:A:G	3.66747e-09	-1.44021	-1.14859	1.67141e-06	-1.61586	-0.792199
125005178	chr3:125005178:A:C	8.48767e-09	-1.74969	-4.18686e-10	3.10738e-06	-1.78795	-4.18686e-10
125005739	chr3:125005739:T:C	1.23178e-08	-1.81288e-10	-1.37726	4.45771e-06	-1.81288e-10	-1.42709
125005890	chr3:125005890:T:C	8.18285e-09	-1.78627	-4.18686e-10	3.2277e-06	-1.74996	-4.18686e-10
125005979	chr3:125005979:G:A	2.0033e-09	-1.75651	-1.43701	9.34664e-07	-1.66809	-1.32121
125006142	chr3:125006142:A:G	8.11127e-09	-1.79505	-4.18686e-10	3.06288e-06	-1.80237	-4.18686e-10
125006691	chr3:125006691:G:A	2.42662e-08	-1.81288e-10	-0.699226	8.94758e-06	-1.81288e-10	-0.730344
125006815	chr3:125006815:C:A	3.45247e-09	-1.42307	-1.22615	1.35468e-06	-1.49685	-1.12131
125007455	chr3:125007455:T:C	1.42941e-08	-1.81288e-10	-1.22846	4.48025e-06	-1.81288e-10	-1.42205
125007747	chr3:125007747:A:G	4.66565e-09	-0.920356	-1.42773	1.61456e-06	-1.01748	-1.42519
125007861	chr3:125007861:G:A	2.00615e-09	-1.75667	-1.43542	8.61478e-07	-1.68653	-1.3843
125008464	chr3:125008464:A:C	8.2373e-09	-1.77964	-4.18686e-10	3.3925e-06	-1.70016	-4.18686e-10
125008580	chr3:125008580:C:G	1.21456e-08	-1.81288e-10	-1.39134	5.04383e-06	-1.81288e-10	-1.30356
125008814	chr3:125008814:AAAAACAC:A	4.17532e-09	-1.04609	-1.41302	1.42611e-06	-1.13206	-1.43472
125008934	chr3:125008934:C:T	2.97313e-09	-1.53009	-1.2686	1.17397e-06	-1.58863	-1.17271
125009216	chr3:125009216:A:C	1.91893e-08	-1.81288e-10	-0.933958	7.01771e-06	-1.81288e-10	-0.97329
125009249	chr3:125009249:A:AATC	2.24344e-09	-1.64282	-1.43748	8.91872e-07	-1.6598	-1.37636
125009550	chr3:125009550:T:C	4.13031e-09	-1.06168	-1.40827	1.40261e-06	-1.14733	-1.43606
125009628	chr3:125009628:C:G	2.86144e-09	-1.44701	-1.38998	1.0361e-06	-1.49261	-1.39366
125009742	chr3:125009742:C:T	8.37405e-09	-1.76317	-4.18686e-10	3.27459e-06	-1.73553	-4.18686e-10
125009782	chr3:125009782:A:G	3.21598e-09	-1.37512	-1.34506	1.18719e-06	-1.41054	-1.3396
125009981	chr3:125009981:A:T	9.36525e-09	-1.6513	-4.18686e-10	3.44064e-06	-1.68607	-4.18686e-10
125010160	chr3:125010160:C:T	1.32991e-08	-1.81288e-10	-1.30061	5.50591e-06	-1.81288e-10	-1.21591
125010349	chr3:125010349:T:G	2.25784e-09	-1.63751	-1.43639	8.43731e-07	-1.67458	-1.41707
125011288	chr3:125011288:T:C	1.47002e-08	-1.81288e-10	-1.20045	4.69065e-06	-1.81288e-10	-1.37616
125012237	chr3:125012237:TCTTTA:T	1.30937e-08	-1.81288e-10	-1.31618	5.15389e-06	-1.81288e-10	-1.28198
125012504	chr3:125012504:CAG:C	1.16274e-08	-1.81288e-10	-1.43495	4.43592e-06	-1.81288e-10	-1.43199
125012641	chr3:125012641:C:G	3.89457e-09	-1.50712	-1.02161	1.28519e-06	-1.50581	-1.16501
125012845	chr3:125012845:T:A	1.22062e-08	-1.81288e-10	-1.38636	4.41265e-06	-1.81288e-10	-1.43725
125013351	chr3:125013351:G:A	1.32942e-08	-1.81288e-10	-1.30098	5.23498e-06	-1.81288e-10	-1.26636
125013582	chr3:125013582:G:A	1.65174e-08	-1.81288e-10	-1.08389	4.80782e-06	-1.81288e-10	-1.35148
125013650	chr3:125013650:C:T	1.47141e-08	-1.81288e-10	-1.1995	4.69431e-06	-1.81288e-10	-1.37537
125013774	chr3:125013774:A:G	6.44053e-09	-1.68028	-0.345417	3.33936e-06	-1.59502	-0.120931
125013895	chr3:125013895:T:A	3.42879e-08	-1.81288e-10	-0.353515	7.30449e-06	-1.81288e-10	-0.933238
125014018	chr3:125014018:C:G	3.24755e-08	-1.81288e-10	-0.407824	1.21565e-05	-1.81288e-10	-0.423864
125014132	chr3:125014132:G:T	3.46565e-09	-1.51264	-1.13277	1.26068e-06	-1.51213	-1.17795
125014153	chr3:125014153:ACAT:A	1.34487e-08	-1.81288e-10	-1.28943	5.32832e-06	-1.81288e-10	-1.24869
125014682	chr3:125014682:G:A	1.19352e-08	-1.81288e-10	-1.40882	4.43041e-06	-1.81288e-10	-1.43323
125014805	chr3:125014805:T:G	2.89311e-09	-1.47261	-1.35336	1.02715e-06	-1.45976	-1.43518
125015024	chr3:125015024:G:A	1.5166e-08	-1.81288e-10	-1.16925	5.0553e-06	-1.81288e-10	-1.30129
125015482	chr3:125015482:C:T	2.26645e-09	-1.74334	-1.32675	1.04679e-06	-1.66338	-1.21262
125015609	chr3:125015609:C:T	1.47416e-08	-1.81288e-10	-1.19764	7.36382e-06	-1.81288e-10	-0.925149
125015649	chr3:125015649:T:G	1.376e-08	-1.81288e-10	-1.26654	5.02423e-06	-1.81288e-10	-1.30745
125016091	chr3:125016091:T:C	1.38891e-08	-1.81288e-10	-1.2572	4.89378e-06	-1.81288e-10	-1.33376
125016314	chr3:125016314:A:C	2.23147e-09	-1.7398	-1.34585	1.02431e-06	-1.6581	-1.23961
125016438	chr3:125016438:C:T	3.20949e-08	-1.81288e-10	-0.419612	6.97873e-06	-1.81288e-10	-0.978861
125016471	chr3:125016471:G:A	8.06849e-09	-1.80034	-4.18686e-10	3.13065e-06	-1.78049	-4.18686e-10
125016625	chr3:125016625:C:T	1.19284e-08	-1.81288e-10	-1.40939	4.91115e-06	-1.81288e-10	-1.33022
125016628	chr3:125016628:G:A	1.52762e-08	-1.81288e-10	-1.16202	4.63732e-06	-1.81288e-10	-1.38759
125017141	chr3:125017141:A:G	3.34644e-09	-1.37142	-1.30899	1.41933e-06	-1.36763	-1.20391
125017301	chr3:125017301:C:T	4.13679e-08	-1.81288e-10	-0.165804	1.53888e-05	-1.81288e-10	-0.18809
125017406	chr3:125017406:T:C	3.5694e-08	-1.81288e-10	-0.313326	7.50191e-06	-1.81288e-10	-0.90657
125017529	chr3:125017529:C:T	2.38525e-09	-1.65964	-1.35936	1.13056e-06	-1.53532	-1.26369
125017530	chr3:125017530:C:T	1.18167e-08	-1.81288e-10	-1.41879	4.45147e-06	-1.81288e-10	-1.42849
125017534	chr3:125017534:C:T	3.3945e-08	-1.81288e-10	-0.363567	7.24776e-06	-1.81288e-10	-0.941035
125017661	chr3:125017661:C:T	1.18213e-08	-1.81288e-10	-1.4184	4.45261e-06	-1.81288e-10	-1.42824
125017747	chr3:125017747:A:G	2.22201e-09	-1.70266	-1.38724	9.94739e-07	-1.6939	-1.2331
125017946	chr3:125017946:G:A	2.30516e-08	-1.81288e-10	-0.750574	5.67818e-06	-1.81288e-10	-1.1851
125018042	chr3:125018042:T:A	1.16945e-08	-1.81288e-10	-1.42919	4.49309e-06	-1.81288e-10	-1.41919
125018195	chr3:125018195:T:C	3.38916e-08	-1.81288e-10	-0.365141	7.24031e-06	-1.81288e-10	-0.942063
125018282	chr3:125018282:T:C	1.27435e-08	-1.81288e-10	-1.34329	4.52542e-06	-1.81288e-10	-1.41202
125018820	chr3:125018820:G:C	8.5371e-09	-1.74389	-4.18686e-10	3.07235e-06	-1.79928	-4.18686e-10
125018968	chr3:125018968:A:C	1.51365e-08	-1.81288e-10	-1.1712	5.92905e-06	-1.81288e-10	-1.14186
125019263	chr3:125019263:C:T	2.44997e-09	-1.66102	-1.33121	1.22624e-06	-1.5064	-1.21138
125020020	chr3:125020020:A:G	1.48481e-08	-1.81288e-10	-1.19044	7.19067e-06	-1.81288e-10	-0.948942
125020164	chr3:125020164:T:C	3.39182e-08	-1.81288e-10	-0.364358	7.2447e-06	-1.81288e-10	-0.941457
125020290	chr3:125020290:G:C	2.71743e-09	-1.66545	-1.22318	1.37549e-06	-1.50552	-1.0974
125020775	chr3:125020775:A:G	1.21564e-08	-1.81288e-10	-1.39045	5.39067e-06	-1.81288e-10	-1.23706
125021048	chr3:125021048:G:A	2.91487e-09	-1.68135	-1.13713	1.30069e-06	-1.54057	-1.11826
125021160	chr3:125021160:T:A	3.38754e-08	-1.81288e-10	-0.36562	7.23841e-06	-1.81288e-10	-0.942325
125021611	chr3:125021611:G:A	2.98213e-09	-1.6786	-1.11707	1.33272e-06	-1.53724	-1.09726
125022015	chr3:125022015:T:C	2.34047e-08	-1.81288e-10	-0.735372	5.72391e-06	-1.81288e-10	-1.17707
125022428	chr3:125022428:T:A	3.03321e-09	-1.75519	-1.0235	1.28614e-06	-1.65754	-1.01255
125022612	chr3:125022612:G:A	6.50321e-09	-1.06383	-0.952182	3.84431e-06	-0.707719	-0.867413
125022713	chr3:125022713:AG:A	2.68089e-09	-1.60769	-1.29447	1.39517e-06	-1.42589	-1.16281
125023051	chr3:125023051:G:A	2.74062e-08	-1.81288e-10	-0.577541	6.28743e-06	-1.81288e-10	-1.08317
125023125	chr3:125023125:T:C	1.16281e-08	-1.81288e-10	-1.43488	4.58228e-06	-1.81288e-10	-1.39953
125023158	chr3:125023158:T:C	2.63409e-09	-1.61033	-1.30944	1.36007e-06	-1.43575	-1.17844
125023510	chr3:125023510:G:A	2.19665e-09	-1.77758	-1.3238	1.0169e-06	-1.78583	-1.11913
125023665	chr3:125023665:T:TA	2.95508e-09	-1.68231	-1.12247	1.31976e-06	-1.54263	-1.10165
125024041	chr3:125024041:A:G	2.8966e-08	-1.81288e-10	-0.522185	6.49752e-06	-1.81288e-10	-1.05031
125024759	chr3:125024759:G:A	1.27257e-08	-1.81288e-10	-1.34469	4.43563e-06	-1.81288e-10	-1.43206
125024868	chr3:125024868:C:T	2.42604e-09	-1.64227	-1.35978	1.19656e-06	-1.48038	-1.2619
125024869	chr3:125024869:T:C	2.43139e-09	-1.64007	-1.35978	1.20027e-06	-1.47729	-1.2619
125024961	chr3:125024961:G:A	9.09066e-09	-1.68106	-4.18686e-10	3.44027e-06	-1.68618	-4.18686e-10
125025119	chr3:125025119:G:A	4.05678e-08	-1.81288e-10	-0.185335	1.5017e-05	-1.81288e-10	-0.212547
125025450	chr3:125025450:G:A	2.46095e-08	-1.81288e-10	-0.685178	9.15854e-06	-1.81288e-10	-0.707041
125025764	chr3:125025764:C:T	1.17928e-08	-1.81288e-10	-1.42082	4.4454e-06	-1.81288e-10	-1.42986
125026287	chr3:125026287:C:T	3.79632e-08	-1.81288e-10	-0.251691	7.6666e-06	-1.81288e-10	-0.884853
125027205	chr3:125027205:A:G	2.39366e-09	-1.69232	-1.32316	1.07825e-06	-1.55272	-1.29367
125027452	chr3:125027452:G:A	8.07698e-09	-1.79929	-4.18686e-10	3.06331e-06	-1.80223	-4.18686e-10
125027503	chr3:125027503:T:C	2.31596e-09	-1.7791	-1.26938	1.10169e-06	-1.7869	-1.03798
125029285	chr3:125029285:C:T	1.95874e-08	-1.81288e-10	-0.913423	6.65722e-06	-1.81288e-10	-1.02603
125029749	chr3:125029749:G:A	1.11199e-08	-1.47957	-4.18686e-10	3.95507e-06	-1.54673	-4.18686e-10
125029792	chr3:125029792:T:C	2.57036e-09	-1.61076	-1.33351	1.17898e-06	-1.44146	-1.31562
125029945	chr3:125029945:T:G	1.6003e-08	-1.81288e-10	-1.11553	5.26048e-06	-1.81288e-10	-1.2615
125030432	chr3:125030432:G:A	3.18345e-09	-1.66188	-1.06846	1.28516e-06	-1.51684	-1.154
125030522	chr3:125030522:A:T	1.16591e-08	-1.81288e-10	-1.43222	4.4774e-06	-1.81288e-10	-1.42269
125030647	chr3:125030647:T:C	2.86122e-09	-1.40647	-1.43059	1.25253e-06	-1.28161	-1.41495
125030956	chr3:125030956:C:T	3.12879e-09	-1.65036	-1.0973	1.27198e-06	-1.50325	-1.17791
125031127	chr3:125031127:G:A	2.15751e-09	-1.7597	-1.35966	9.36715e-07	-1.7709	-1.2162
125031164	chr3:125031164:C:T	2.77801e-09	-1.51576	-1.35081	1.63321e-06	-1.3727	-1.05848
125031306	chr3:125031306:G:T	1.54544e-08	-1.81288e-10	-1.15042	5.04614e-06	-1.81288e-10	-1.3031
125031710	chr3:125031710:A:C	3.81433e-08	-1.81288e-10	-0.246959	2.31517e-05	-1.81288e-10	0.220341
125033391	chr3:125033391:G:A	1.38413e-08	-1.81288e-10	-1.26065	5.70181e-06	-1.81288e-10	-1.18094
125033734	chr3:125033734:G:A	3.02412e-08	-1.81288e-10	-0.479104	6.79161e-06	-1.81288e-10	-1.00604
125033899	chr3:125033899:C:G	1.18314e-08	-1.81288e-10	-1.41755	5.01255e-06	-1.81288e-10	-1.30978
125033910	chr3:125033910:T:A	5.93888e-09	-1.5461	-0.560683	2.61869e-06	-1.3466	-0.612447
125034082	chr3:125034082:T:C	5.33897e-09	-1.51313	-0.700147	1.92483e-06	-1.34754	-0.919348
125034083	chr3:125034083:G:C	1.03301e-08	-1.55325	-4.18686e-10	4.68433e-06	-1.3775	-4.18686e-10
125034084	chr3:125034084:G:A	1.0259e-08	-1.56016	-4.18686e-10	4.63984e-06	-1.38705	-4.18686e-10
125034184	chr3:125034184:A:G	6.90834e-09	-1.44437	-0.511211	2.62117e-06	-1.22227	-0.735837
125034250	chr3:125034250:T:C	4.83974e-09	-1.5824	-0.729048	1.79371e-06	-1.41363	-0.923818
125034349	chr3:125034349:T:C	4.65589e-09	-1.59796	-0.752213	1.85481e-06	-1.44542	-0.858523
125034676	chr3:125034676:G:A	1.16646e-08	-1.81288e-10	-1.43175	4.4803e-06	-1.81288e-10	-1.42204
125034690	chr3:125034690:C:T	5.35666e-08	-1.81288e-10	0.0926172	9.91686e-06	-1.81288e-10	-0.62749
125035081	chr3:125035081:C:G	1.18052e-08	-1.81288e-10	-1.41977	4.41543e-06	-1.81288e-10	-1.43662
125035099	chr3:125035099:A:G	2.18212e-09	-1.75131	-1.3567	9.45769e-07	-1.76363	-1.21385
125035251	chr3:125035251:A:AC	1.3115e-08	-1.81288e-10	-1.31455	4.46879e-06	-1.81288e-10	-1.42461
125035252	chr3:125035252:ATATT:A	1.28012e-08	-1.81288e-10	-1.33877	4.43727e-06	-1.81288e-10	-1.43169
125035268	chr3:125035268:T:TG	2.27183e-09	-1.72801	-1.33971	1.52946e-06	-1.8011	-0.695715
125035318	chr3:125035318:G:T	7.81408e-09	-1.54217	-0.290209	3.00722e-06	-1.33764	-0.48307
125036217	chr3:125036217:A:AAAAAAG	1.15438e-08	-1.44216	-4.18686e-10	4.69217e-06	-1.37583	-4.18686e-10
125036381	chr3:125036381:C:T	5.94185e-09	-0.78579	-1.3205	3.46405e-06	-0.363076	-1.31621
125036604	chr3:125036604:A:G	1.44219e-08	-1.81288e-10	-1.21956	6.0024e-06	-1.81288e-10	-1.12957
125036854	chr3:125036854:T:C	1.23775e-08	-1.37243	-4.18686e-10	5.06489e-06	-1.29939	-4.18686e-10
125036950	chr3:125036950:A:G	1.26661e-08	-1.81288e-10	-1.34938	4.70954e-06	-1.81288e-10	-1.37214
125037150	chr3:125037150:C:T	1.47504e-08	-1.81288e-10	-1.19704	6.16636e-06	-1.81288e-10	-1.10262
125037175	chr3:125037175:T:C	6.2512e-09	-1.51819	-0.537346	7.57132e-06	-1.59834	0.700977
125037455	chr3:125037455:T:C	1.77617e-08	-1.81288e-10	-1.01126	5.98664e-06	-1.81288e-10	-1.1322
125037823	chr3:125037823:G:C	1.99271e-09	-1.78455	-1.41427	8.02057e-07	-1.71376	-1.42854
125037927	chr3:125037927:C:T	4.62797e-09	-1.63879	-0.717398	5.1147e-06	-1.77393	0.484317
125038051	chr3:125038051:A:G	7.4094e-09	-1.37947	-0.506088	2.35258e-06	-1.56696	-0.499251
125038474	chr3:125038474:T:C	8.39326e-09	-1.14879	-0.612088	3.43281e-06	-1.23502	-0.45333
125038517	chr3:125038517:G:A	1.18929e-08	-1.41236	-4.18686e-10	4.85842e-06	-1.34101	-4.18686e-10
125038802	chr3:125038802:G:A	3.85967e-08	-1.81288e-10	-0.235143	1.31859e-05	-1.81288e-10	-0.342582
125038919	chr3:125038919:G:A	1.70323e-08	-1.81288e-10	-1.0532	5.55325e-06	-1.81288e-10	-1.20734
125038920	chr3:125038920:C:T	1.70323e-08	-1.81288e-10	-1.0532	5.55325e-06	-1.81288e-10	-1.20734
125038933	chr3:125038933:T:C	1.72846e-08	-1.74407	0.705576	5.12019e-05	-1.79834	2.81239
125038987	chr3:125038987:C:T	4.49782e-08	-1.81288e-10	-0.0821307	1.5252e-05	-1.81288e-10	-0.197017
125039044	chr3:125039044:T:C	7.0454e-09	-1.80207	-0.133863	8.00232e-06	-1.79194	0.949946
125040357	chr3:125040357:T:A	2.90466e-09	-1.74551	-1.07648	2.56434e-06	-1.79252	-0.187503
125040503	chr3:125040503:T:C	4.09971e-09	-1.57406	-0.903331	3.8576e-06	-1.69387	0.122187
125040521	chr3:125040521:G:A	1.20558e-08	-1.81288e-10	-1.39876	4.78443e-06	-1.81288e-10	-1.35636
125041002	chr3:125041002:C:T	1.13022e-08	-0.838644	-0.624669	8.12963e-06	-0.980476	0.154265
125041222	chr3:125041222:T:A	4.82561e-08	-1.81288e-10	-0.011787	2.4086e-05	-1.81288e-10	0.259903
125041242	chr3:125041242:G:A	1.12774e-08	-0.329024	-1.13648	3.23548e-06	-0.786357	-0.961191
125041270	chr3:125041270:G:T	2.7987e-09	-1.71966	-1.1395	2.28114e-06	-1.78021	-0.316841
125041554	chr3:125041554:A:C	7.34131e-08	-1.81288e-10	0.407793	3.76971e-05	-1.81288e-10	0.707857
125041604	chr3:125041604:G:C	1.23661e-08	-0.0242671	-1.34909	3.01399e-06	-0.543674	-1.27479
125041724	chr3:125041724:A:C	1.35169e-08	-0.753979	-0.530386	9.8938e-06	-0.900168	0.27035
125041839	chr3:125041839:G:T	4.3445e-09	-1.29153	-1.12787	1.7854e-06	-1.48721	-0.854875
125041908	chr3:125041908:G:T	2.66104e-09	-1.65368	-1.25592	1.88315e-06	-1.74072	-0.548059
125042376	chr3:125042376:C:T	7.11083e-09	-1.18008	-0.746608	4.74649e-06	-1.31815	-0.0461758
125042503	chr3:125042503:G:A	2.54474e-09	-1.64703	-1.30725	1.66452e-06	-1.73636	-0.675833
125042582	chr3:125042582:G:C	4.04758e-08	-1.81288e-10	-0.187604	1.45592e-05	-1.81288e-10	-0.243506
125042630	chr3:125042630:G:C	2.36771e-08	-1.81288e-10	-0.723801	8.32578e-06	-1.81288e-10	-0.80237
125042751	chr3:125042751:A:C	1.95135e-09	-1.79934	-1.42045	7.8282e-07	-1.80236	-1.36422
125043474	chr3:125043474:T:C	8.13977e-09	-1.79155	-4.18686e-10	3.08591e-06	-1.79488	-4.18686e-10
125043492	chr3:125043492:A:T	1.22585e-08	-1.81288e-10	-1.38209	4.42532e-06	-1.81288e-10	-1.43438
125044080	chr3:125044080:C:T	4.21378e-09	-1.0203	-1.42965	1.22018e-06	-1.28791	-1.43482
125044183	chr3:125044183:G:C	1.30725e-08	-1.81288e-10	-1.3178	8.81039e-06	-1.81288e-10	-0.745795
125044383	chr3:125044383:ATAAAGT:A	1.21971e-08	-1.81288e-10	-1.38711	4.54691e-06	-1.81288e-10	-1.40728
125044385	chr3:125044385:A:G	8.34429e-09	-0.470655	-1.29608	2.12717e-06	-0.757935	-1.409
125045266	chr3:125045266:A:G	1.99067e-09	-1.7957	-1.40414	9.23057e-07	-1.8004	-1.20139
125045463	chr3:125045463:C:T	1.91334e-09	-1.80203	-1.43742	8.05498e-07	-1.79109	-1.34694
125045570	chr3:125045570:G:A	2.43699e-09	-1.75109	-1.24646	1.54043e-06	-1.73167	-0.757994
125045968	chr3:125045968:C:T	2.2977e-08	-1.81288e-10	-0.753817	9.32997e-06	-1.81288e-10	-0.688495
125046317	chr3:125046317:C:T	4.258e-09	-1.29014	-1.14937	2.15482e-06	-1.33639	-0.817636
125046328	chr3:125046328:C:G	9.28634e-08	-1.81288e-10	0.64282	4.36339e-05	-1.81288e-10	0.854108
125046763	chr3:125046763:A:G	1.14922e-07	2.28497	-1.42903	2.88712e-05	1.87794	-1.43683
125047402	chr3:125047402:T:C	1.63438e-08	-1.81288e-10	-1.09446	5.57041e-06	-1.81288e-10	-1.20426
125047642	chr3:125047642:T:C	2.42716e-09	-1.61336	-1.38823	9.95589e-07	-1.65832	-1.26783
125048253	chr3:125048253:T:C	2.25383e-08	-1.67073	0.89764	7.37797e-05	-1.74777	3.12713
125048306	chr3:125048306:T:C	1.16403e-08	-1.81288e-10	-1.43384	4.47327e-06	-1.81288e-10	-1.42361
125048607	chr3:125048607:T:C	1.22605e-08	-1.81288e-10	-1.38193	4.8861e-06	-1.81288e-10	-1.33533
125048832	chr3:125048832:G:A	8.04145e-07	4.23843	-1.43696	0.000259921	4.07077	-1.43212
125049066	chr3:125049066:A:G	1.91799e-08	-1.81288e-10	-0.934446	7.44441e-06	-1.81288e-10	-0.914264
125049137	chr3:125049137:T:A	2.99268e-08	-1.81288e-10	-0.489553	8.711e-06	-1.81288e-10	-0.75714
125049376	chr3:125049376:G:A	2.05943e-09	-1.78363	-1.38224	8.00636e-07	-1.77699	-1.36708
125049522	chr3:125049522:A:G	7.83618e-08	-0.793777	1.2668	0.000424627	-1.17562	4.30511
125049761	chr3:125049761:C:T	1.37828e-08	-1.81288e-10	-1.26489	5.25285e-06	-1.81288e-10	-1.26296
125050145	chr3:125050145:T:C	1.37268e-08	-1.81288e-10	-1.26896	6.05654e-06	-1.81288e-10	-1.12059
125050166	chr3:125050166:T:A	2.08897e-09	-1.78618	-1.36546	8.12683e-07	-1.78212	-1.34703
125050213	chr3:125050213:G:A	4.10593e-09	-1.19296	-1.28292	1.39638e-06	-1.23752	-1.35033
125050840	chr3:125050840:A:G	3.92199e-09	-1.24567	-1.27604	1.32482e-06	-1.29448	-1.34597
125050868	chr3:125050868:T:C	2.76357e-09	-1.75814	-1.11365	1.02056e-06	-1.72808	-1.1733
125050952	chr3:125050952:C:T	8.06097e-09	-1.80128	-4.18686e-10	3.06803e-06	-1.80069	-4.18686e-10
125051238	chr3:125051238:A:G	1.3518e-08	-0.09014	-1.19415	6.70691e-06	-0.435104	-0.583485
125051456	chr3:125051456:C:G	2.87416e-09	-1.76752	-1.06503	1.05218e-06	-1.73977	-1.13109
125051493	chr3:125051493:G:C	1.16065e-08	-1.81288e-10	-1.43674	4.45443e-06	-1.81288e-10	-1.42783
125051609	chr3:125051609:C:T	2.79778e-08	-1.81288e-10	-0.556899	1.08314e-05	-1.81288e-10	-0.539282
125052109	chr3:125052109:AC:A	6.95939e-09	-0.715308	-1.23291	3.71755e-06	-0.932094	-0.676569
125052241	chr3:125052241:C:T	2.5469e-08	-1.81288e-10	-0.650848	1.26785e-05	-1.81288e-10	-0.381821
125052407	chr3:125052407:C:T	1.17193e-08	-1.81288e-10	-1.42708	4.56269e-06	-1.81288e-10	-1.40381
125052861	chr3:125052861:C:T	2.172e-08	-1.79939	0.989319	7.76529e-05	-1.77671	3.20723
125053033	chr3:125053033:A:C	2.38357e-09	-1.77481	-1.2449	8.87325e-07	-1.74877	-1.2925
125053060	chr3:125053060:C:T	3.93165e-07	2.08592	-4.18686e-10	5.76074e-05	1.13192	-4.18686e-10
125053238	chr3:125053238:C:T	2.14159e-09	-1.77575	-1.35101	8.52902e-07	-1.76014	-1.32069
125053549	chr3:125053549:A:G	8.09851e-09	-1.79663	-4.18686e-10	3.06921e-06	-1.80031	-4.18686e-10
125053679	chr3:125053679:A:G	2.13817e-09	-1.73305	-1.39531	8.8926e-07	-1.69855	-1.34055
125053747	chr3:125053747:C:T	1.03087e-08	-0.820211	-0.735114	7.59164e-06	-1.03134	0.13666
125053871	chr3:125053871:C:T	2.21738e-08	-1.81288e-10	-0.789397	7.26972e-06	-1.81288e-10	-0.938009
125054069	chr3:125054069:G:A	7.72009e-09	-1.14727	-0.697209	3.37685e-06	-1.25613	-0.448654
125054139	chr3:125054139:T:C	1.40974e-08	-1.81288e-10	-1.24232	5.81976e-06	-1.81288e-10	-1.16047
125054831	chr3:125054831:G:A	3.16311e-09	-1.32698	-1.40977	1.29032e-06	-1.24608	-1.42076
125054910	chr3:125054910:G:A	1.36774e-08	-1.81288e-10	-1.27257	4.90743e-06	-1.81288e-10	-1.33098
125055415	chr3:125055415:T:A	1.06594e-07	-1.81288e-10	0.78072	4.81126e-05	-1.81288e-10	0.951816
125055588	chr3:125055588:T:G	5.0219e-09	-1.54631	-0.728196	2.28569e-06	-1.41105	-0.684013
125055718	chr3:125055718:C:T	1.63978e-08	-1.81288e-10	-1.09116	5.50167e-06	-1.81288e-10	-1.21668
125055799	chr3:125055799:C:T	8.10688e-09	-1.7956	-4.18686e-10	3.06281e-06	-1.80239	-4.18686e-10
125056861	chr3:125056861:T:C	2.30811e-08	-1.81288e-10	-0.749293	7.5737e-06	-1.81288e-10	-0.897045
125057576	chr3:125057576:T:C	2.39969e-08	-1.81288e-10	-0.710383	9.69707e-06	-1.81288e-10	-0.649903
125058001	chr3:125058001:A:C	2.29678e-09	-1.71672	-1.34008	1.00603e-06	-1.76982	-1.1459
125058324	chr3:125058324:G:T	1.4038e-08	-1.81288e-10	-1.24654	5.03334e-06	-1.81288e-10	-1.30564
125058512	chr3:125058512:A:T	8.15727e-09	-1.7894	-4.18686e-10	3.07293e-06	-1.7991	-4.18686e-10
125058649	chr3:125058649:G:T	1.45461e-08	-1.81288e-10	-1.21098	5.16917e-06	-1.81288e-10	-1.27902
125059839	chr3:125059839:C:T	2.49588e-09	-1.62002	-1.35364	1.02785e-06	-1.5604	-1.33386
125059843	chr3:125059843:G:C	4.66486e-09	-1.17556	-1.17269	1.54854e-06	-1.22274	-1.26167
125061103	chr3:125061103:G:T	2.63034e-08	-1.81288e-10	-0.61861	1.26817e-05	-1.81288e-10	-0.381564
125061135	chr3:125061135:TCAGAGAAGA:T	1.19718e-08	-1.81288e-10	-1.40575	4.85424e-06	-1.81288e-10	-1.34187
125061567	chr3:125061567:G:A	5.14333e-09	-1.06129	-1.18932	1.72122e-06	-1.10681	-1.27188
125061971	chr3:125061971:G:A	2.239e-07	0.179454	1.34344	5.90298e-05	-0.0728723	1.22919
125062362	chr3:125062362:G:A	1.2801e-08	-1.81288e-10	-1.33879	5.32347e-06	-1.81288e-10	-1.2496
125062611	chr3:125062611:A:G	1.51668e-08	-1.81288e-10	-1.1692	5.8188e-06	-1.81288e-10	-1.16063
125062932	chr3:125062932:T:G	1.40384e-08	-1.24651	-4.18686e-10	5.36141e-06	-1.2425	-4.18686e-10
125062999	chr3:125062999:C:T	5.66167e-09	-1.67361	-0.480976	2.21196e-06	-1.73946	-0.388386
125063006	chr3:125063006:G:A	2.38285e-08	-0.717426	-4.18686e-10	8.9464e-06	-0.730476	-4.18686e-10
125063270	chr3:125063270:T:G	1.27474e-08	-1.68888	0.345902	5.32463e-06	-1.75033	0.500949
125063339	chr3:125063339:T:G	3.33416e-08	-1.81288e-10	-0.381504	1.42841e-05	-1.81288e-10	-0.262578
125063752	chr3:125063752:C:T	7.17674e-09	-1.6346	-0.282861	2.75949e-06	-1.71201	-0.194675
125064016	chr3:125064016:A:G	1.45092e-08	-1.81288e-10	-1.21353	6.07596e-06	-1.81288e-10	-1.11739
125064020	chr3:125064020:G:A	7.73278e-09	-1.67529	-0.16755	2.90734e-06	-1.74464	-0.109849
125064103	chr3:125064103:G:GTAA	6.037e-08	-1.81288e-10	0.212183	1.85529e-05	-1.81288e-10	-0.00110229
125064232	chr3:125064232:G:A	3.58796e-08	-1.81288e-10	-0.308141	1.54058e-05	-1.81288e-10	-0.186984
125064416	chr3:125064416:T:C	1.48803e-08	-1.18827	-4.18686e-10	5.12295e-06	-1.288	-4.18686e-10
125064593	chr3:125064593:A:T	4.24377e-08	-1.81288e-10	-0.140273	1.50186e-05	-1.81288e-10	-0.212436
125064843	chr3:125064843:T:C	7.22624e-08	-1.81288e-10	0.391995	2.23234e-05	-1.81288e-10	0.183906
125066157	chr3:125066157:C:T	2.24544e-09	-1.79399	-1.28542	7.5995e-07	-1.79143	-1.4048
125066379	chr3:125066379:G:T	1.64232e-08	-1.81288e-10	-1.08962	6.8836e-06	-1.81288e-10	-0.992585
125066464	chr3:125066464:A:G	6.43438e-09	-1.66253	-0.364126	2.43213e-06	-1.73429	-0.298669
125066623	chr3:125066623:G:A	1.34304e-08	-1.81288e-10	-1.29079	5.42979e-06	-1.81288e-10	-1.22983
125066758	chr3:125066758:C:T	1.64718e-08	-1.81288e-10	-1.08666	6.91144e-06	-1.81288e-10	-0.988549
125066845	chr3:125066845:G:T	3.17599e-09	-1.78733	-0.945363	9.92527e-07	-1.80175	-1.12747
125067172	chr3:125067172:G:A	2.25236e-08	-1.81288e-10	-0.773743	1.09673e-05	-1.81288e-10	-0.526811
125067180	chr3:125067180:G:A	2.93028e-08	-1.81288e-10	-0.510628	1.6025e-05	-1.81288e-10	-0.14758
125067303	chr3:125067303:G:A	6.2132e-09	-1.74848	-0.313153	2.44099e-06	-1.7906	-0.23872
125067533	chr3:125067533:A:G	2.06835e-09	-1.72509	-1.43647	7.7526e-07	-1.77356	-1.40272
125067615	chr3:125067615:G:A	1.98897e-08	-1.81288e-10	-0.898107	9.83148e-06	-1.81288e-10	-0.636137
125067805	chr3:125067805:T:C	8.09731e-09	-1.79678	-4.18686e-10	3.09781e-06	-1.79103	-4.18686e-10
125068896	chr3:125068896:A:AGCATAAGGT	1.80781e-08	-1.81288e-10	-0.993605	5.79851e-06	-1.81288e-10	-1.16413
125068923	chr3:125068923:CT:C	1.63185e-08	-1.81288e-10	-1.09601	6.83242e-06	-1.81288e-10	-1.00005
125068999	chr3:125068999:A:G	3.07538e-08	-1.81288e-10	-0.462295	1.69603e-05	-1.81288e-10	-0.0908541
125069169	chr3:125069169:G:A	3.05226e-09	-1.70921	-1.06322	9.37334e-07	-1.75898	-1.22746
125069323	chr3:125069323:G:A	1.76297e-08	-1.81288e-10	-1.01873	7.48574e-06	-1.81288e-10	-0.908728
125069716	chr3:125069716:C:T	9.19881e-09	-1.66923	-4.18686e-10	3.53003e-06	-1.66042	-4.18686e-10
125069790	chr3:125069790:T:C	5.28172e-09	-1.68145	-0.542608	1.69494e-06	-1.58548	-0.808597
125070611	chr3:125070611:G:A	2.72174e-08	-1.81288e-10	-0.584454	1.32535e-05	-1.81288e-10	-0.337468
125070647	chr3:125070647:A:T	6.27453e-09	-1.72246	-0.329352	1.88405e-06	-1.64248	-0.645825
125070806	chr3:125070806:T:C	5.21733e-09	-1.72445	-0.511877	1.64022e-06	-1.64582	-0.781081
125071161	chr3:125071161:T:C	4.41303e-09	-1.72065	-0.683092	1.38635e-06	-1.64231	-0.952745
125071205	chr3:125071205:A:G	5.85921e-09	-1.65717	-0.463121	1.86283e-06	-1.55295	-0.746679
125071689	chr3:125071689:T:C	5.43168e-09	-1.66532	-0.530742	1.73869e-06	-1.56352	-0.805078
125071936	chr3:125071936:A:T	2.07849e-08	-1.68946	0.835378	5.39405e-06	-1.6904	0.453971
125072146	chr3:125072146:C:A	1.88865e-08	-1.81288e-10	-0.949861	8.92604e-06	-1.81288e-10	-0.732754
125072267	chr3:125072267:C:T	8.23964e-09	-1.77935	-4.18686e-10	3.172e-06	-1.76737	-4.18686e-10
125072376	chr3:125072376:A:G	2.15304e-08	-1.81288e-10	-0.818842	9.46053e-06	-1.81288e-10	-0.674599
125072687	chr3:125072687:C:T	1.36453e-08	-1.81288e-10	-1.27492	5.52249e-06	-1.81288e-10	-1.2129
125072933	chr3:125072933:G:A	1.28022e-08	-1.81288e-10	-1.33869	4.46046e-06	-1.81288e-10	-1.42647
125073079	chr3:125073079:T:G	9.16678e-09	-1.79146	0.118738	3.8427e-06	-1.80105	0.225497
125073387	chr3:125073387:A:C	9.529e-09	-1.79677	0.162802	3.958e-06	-1.79806	0.252067
125073459	chr3:125073459:T:C	4.68167e-09	-1.75461	-0.590043	1.41191e-06	-1.69284	-0.883941
125073782	chr3:125073782:C:T	6.18561e-09	-1.74452	-0.321562	1.84069e-06	-1.6748	-0.636788
125073783	chr3:125073783:A:G	4.19111e-09	-1.72496	-0.730382	1.32424e-06	-1.64948	-0.991412
125073976	chr3:125073976:G:A	8.20024e-09	-1.78415	-4.18686e-10	3.19746e-06	-1.75937	-4.18686e-10
125074050	chr3:125074050:C:A	1.1609e-08	-1.58369	0.14717	2.48579e-05	-1.50616	1.79761
125075584	chr3:125075584:G:A	1.19216e-08	-1.81288e-10	-1.40996	4.66478e-06	-1.81288e-10	-1.38169
125076033	chr3:125076033:T:G	1.05025e-08	-1.16869	-0.368007	3.57714e-06	-1.06128	-0.585886
125076143	chr3:125076143:G:A	5.65337e-08	-1.81288e-10	0.146528	1.96301e-05	-1.81288e-10	0.0553389
125076423	chr3:125076423:C:A	1.44403e-08	-1.81288e-10	-1.21829	6.333e-06	-1.81288e-10	-1.07595
125076638	chr3:125076638:G:A	2.37006e-09	-1.77399	-1.25141	9.72257e-07	-1.77206	-1.17781
125076740	chr3:125076740:A:G	1.84518e-08	-1.77225	0.799097	7.99405e-06	-1.8024	0.959367
125077258	chr3:125077258:T:G	1.11599e-07	-1.81288e-10	0.826607	3.35574e-05	-1.81288e-10	0.59153
125077812	chr3:125077812:A:T	1.06288e-07	-1.81288e-10	0.77784	3.18808e-05	-1.81288e-10	0.540278
125077862	chr3:125077862:G:A	1.16771e-08	-1.81288e-10	-1.43068	4.41626e-06	-1.81288e-10	-1.43643
125077941	chr3:125077941:A:G	1.25255e-08	-1.81288e-10	-1.36054	4.45743e-06	-1.81288e-10	-1.42716
125078162	chr3:125078162:G:A	1.18111e-08	-1.81288e-10	-1.41927	4.64667e-06	-1.81288e-10	-1.38558
125078183	chr3:125078183:A:G	1.85579e-08	-1.81288e-10	-0.967412	8.99788e-06	-1.81288e-10	-0.724738
125078876	chr3:125078876:T:C	6.41934e-08	-1.61342	1.88701	9.27904e-05	-1.50802	3.11663
125078885	chr3:125078885:A:G	2.07818e-09	-1.7533	-1.40352	7.77762e-07	-1.73611	-1.43695
125079385	chr3:125079385:T:C	4.2335e-08	-1.81288e-10	-0.142696	1.50899e-05	-1.81288e-10	-0.207705
125079430	chr3:125079430:G:A	2.0113e-09	-1.75263	-1.4369	7.72146e-07	-1.75566	-1.42465
125080172	chr3:125080172:T:A	2.34223e-09	-1.65441	-1.3828	9.55264e-07	-1.65558	-1.31191
125080395	chr3:125080395:A:C	8.05448e-09	-1.80208	-4.18686e-10	3.07892e-06	-1.79715	-4.18686e-10
125080513	chr3:125080513:C:T	9.4029e-09	-0.903632	-0.743659	2.97268e-06	-1.18176	-0.6505
125080866	chr3:125080866:G:C	2.29229e-08	-1.81288e-10	-0.756171	9.63699e-06	-1.81288e-10	-0.656119
125080967	chr3:125080967:T:G	8.0992e-09	-1.79654	-4.18686e-10	3.06437e-06	-1.80188	-4.18686e-10
125081008	chr3:125081008:T:C	1.16071e-08	-1.81288e-10	-1.4367	4.85134e-06	-1.81288e-10	-1.34247
125081079	chr3:125081079:G:A	1.56148e-08	-1.81288e-10	-1.14009	5.99584e-06	-1.81288e-10	-1.13066
125081119	chr3:125081119:C:T	5.36834e-08	-1.81288e-10	0.0947945	2.92925e-05	-1.81288e-10	0.455606
125081124	chr3:125081124:T:C	1.96628e-07	1.393	-4.18686e-10	7.58239e-05	1.40669	-4.18686e-10
125081238	chr3:125081238:A:G	1.09635e-08	-0.780366	-0.713374	3.41128e-06	-1.07946	-0.615177
125081346	chr3:125081346:T:C	6.74221e-09	-1.76124	-0.218682	4.51929e-06	-1.75561	0.342233
125081967	chr3:125081967:G:A	8.05558e-09	-1.80194	-4.18686e-10	3.06594e-06	-1.80137	-4.18686e-10
125082025	chr3:125082025:A:G	3.12275e-08	-1.56335	1.11634	3.99595e-05	-1.44531	2.21145
125082284	chr3:125082284:G:A	9.98113e-09	-1.58761	-4.18686e-10	3.57944e-06	-1.64652	-4.18686e-10
125082413	chr3:125082413:A:G	2.08018e-08	-1.81288e-10	-0.853271	6.26978e-06	-1.81288e-10	-1.08599
125082480	chr3:125082480:C:T	8.78045e-09	-1.55899	-0.156794	6.8834e-06	-1.58874	0.596127
125082955	chr3:125082955:G:A	1.05527e-08	-0.84969	-0.682233	3.39182e-06	-1.12091	-0.579452
125083059	chr3:125083059:C:T	5.56575e-08	-1.52073	1.65164	9.86332e-05	-1.39066	3.06034
125083368	chr3:125083368:G:A	1.95405e-08	-1.81288e-10	-0.91582	6.92186e-06	-1.81288e-10	-0.987043
125083387	chr3:125083387:T:C	3.20257e-08	-1.49055	1.06878	4.0439e-05	-1.3583	2.13637
125083495	chr3:125083495:G:A	2.13894e-09	-1.6905	-1.4375	7.42257e-07	-1.78362	-1.43617
125083705	chr3:125083705:G:A	3.0701e-08	-1.46907	1.00506	3.84838e-05	-1.3348	2.06331
125083833	chr3:125083833:A:G	3.16881e-08	-1.51802	1.08565	4.0041e-05	-1.39133	2.15951
125084044	chr3:125084044:C:T	3.11026e-08	-1.53271	1.08169	3.90262e-05	-1.40748	2.14998
125084188	chr3:125084188:G:T	8.80289e-09	-1.5406	-0.172626	6.84158e-06	-1.57224	0.573532
125084199	chr3:125084199:G:A	3.05996e-08	-1.52232	1.055	3.84843e-05	-1.39642	2.12495
125084566	chr3:125084566:G:A	2.98316e-08	-1.49685	1.00411	3.73657e-05	-1.36599	2.06502
125084575	chr3:125084575:C:A	2.65832e-09	-1.48372	-1.4269	8.53527e-07	-1.68216	-1.39794
125084714	chr3:125084714:T:C	2.91412e-08	-1.50344	0.987283	3.62456e-05	-1.37386	2.04245
125084747	chr3:125084747:ACAG:A	1.54843e-08	-1.81288e-10	-1.14848	5.51147e-06	-1.81288e-10	-1.2149
125084755	chr3:125084755:A:G	2.80274e-08	-1.54566	0.990533	3.49749e-05	-1.42627	2.05917
125084771	chr3:125084771:G:A	5.8168e-08	-0.903545	1.07857	8.67474e-05	-0.703883	2.24516
125084947	chr3:125084947:T:G	3.04319e-09	-1.39326	-1.38214	8.83324e-07	-1.62178	-1.42401
125085024	chr3:125085024:T:G	5.12258e-08	-1.81288e-10	0.0479338	2.71116e-05	-1.81288e-10	0.378236
125085306	chr3:125085306:G:C	1.16249e-08	-1.81288e-10	-1.43516	4.42016e-06	-1.81288e-10	-1.43555
125085333	chr3:125085333:T:C	2.62936e-08	-1.81288e-10	-0.618983	1.00635e-05	-1.81288e-10	-0.612814
125085360	chr3:125085360:A:C	4.49542e-08	-0.305165	0.222499	4.11377e-05	-0.458148	1.25335
125085395	chr3:125085395:T:A	8.87829e-09	-0.702877	-1.00182	2.68287e-06	-1.00384	-0.931006
125085723	chr3:125085723:T:C	8.05472e-09	-1.80205	-4.18686e-10	3.07892e-06	-1.79715	-4.18686e-10
125085818	chr3:125085818:G:A	1.65266e-08	-1.81288e-10	-1.08334	6.1753e-06	-1.81288e-10	-1.10117
125085970	chr3:125085970:T:C	8.05286e-09	-1.80228	-4.18686e-10	3.06816e-06	-1.80065	-4.18686e-10
125086476	chr3:125086476:T:C	3.99838e-08	-1.60167	1.40183	6.69322e-05	-1.48472	2.76667
125086484	chr3:125086484:T:C	2.95278e-08	-0.502975	-4.18686e-10	8.86234e-06	-0.739916	-4.18686e-10
125086619	chr3:125086619:A:C	1.93173e-09	-1.79348	-1.43641	7.35217e-07	-1.79456	-1.43476
125086649	chr3:125086649:G:A	2.14271e-09	-1.76977	-1.35647	8.14927e-07	-1.74064	-1.38574
125086899	chr3:125086899:T:G	1.95376e-08	-1.58109	0.665123	2.32618e-05	-1.45859	1.68367
125087063	chr3:125087063:G:T	3.86276e-08	-1.81288e-10	-0.234343	1.36319e-05	-1.81288e-10	-0.309315
125087609	chr3:125087609:G:C	2.26384e-09	-1.76748	-1.30377	8.6168e-07	-1.73288	-1.33772
125087790	chr3:125087790:T:G	1.32919e-08	-1.81288e-10	-1.30116	4.77884e-06	-1.81288e-10	-1.35753
125088123	chr3:125088123:C:T	1.1598e-08	-1.81288e-10	-1.43748	4.45426e-06	-1.81288e-10	-1.42787
125088498	chr3:125088498:T:C	3.73504e-08	-1.81288e-10	-0.267964	1.03573e-05	-1.81288e-10	-0.584035
125088570	chr3:125088570:T:C	8.32483e-09	-1.76907	-4.18686e-10	3.24755e-06	-1.74383	-4.18686e-10
125089072	chr3:125089072:C:T	1.01948e-08	-1.65748	0.091047	3.1964e-06	-1.60396	-0.15574
125089410	chr3:125089410:T:C	1.3843e-08	-1.81288e-10	-1.26053	5.85851e-06	-1.81288e-10	-1.15383
125089556	chr3:125089556:A:G	8.68955e-09	-1.72619	-4.18686e-10	3.42569e-06	-1.69042	-4.18686e-10
125089891	chr3:125089891:T:C	2.31416e-08	-1.81288e-10	-0.746678	6.83355e-06	-1.81288e-10	-0.999882
125090328	chr3:125090328:T:C	7.61939e-09	-1.03398	-0.823636	2.74161e-06	-1.27471	-0.638471
125090763	chr3:125090763:T:G	1.22759e-08	-1.81288e-10	-1.38067	4.68785e-06	-1.81288e-10	-1.37675
125091121	chr3:125091121:C:T	1.99829e-09	-1.75909	-1.43693	7.3193e-07	-1.8022	-1.43159
125091198	chr3:125091198:T:G	1.18677e-08	-1.81288e-10	-1.41448	4.45804e-06	-1.81288e-10	-1.42702
125091544	chr3:125091544:G:C	1.47272e-08	-1.81288e-10	-1.19862	6.32479e-06	-1.81288e-10	-1.07725
125091853	chr3:125091853:G:A	2.76015e-09	-1.76053	-1.11249	1.51556e-06	-1.70867	-0.797278
125091946	chr3:125091946:G:A	2.35047e-09	-1.6546	-1.37909	7.44517e-07	-1.78033	-1.43642
125092012	chr3:125092012:C:T	8.08284e-09	-1.79857	-4.18686e-10	3.14824e-06	-1.77488	-4.18686e-10
125092470	chr3:125092470:G:A	2.73165e-08	-1.79043	1.20961	3.54551e-05	-1.65831	2.30485
125092528	chr3:125092528:A:G	1.15199e-08	-1.5759	0.131659	6.17297e-06	-1.47556	0.374013
125092636	chr3:125092636:G:A	1.16753e-08	-1.81288e-10	-1.43083	4.90151e-06	-1.81288e-10	-1.33218
125092759	chr3:125092759:A:C	1.90107e-08	-1.81288e-10	-0.943309	6.66588e-06	-1.81288e-10	-1.02473
125093098	chr3:125093098:A:G	2.09404e-09	-1.79852	-1.35069	1.11118e-06	-1.80138	-1.01492
125093217	chr3:125093217:G:A	8.18714e-09	-1.78574	-4.18686e-10	3.18567e-06	-1.76307	-4.18686e-10
125093325	chr3:125093325:T:C	1.23344e-08	-1.81288e-10	-1.37591	4.42744e-06	-1.81288e-10	-1.4339
125093371	chr3:125093371:T:C	2.86462e-09	-1.75228	-1.0836	1.22324e-06	-1.66874	-1.05149
125093484	chr3:125093484:G:T	1.17951e-08	-1.81288e-10	-1.42063	4.44012e-06	-1.81288e-10	-1.43105
125093542	chr3:125093542:C:T	1.94669e-09	-1.79151	-1.43068	7.9568e-07	-1.80118	-1.3491
125094557	chr3:125094557:A:G	8.6874e-09	-1.72644	-4.18686e-10	3.51541e-06	-1.66457	-4.18686e-10
125094678	chr3:125094678:C:G	2.95592e-09	-1.71126	-1.09323	1.42136e-06	-1.59112	-0.978994
125094916	chr3:125094916:C:T	1.50403e-08	-1.81288e-10	-1.17758	5.4283e-06	-1.81288e-10	-1.2301
125094945	chr3:125094945:C:T	1.69004e-08	-1.81288e-10	-1.06097	5.90701e-06	-1.81288e-10	-1.14559
125095074	chr3:125095074:T:C	2.44732e-08	-1.81288e-10	-0.69073	8.73328e-06	-1.81288e-10	-0.754586
125095503	chr3:125095503:G:A	4.41219e-09	-1.80212	-0.601814	2.05853e-06	-1.78959	-0.410144
125095895	chr3:125095895:G:C	1.84978e-08	-1.81288e-10	-0.970656	8.4637e-06	-1.81288e-10	-0.785941
125096031	chr3:125096031:G:A	1.1995e-08	-1.81288e-10	-1.40382	5.13709e-06	-1.81288e-10	-1.28524
125096443	chr3:125096443:A:G	1.16004e-08	-1.81288e-10	-1.43727	4.65015e-06	-1.81288e-10	-1.38483
125096617	chr3:125096617:G:A	2.6931e-09	-1.68984	-1.20778	1.22025e-06	-1.56742	-1.15526
125096670	chr3:125096670:G:C	3.14586e-09	-1.66531	-1.07691	1.52672e-06	-1.53236	-0.966245
125096838	chr3:125096838:TTTG:T	2.77481e-09	-1.66769	-1.20004	1.3218e-06	-1.50965	-1.13308
125097052	chr3:125097052:A:G	2.30023e-09	-1.63755	-1.41775	8.9041e-07	-1.68723	-1.35058
125097585	chr3:125097585:G:A	3.80706e-09	-1.75326	-0.798187	1.84892e-06	-1.6633	-0.643827
125098203	chr3:125098203:G:C	8.82563e-09	-1.71065	-4.18686e-10	3.27933e-06	-1.73409	-4.18686e-10
125098250	chr3:125098250:C:T	2.73195e-09	-1.65589	-1.2274	1.26605e-06	-1.51733	-1.1685
125098501	chr3:125098501:T:C	1.19094e-08	-1.81288e-10	-1.41098	4.42365e-06	-1.81288e-10	-1.43476
125098665	chr3:125098665:C:G	1.75882e-08	-1.81288e-10	-1.02108	4.97638e-06	-1.81288e-10	-1.31703
125099031	chr3:125099031:G:A	1.84869e-08	-1.81288e-10	-0.971246	8.4718e-06	-1.81288e-10	-0.784984
125099140	chr3:125099140:G:C	1.16893e-08	-1.81288e-10	-1.42963	4.46516e-06	-1.81288e-10	-1.42542
125099249	chr3:125099249:G:A	4.84213e-09	-1.17435	-1.1366	1.35069e-06	-1.28214	-1.33897
125099271	chr3:125099271:G:A	1.84657e-08	-1.81288e-10	-0.972392	8.46103e-06	-1.81288e-10	-0.786256
125099400	chr3:125099400:A:G	2.46774e-09	-1.7378	-1.24721	1.11687e-06	-1.65989	-1.1513
125099494	chr3:125099494:G:A	2.2652e-09	-1.73723	-1.33342	1.03283e-06	-1.65278	-1.23664
125099662	chr3:125099662:C:T	8.22343e-09	-1.78132	-4.18686e-10	3.20188e-06	-1.75799	-4.18686e-10
125099909	chr3:125099909:C:T	1.16588e-08	-1.81288e-10	-1.43225	4.49467e-06	-1.81288e-10	-1.41883
125099967	chr3:125099967:A:G	2.73551e-09	-1.63528	-1.24671	1.57785e-06	-1.56345	-0.902219
125100173	chr3:125100173:T:C	1.17152e-08	-1.81288e-10	-1.42742	4.46348e-06	-1.81288e-10	-1.4258
125100185	chr3:125100185:G:A	8.12634e-09	-1.7932	-4.18686e-10	3.14256e-06	-1.77669	-4.18686e-10
125100437	chr3:125100437:C:T	2.1553e-09	-1.75499	-1.36539	1.08742e-06	-1.78058	-1.05735
125100521	chr3:125100521:C:T	1.94237e-09	-1.78711	-1.43729	7.46282e-07	-1.78966	-1.42472
125100628	chr3:125100628:G:A	1.1954e-08	-1.81288e-10	-1.40725	4.4841e-06	-1.81288e-10	-1.42119
125100669	chr3:125100669:A:G	8.19601e-09	-1.78466	-4.18686e-10	3.18376e-06	-1.76367	-4.18686e-10
125100689	chr3:125100689:C:T	1.99024e-09	-1.76722	-1.43283	7.53864e-07	-1.77063	-1.43364
125100809	chr3:125100809:C:T	8.30256e-09	-1.77175	-4.18686e-10	3.30503e-06	-1.72628	-4.18686e-10
125101449	chr3:125101449:C:T	2.39499e-09	-1.58725	-1.42768	8.56151e-07	-1.67462	-1.40242
125101794	chr3:125101794:G:A	1.23498e-08	-1.81288e-10	-1.37467	4.48086e-06	-1.81288e-10	-1.42191
125101853	chr3:125101853:T:C	1.318e-08	-1.81288e-10	-1.30961	4.46528e-06	-1.81288e-10	-1.4254
125101978	chr3:125101978:C:T	3.73995e-09	-1.75363	-0.815609	1.7992e-06	-1.7181	-0.616283
125102429	chr3:125102429:A:T	1.85721e-08	-1.81288e-10	-0.966649	7.01105e-06	-1.81288e-10	-0.97424
125102454	chr3:125102454:C:T	1.68268e-08	-1.81288e-10	-1.06534	6.38557e-06	-1.81288e-10	-1.06769
125102481	chr3:125102481:A:G	2.92663e-08	-1.81288e-10	-0.511871	8.90206e-06	-1.81288e-10	-0.735444
125102531	chr3:125102531:G:C	1.41762e-08	-1.81288e-10	-1.23674	5.23036e-06	-1.81288e-10	-1.26725
125102648	chr3:125102648:T:G	1.18777e-08	-1.81288e-10	-1.41365	4.51848e-06	-1.81288e-10	-1.41355
125102680	chr3:125102680:C:T	1.41378e-08	-1.81288e-10	-1.23946	5.95107e-06	-1.81288e-10	-1.13816
125102684	chr3:125102684:C:A	4.21895e-08	-0.146139	-4.18686e-10	1.28186e-05	-0.370833	-4.18686e-10
125102717	chr3:125102717:G:A	8.05379e-09	-1.80217	-4.18686e-10	3.08208e-06	-1.79612	-4.18686e-10
125103016	chr3:125103016:C:A	1.14222e-08	-1.36191	-0.0908391	9.30244e-06	-1.39793	0.706478
125103430	chr3:125103430:T:C	1.48863e-08	-1.18787	-4.18686e-10	5.00288e-06	-1.31171	-4.18686e-10
125103903	chr3:125103903:G:C	6.7918e-09	-1.53051	-0.442081	2.76198e-06	-1.39682	-0.508955
125104088	chr3:125104088:A:G	3.65563e-09	-1.15456	-1.43748	1.88049e-06	-0.957384	-1.33281
125104167	chr3:125104167:G:C	5.32907e-09	-1.79404	-0.421094	4.76828e-06	-1.78646	0.426715
125104718	chr3:125104718:A:C	1.21152e-08	-1.81288e-10	-1.39385	4.97254e-06	-1.81288e-10	-1.3178
125105478	chr3:125105478:T:C	1.22737e-08	-1.81288e-10	-1.38085	5.19082e-06	-1.81288e-10	-1.27484
125106058	chr3:125106058:T:C	4.25116e-09	-1.59062	-0.850498	1.34311e-06	-1.58261	-1.04413
125106232	chr3:125106232:C:T	4.51153e-09	-1.1925	-1.18917	1.61732e-06	-1.21989	-1.22106
125106393	chr3:125106393:C:T	1.21721e-08	-1.81288e-10	-1.38916	4.47056e-06	-1.81288e-10	-1.42421
125106422	chr3:125106422:T:G	2.51576e-09	-1.7268	-1.23894	1.10591e-06	-1.64208	-1.17897
125106460	chr3:125106460:T:TCAAG	1.18318e-08	-1.81288e-10	-1.41752	4.57048e-06	-1.81288e-10	-1.40211
125107195	chr3:125107195:T:C	5.20505e-09	-1.0285	-1.21018	1.7321e-06	-1.10881	-1.26359
125107564	chr3:125107564:T:C	3.19276e-08	1.01254	-1.43738	1.24931e-05	1.02342	-1.41997
125107752	chr3:125107752:C:A	1.17644e-08	-1.42323	-4.18686e-10	4.58227e-06	-1.39953	-4.18686e-10
125108305	chr3:125108305:G:A	1.16011e-08	-1.81288e-10	-1.43721	4.484e-06	-1.81288e-10	-1.42121
125108410	chr3:125108410:C:T	8.12621e-09	-0.810939	-0.982276	3.082e-06	-0.82378	-0.97237
125108694	chr3:125108694:A:T	3.72328e-09	-1.60421	-0.969498	1.08363e-06	-1.70962	-1.13178
125109122	chr3:125109122:T:C	7.86103e-09	-0.852934	-0.973457	2.97061e-06	-0.867578	-0.965381
125109452	chr3:125109452:T:G	2.71771e-08	-1.81288e-10	-0.585933	1.25718e-05	-1.81288e-10	-0.390268
125110151	chr3:125110151:T:C	1.13486e-08	-1.45922	-4.18686e-10	3.96336e-06	-1.54464	-4.18686e-10
125110213	chr3:125110213:A:G	1.11585e-08	-1.47611	-4.18686e-10	3.90691e-06	-1.55898	-4.18686e-10
125110376	chr3:125110376:C:T	1.23103e-08	-1.81288e-10	-1.37787	4.50125e-06	-1.81288e-10	-1.41737
125110724	chr3:125110724:T:C	1.19205e-08	-1.81288e-10	-1.41005	4.41193e-06	-1.81288e-10	-1.43741
125110985	chr3:125110985:T:C	1.16088e-08	-1.81288e-10	-1.43655	4.41296e-06	-1.81288e-10	-1.43718
125111076	chr3:125111076:C:T	2.47754e-08	-1.81288e-10	-0.678457	9.55272e-06	-1.81288e-10	-0.664901
125111114	chr3:125111114:T:C	1.14615e-08	-1.44931	-4.18686e-10	3.99884e-06	-1.53572	-4.18686e-10
125111278	chr3:125111278:G:C	5.92352e-09	-1.45499	-0.654384	1.57759e-06	-1.60644	-0.859384
125111357	chr3:125111357:C:A	1.16804e-08	-1.81288e-10	-1.4304	4.42664e-06	-1.81288e-10	-1.43409
125111443	chr3:125111443:T:G	1.31314e-08	-1.81288e-10	-1.31331	5.40274e-06	-1.81288e-10	-1.23482
125111471	chr3:125111471:A:G	1.3863e-08	-0.776279	-0.482806	4.95667e-06	-0.787756	-0.533238
125111594	chr3:125111594:A:ACC	1.96066e-08	-1.81288e-10	-0.912441	6.1863e-06	-1.81288e-10	-1.09939
125111616	chr3:125111616:C:T	1.80696e-08	-1.81288e-10	-0.99408	9.09551e-06	-1.81288e-10	-0.713946
125112204	chr3:125112204:C:T	5.59044e-09	-1.22923	-0.938025	1.36184e-06	-1.29801	-1.31488
125112283	chr3:125112283:CTCT:C	1.09114e-08	-1.4985	-4.18686e-10	3.84982e-06	-1.5737	-4.18686e-10
125112299	chr3:125112299:G:A	3.91492e-08	-1.81288e-10	-0.22093	1.38789e-05	-1.81288e-10	-0.291356
125112338	chr3:125112338:T:C	2.19298e-08	-1.81288e-10	-0.800463	1.03034e-05	-1.81288e-10	-0.589257
125112359	chr3:125112359:A:G	1.09625e-08	-1.49383	-4.18686e-10	3.86477e-06	-1.56983	-4.18686e-10
125112570	chr3:125112570:T:C	2.0577e-09	-1.75968	-1.40704	9.40403e-07	-1.79994	-1.18324
125112685	chr3:125112685:G:A	5.39487e-09	-0.875917	-1.32694	2.46525e-06	-0.85024	-1.16919
125113023	chr3:125113023:G:C	1.51212e-08	-1.81288e-10	-1.17221	4.97575e-06	-1.81288e-10	-1.31715
125113199	chr3:125113199:C:G	9.015e-09	-1.69672	0.00730486	2.4156e-06	-1.76762	-0.272163
125113477	chr3:125113477:A:C	2.21145e-08	-1.81288e-10	-0.792078	1.03898e-05	-1.81288e-10	-0.580901
125113549	chr3:125113549:G:A	9.6742e-09	-1.61885	-4.18686e-10	3.47214e-06	-1.67695	-4.18686e-10
125113828	chr3:125113828:GCT:G	1.0313e-08	-1.5549	-4.18686e-10	3.66543e-06	-1.62278	-4.18686e-10
125113903	chr3:125113903:T:C	5.7326e-09	-0.873175	-1.26897	2.69305e-06	-0.844703	-1.08635
125113907	chr3:125113907:C:T	6.92307e-08	-1.81288e-10	0.349135	3.96121e-05	-1.81288e-10	0.757407
125113964	chr3:125113964:C:T	9.52078e-09	-1.63483	-4.18686e-10	3.41789e-06	-1.6927	-4.18686e-10
125114022	chr3:125114022:A:G	7.3514e-09	-1.29218	-0.601234	2.86208e-06	-1.28371	-0.586465
125114124	chr3:125114124:C:A	2.32736e-08	-1.81288e-10	-0.740989	8.80959e-06	-1.81288e-10	-0.745887
125114528	chr3:125114528:G:A	3.05284e-08	-1.3002	0.830551	1.44824e-05	-1.28143	1.03264
125114584	chr3:125114584:C:T	1.0284e-08	-1.55772	-4.18686e-10	3.65661e-06	-1.62519	-4.18686e-10
125114730	chr3:125114730:C:T	1.10548e-08	-0.613076	-0.872365	3.99471e-06	-0.632396	-0.90436
125115041	chr3:125115041:C:CA	9.97336e-09	-1.58839	-4.18686e-10	3.56184e-06	-1.65145	-4.18686e-10
125115124	chr3:125115124:A:G	3.24947e-09	-1.50015	-1.20967	1.23206e-06	-1.59939	-1.11364
125115166	chr3:125115166:T:C	1.53964e-08	-1.81288e-10	-1.15418	4.63046e-06	-1.81288e-10	-1.38907
125115214	chr3:125115214:A:G	3.46806e-09	-1.72294	-0.921771	1.40603e-06	-1.77481	-0.806144
125115618	chr3:125115618:C:T	1.00181e-08	-1.58391	-4.18686e-10	3.57531e-06	-1.64768	-4.18686e-10
125115873	chr3:125115873:C:T	4.36455e-09	-1.13649	-1.2783	1.97948e-06	-1.13545	-1.10344
125116023	chr3:125116023:C:T	2.28249e-08	-1.81288e-10	-0.760455	7.80582e-06	-1.81288e-10	-0.866857
125116132	chr3:125116132:T:C	1.60823e-08	-1.81288e-10	-1.11059	8.1756e-06	-1.81288e-10	-0.820573
125116385	chr3:125116385:A:G	1.04202e-08	-1.54457	-4.18686e-10	3.69739e-06	-1.6141	-4.18686e-10
125116513	chr3:125116513:A:G	2.11159e-08	-1.81288e-10	-0.838281	7.47048e-06	-1.81288e-10	-0.910768
125116786	chr3:125116786:C:T	2.22867e-08	-1.81288e-10	-0.784318	1.19678e-05	-1.81288e-10	-0.439509
125116823	chr3:125116823:C:T	5.15141e-09	-1.70094	-0.548101	1.55621e-06	-1.7695	-0.709969
125116967	chr3:125116967:T:C	1.02079e-08	-1.56515	-4.18686e-10	3.63267e-06	-1.63176	-4.18686e-10
125117396	chr3:125117396:G:A	3.26717e-09	-1.3046	-1.39978	1.25869e-06	-1.31521	-1.37644
125117447	chr3:125117447:A:T	1.16023e-08	-1.43711	-4.18686e-10	4.04596e-06	-1.52401	-4.18686e-10
125117940	chr3:125117940:C:T	1.10383e-08	-1.48694	-4.18686e-10	3.87555e-06	-1.56704	-4.18686e-10
125118024	chr3:125118024:C:T	3.3022e-08	-1.81288e-10	-0.391136	1.86893e-05	-1.81288e-10	0.00622444
125118116	chr3:125118116:T:C	1.39143e-08	-1.81288e-10	-1.25539	4.92424e-06	-1.81288e-10	-1.32756
125118145	chr3:125118145:G:A	2.92106e-09	-1.43208	-1.38428	1.23333e-06	-1.43735	-1.27466
125118542	chr3:125118542:T:C	1.2797e-08	-1.81288e-10	-1.3391	4.77198e-06	-1.81288e-10	-1.35897
125119252	chr3:125119252:G:A	5.15304e-09	-1.79333	-0.455386	1.74523e-06	-1.80199	-0.562856
125119788	chr3:125119788:G:C	1.23448e-08	-1.81288e-10	-1.37508	5.56773e-06	-1.81288e-10	-1.20474
125119801	chr3:125119801:C:G	1.51871e-08	-1.81288e-10	-1.16787	7.96228e-06	-1.81288e-10	-0.847012
125120094	chr3:125120094:G:T	2.95552e-09	-1.73735	-1.06728	1.08065e-06	-1.70936	-1.13481
125120323	chr3:125120323:C:T	2.10328e-09	-1.70731	-1.4375	8.12814e-07	-1.72727	-1.4017
125121174	chr3:125121174:G:A	2.30781e-09	-1.64163	-1.41038	8.95382e-07	-1.62034	-1.41189
125121292	chr3:125121292:C:T	2.81939e-09	-1.78611	-1.06568	1.1494e-06	-1.74504	-1.03745
125121468	chr3:125121468:T:A	2.09557e-09	-1.7141	-1.43438	7.73785e-07	-1.76728	-1.41091
125121880	chr3:125121880:A:G	1.19602e-08	-1.81288e-10	-1.40673	4.48159e-06	-1.81288e-10	-1.42175
125122169	chr3:125122169:A:G	2.13955e-09	-1.79804	-1.32968	1.09293e-06	-1.77379	-1.05907
125122304	chr3:125122304:A:G	1.43971e-08	-1.81288e-10	-1.22128	4.94379e-06	-1.81288e-10	-1.3236
125122321	chr3:125122321:A:T	4.11555e-08	-1.81288e-10	-0.170953	1.58376e-05	-1.81288e-10	-0.159342
125122470	chr3:125122470:A:G	8.88298e-09	-1.70417	-4.18686e-10	3.50653e-06	-1.6671	-4.18686e-10
125122636	chr3:125122636:C:T	6.04992e-09	-0.908907	-1.17936	1.94902e-06	-0.89046	-1.36394
125122733	chr3:125122733:G:A	2.12415e-09	-1.79481	-1.34012	1.05638e-06	-1.76656	-1.10032
125122767	chr3:125122767:C:G	1.34533e-08	-1.81288e-10	-1.28909	4.93094e-06	-1.81288e-10	-1.3262
125122817	chr3:125122817:A:C	2.37395e-09	-1.58652	-1.43724	9.92947e-07	-1.57582	-1.35299
125123113	chr3:125123113:A:G	1.26462e-08	-1.81288e-10	-1.35095	4.45768e-06	-1.81288e-10	-1.4271
125123350	chr3:125123350:G:A	8.48375e-09	-1.75016	-4.18686e-10	3.13572e-06	-1.77887	-4.18686e-10
125123469	chr3:125123469:G:A	1.45637e-08	0.16696	-1.37673	6.42513e-06	0.268484	-1.32999
125123502	chr3:125123502:G:T	1.56956e-08	-1.81288e-10	-1.13493	6.68358e-06	-1.81288e-10	-1.02207
125123536	chr3:125123536:A:G	1.20989e-08	-1.81288e-10	-1.3952	4.56598e-06	-1.81288e-10	-1.40309
125123556	chr3:125123556:C:T	2.05496e-09	-1.79673	-1.37133	9.89597e-07	-1.77127	-1.16091
125123577	chr3:125123577:G:A	8.50441e-09	-1.74772	-4.18686e-10	3.14084e-06	-1.77724	-4.18686e-10
125123612	chr3:125123612:G:A	2.05397e-09	-1.79731	-1.37123	9.88288e-07	-1.77262	-1.16089
125123693	chr3:125123693:C:T	1.15994e-08	-1.81288e-10	-1.43735	4.62392e-06	-1.81288e-10	-1.39048
125123747	chr3:125123747:G:A	2.09942e-09	-1.80004	-1.34661	1.02995e-06	-1.77993	-1.11228
125123752	chr3:125123752:A:G	2.07816e-09	-1.79983	-1.35699	1.00754e-06	-1.77936	-1.13485
125123755	chr3:125123755:G:T	2.62071e-09	-1.54674	-1.37812	9.50787e-07	-1.5359	-1.4363
125123811	chr3:125123811:A:G	2.70125e-09	-1.50331	-1.39128	9.95695e-07	-1.49248	-1.43356
125123903	chr3:125123903:A:G	8.81736e-09	-0.513604	-1.19798	2.86872e-06	-0.496105	-1.37176
125123951	chr3:125123951:G:C	1.2652e-08	-1.81288e-10	-1.3505	5.77209e-06	-1.81288e-10	-1.16869
125124147	chr3:125124147:C:G	2.17552e-09	-1.78187	-1.32917	8.11427e-07	-1.73854	-1.39214
125124549	chr3:125124549:A:C	2.0642e-09	-1.79084	-1.37273	9.98548e-07	-1.7593	-1.16388
125124601	chr3:125124601:C:T	1.59035e-08	-1.81288e-10	-1.12177	6.77821e-06	-1.81288e-10	-1.00801
125124645	chr3:125124645:C:T	2.05776e-09	-1.79212	-1.37457	9.92528e-07	-1.76167	-1.16756
125124685	chr3:125124685:T:A	8.5953e-09	-1.73709	-4.18686e-10	3.16361e-06	-1.77001	-4.18686e-10
125124803	chr3:125124803:G:A	2.05275e-09	-1.79129	-1.37783	9.88312e-07	-1.75999	-1.1735
125124986	chr3:125124986:G:A	5.70068e-09	-1.45872	-0.689008	1.75857e-06	-1.48324	-0.87399
125125225	chr3:125125225:C:T	2.04102e-09	-1.78763	-1.38723	9.74059e-07	-1.75361	-1.1944
125125339	chr3:125125339:C:T	2.0591e-09	-1.79113	-1.37491	9.94475e-07	-1.75995	-1.16732
125125473	chr3:125125473:C:T	1.78999e-08	-1.81288e-10	-1.00352	7.59758e-06	-1.81288e-10	-0.893898
125125589	chr3:125125589:T:A	9.26446e-09	-1.66212	-4.18686e-10	3.47848e-06	-1.67513	-4.18686e-10
125125995	chr3:125125995:T:C	1.15982e-08	-1.81288e-10	-1.43746	4.48927e-06	-1.81288e-10	-1.42004
125126004	chr3:125126004:A:G	1.53185e-08	0.141678	-1.30093	8.25603e-06	0.262024	-1.07281
125126149	chr3:125126149:C:T	2.03306e-08	-0.87618	-4.18686e-10	7.81743e-06	-0.865371	-4.18686e-10
125126295	chr3:125126295:A:G	2.15055e-09	-1.80224	-1.32035	1.06741e-06	-1.78957	-1.06692
125126557	chr3:125126557:A:T	3.21381e-09	-1.78821	-0.932636	3.58823e-06	-1.73561	0.0915381
125126579	chr3:125126579:C:T	1.26903e-08	-1.81288e-10	-1.34747	4.77053e-06	-1.81288e-10	-1.35927
125126634	chr3:125126634:T:C	1.36669e-08	-1.81288e-10	-1.27333	4.63932e-06	-1.81288e-10	-1.38716
125126841	chr3:125126841:A:G	8.19076e-09	-1.7853	-4.18686e-10	3.07205e-06	-1.79938	-4.18686e-10
125127100	chr3:125127100:C:T	2.16511e-09	-1.7938	-1.32204	1.09206e-06	-1.76547	-1.06819
125127412	chr3:125127412:T:C	2.70839e-09	-1.56237	-1.32959	1.14817e-06	-1.6205	-1.16306
125127564	chr3:125127564:A:C	2.1346e-09	-1.79483	-1.3352	1.06215e-06	-1.76721	-1.09422
125127884	chr3:125127884:A:G	1.2689e-08	-1.81288e-10	-1.34758	4.77004e-06	-1.81288e-10	-1.35937
125128300	chr3:125128300:C:T	1.30451e-08	-1.81288e-10	-1.3199	6.94258e-06	-1.81288e-10	-0.984054
125129058	chr3:125129058:T:C	2.57268e-09	-1.56991	-1.37345	1.26314e-06	-1.45	-1.23813
125129546	chr3:125129546:G:C	8.39661e-09	-1.76048	-4.18686e-10	3.11507e-06	-1.78547	-4.18686e-10
125129614	chr3:125129614:G:A	8.12932e-09	-1.38714	-0.405689	2.30746e-06	-1.35904	-0.726535
125129815	chr3:125129815:G:A	3.03652e-08	-1.81288e-10	-0.475013	1.18611e-05	-1.81288e-10	-0.448463
125129831	chr3:125129831:G:A	3.49538e-09	-1.27702	-1.35985	1.57995e-06	-1.34311	-1.12123
125129911	chr3:125129911:C:T	1.94825e-09	-1.78869	-1.43269	8.00753e-07	-1.74376	-1.40017
125130357	chr3:125130357:C:T	1.10842e-07	0.819798	-4.18686e-10	2.80495e-05	0.412244	-4.18686e-10
125130434	chr3:125130434:A:G	3.30636e-09	-1.3965	-1.29596	1.59171e-06	-1.18088	-1.27604
125130535	chr3:125130535:T:C	2.56563e-09	-1.79867	-1.14743	9.23558e-07	-1.80241	-1.19884
125130630	chr3:125130630:C:T	2.23644e-09	-1.75998	-1.32344	7.40586e-07	-1.78453	-1.43751
125130893	chr3:125130893:G:A	9.8191e-09	-1.60398	-4.18686e-10	3.57606e-06	-1.64747	-4.18686e-10
125130926	chr3:125130926:G:A	2.87698e-09	-1.62155	-1.21002	9.34322e-07	-1.58314	-1.40652
125131069	chr3:125131069:G:C	2.559e-09	-1.63396	-1.31474	8.95762e-07	-1.59631	-1.4355
125131085	chr3:125131085:A:T	2.84813e-09	-1.63165	-1.21	9.24239e-07	-1.59397	-1.40654
125131144	chr3:125131144:A:G	2.64765e-09	-1.48594	-1.4287	1.06896e-06	-1.42357	-1.43147
125131279	chr3:125131279:A:G	4.13884e-09	-1.45492	-1.01297	1.94776e-06	-1.23396	-1.02109
125131347	chr3:125131347:G:A	4.19846e-08	-1.81288e-10	-0.151007	1.6405e-05	-1.81288e-10	-0.124144
125131384	chr3:125131384:A:G	1.16502e-08	-1.81288e-10	-1.43299	4.48542e-06	-1.81288e-10	-1.4209
125131401	chr3:125131401:T:G	3.19906e-09	-1.45828	-1.26717	1.51493e-06	-1.25609	-1.25027
125131520	chr3:125131520:TG:T	3.01987e-09	-1.44882	-1.33428	1.42193e-06	-1.22803	-1.34169
125131691	chr3:125131691:G:T	2.08423e-08	-1.81288e-10	-0.851326	9.0765e-06	-1.81288e-10	-0.716038
125131971	chr3:125131971:C:A	2.53693e-09	-1.56122	-1.39613	1.10788e-06	-1.59758	-1.22169
125131974	chr3:125131974:T:C	2.6834e-09	-1.49618	-1.40505	1.08562e-06	-1.43428	-1.40529
125132240	chr3:125132240:G:A	7.7141e-09	-1.32699	-0.518265	1.98392e-06	-1.30321	-0.933441
125132389	chr3:125132389:A:G	2.37238e-09	-1.63138	-1.39304	8.33139e-07	-1.68397	-1.42031
125132549	chr3:125132549:G:T	8.39779e-09	-1.76034	-4.18686e-10	3.11566e-06	-1.78529	-4.18686e-10
125132657	chr3:125132657:C:T	2.90749e-09	-1.48985	-1.33117	1.17599e-06	-1.42778	-1.33184
125132676	chr3:125132676:T:C	2.62788e-09	-1.50424	-1.41789	1.05693e-06	-1.44389	-1.42247
125133114	chr3:125133114:T:TG	3.51639e-08	-1.81288e-10	-0.328289	1.37725e-05	-1.81288e-10	-0.299052
125133229	chr3:125133229:A:C	2.44626e-09	-1.58533	-1.40842	1.14153e-06	-1.54992	-1.23943
125133486	chr3:125133486:T:C	2.96086e-08	-1.81288e-10	-0.500244	8.62599e-06	-1.81288e-10	-0.766948
125133669	chr3:125133669:G:A	1.32084e-08	-1.81288e-10	-1.30746	5.42112e-06	-1.81288e-10	-1.23142
125133693	chr3:125133693:T:C	1.94004e-08	-1.81288e-10	-0.923014	8.34853e-06	-1.81288e-10	-0.799642
125133718	chr3:125133718:G:A	3.24491e-09	-1.40956	-1.30166	1.54363e-06	-1.18066	-1.30694
125133803	chr3:125133803:G:T	3.11657e-09	-1.43835	-1.31323	1.26012e-06	-1.37006	-1.32046
125133938	chr3:125133938:T:G	4.11165e-08	-1.81288e-10	-0.171899	1.6118e-05	-1.81288e-10	-0.141788
125134028	chr3:125134028:T:C	1.53743e-08	-1.81288e-10	-1.15561	5.66411e-06	-1.81288e-10	-1.18758
125134100	chr3:125134100:T:C	3.01935e-09	-1.47475	-1.30852	1.2159e-06	-1.4104	-1.31584
125134140	chr3:125134140:C:T	4.64604e-09	-1.36579	-0.9865	2.24669e-06	-1.1239	-0.988369
125134141	chr3:125134141:G:A	3.08322e-09	-1.44916	-1.31317	1.24529e-06	-1.38179	-1.32057
125134409	chr3:125134409:C:T	2.25636e-09	-1.79205	-1.28251	8.26023e-07	-1.80096	-1.3119
125134547	chr3:125134547:T:C	2.83496e-08	-1.81288e-10	-0.543695	9.72435e-06	-1.81288e-10	-0.647094
125134604	chr3:125134604:G:A	1.63215e-08	-1.81288e-10	-1.09583	6.51207e-06	-1.81288e-10	-1.04807
125134656	chr3:125134656:C:T	8.29055e-09	-1.77319	-4.18686e-10	3.15881e-06	-1.77153	-4.18686e-10
125134943	chr3:125134943:C:T	3.08591e-09	-1.47915	-1.28232	1.242e-06	-1.41579	-1.28921
125135164	chr3:125135164:C:T	2.05918e-09	-1.79911	-1.36689	7.41441e-07	-1.78348	-1.43741
125135314	chr3:125135314:C:T	4.80161e-09	-1.3575	-0.961862	2.32231e-06	-1.11411	-0.96506
125135792	chr3:125135792:A:T	3.12466e-09	-1.72546	-1.02352	1.27543e-06	-1.64657	-1.03188
125135989	chr3:125135989:A:G	1.83914e-08	-1.81288e-10	-0.976428	5.86066e-06	-1.81288e-10	-1.15347
125136306	chr3:125136306:A:C	2.04676e-08	-1.81288e-10	-0.869468	7.5047e-06	-1.81288e-10	-0.906197
125136470	chr3:125136470:G:C	2.84118e-08	-1.81288e-10	-0.541503	8.37767e-06	-1.81288e-10	-0.796157
125136762	chr3:125136762:C:G	1.16081e-08	-1.81288e-10	-1.4366	4.46038e-06	-1.81288e-10	-1.42649
125136847	chr3:125136847:C:T	2.03892e-09	-1.73841	-1.43747	8.05855e-07	-1.70385	-1.43373
125137101	chr3:125137101:C:A	2.909e-09	-1.49761	-1.32289	1.32812e-06	-1.43727	-1.20069
125137599	chr3:125137599:C:T	2.21953e-09	-1.66164	-1.42937	8.45295e-07	-1.707	-1.38279
125137619	chr3:125137619:A:G	3.83582e-08	-1.81288e-10	-0.241339	1.11067e-05	-1.81288e-10	-0.514178
125137742	chr3:125137742:A:G	2.19099e-08	-0.801372	-4.18686e-10	9.0529e-06	-0.718642	-4.18686e-10
125138176	chr3:125138176:T:C	2.72603e-09	-1.58088	-1.30458	1.24351e-06	-1.52828	-1.17551
125138401	chr3:125138401:A:G	4.49541e-08	-1.81288e-10	-0.0826677	1.8052e-05	-1.81288e-10	-0.0284705
125138542	chr3:125138542:C:T	4.78112e-08	-1.81288e-10	-0.0210484	1.91237e-05	-1.81288e-10	0.0291994
125138711	chr3:125138711:A:G	2.22095e-09	-1.69811	-1.39226	8.37585e-07	-1.67368	-1.42528
125138730	chr3:125138730:G:A	4.48429e-08	-1.81288e-10	-0.0851445	1.80036e-05	-1.81288e-10	-0.0311538
125138931	chr3:125138931:A:G	3.96379e-08	-1.81288e-10	-0.208523	1.15202e-05	-1.81288e-10	-0.477623
125138965	chr3:125138965:G:C	5.22593e-08	-1.81288e-10	0.0679089	2.11465e-05	-1.81288e-10	0.129749
125138967	chr3:125138967:C:T	1.1884e-08	-1.81288e-10	-1.41312	4.63385e-06	-1.81288e-10	-1.38834
125139141	chr3:125139141:G:A	5.53064e-09	-1.78737	-0.390633	1.66805e-06	-1.79252	-0.617554
125139550	chr3:125139550:T:G	1.25212e-08	-1.81288e-10	-1.36088	4.72798e-06	-1.81288e-10	-1.36823
125139621	chr3:125139621:C:G	2.08963e-08	-1.81288e-10	-0.848735	8.83356e-06	-1.81288e-10	-0.743169
125139718	chr3:125139718:G:A	2.58902e-08	-1.81288e-10	-0.634444	7.82109e-06	-1.81288e-10	-0.864903
125139762	chr3:125139762:C:T	2.07021e-08	-1.81288e-10	-0.858073	8.74385e-06	-1.81288e-10	-0.753377
125140036	chr3:125140036:G:C	3.57511e-08	-1.81288e-10	-0.311729	1.60949e-05	-1.81288e-10	-0.143225
125140237	chr3:125140237:C:T	1.34617e-08	-1.81288e-10	-1.28846	5.38829e-06	-1.81288e-10	-1.2375
125140328	chr3:125140328:G:C	2.82602e-09	-1.6145	-1.23494	1.14239e-06	-1.58056	-1.20805
125140361	chr3:125140361:T:G	2.34534e-08	-1.81288e-10	-0.733295	7.22107e-06	-1.81288e-10	-0.944723
125140512	chr3:125140512:T:C	1.32048e-08	-0.649413	-0.658314	6.6861e-06	-0.388455	-0.633241
125140525	chr3:125140525:A:G	6.3595e-09	-1.80217	-0.236189	3.95808e-06	-1.7973	0.251329
125140638	chr3:125140638:C:T	5.80978e-09	-1.15631	-0.972456	2.84494e-06	-1.0376	-0.838587
125140756	chr3:125140756:A:G	4.43869e-09	-1.75697	-0.640981	2.54349e-06	-1.7297	-0.258485
125140940	chr3:125140940:C:T	2.02633e-08	-1.81288e-10	-0.879498	6.44849e-06	-1.81288e-10	-1.05788
125141021	chr3:125141021:A:G	2.46101e-09	-1.55822	-1.42952	9.67764e-07	-1.53666	-1.41783
125141035	chr3:125141035:A:C	5.21935e-09	-0.872817	-1.36312	2.10827e-06	-0.783838	-1.39202
125141181	chr3:125141181:C:T	9.19795e-09	-1.66933	-4.18686e-10	3.50984e-06	-1.66616	-4.18686e-10
125141190	chr3:125141190:C:G	2.63263e-09	-1.8024	-1.11792	1.27996e-06	-1.78896	-0.885934
125141294	chr3:125141294:T:C	3.84256e-09	-1.38978	-1.15239	1.34951e-06	-1.33502	-1.28697
125141312	chr3:125141312:C:T	8.3834e-09	-0.537329	-1.22473	2.93648e-06	-0.496073	-1.34844
125141430	chr3:125141430:A:G	3.663e-09	-1.43778	-1.15224	1.28044e-06	-1.38887	-1.28566
125141605	chr3:125141605:T:C	9.3024e-08	-1.81288e-10	0.644549	3.22107e-05	-1.81288e-10	0.550572
125141646	chr3:125141646:G:C	8.36977e-09	-1.76368	-4.18686e-10	3.11649e-06	-1.78502	-4.18686e-10
125142018	chr3:125142018:G:A	8.29049e-08	-1.81288e-10	0.529385	2.88125e-05	-1.81288e-10	0.439082
125142345	chr3:125142345:C:G	3.12482e-09	-1.34408	-1.40486	1.22494e-06	-1.41663	-1.30221
125142463	chr3:125142463:C:T	5.1959e-09	-1.45961	-0.780828	1.99111e-06	-1.3254	-0.907635
125142598	chr3:125142598:A:T	7.34728e-09	-1.63159	-0.262387	9.36838e-06	-1.69685	1.01246
125142885	chr3:125142885:C:T	5.51058e-09	-1.63452	-0.547118	6.03289e-06	-1.69989	0.575391
125142926	chr3:125142926:T:C	9.99083e-09	-1.60352	0.0168785	1.26107e-05	-1.67323	1.28605
125142986	chr3:125142986:C:T	2.65657e-09	-1.66029	-1.25099	8.7105e-07	-1.71335	-1.34643
125143166	chr3:125143166:T:C	2.52983e-09	-1.69952	-1.26064	1.96784e-06	-1.74894	-0.495853
125143172	chr3:125143172:G:A	5.75484e-09	-1.78876	-0.349507	1.61251e-06	-1.79645	-0.647479
125143227	chr3:125143227:A:G	1.26097e-08	-1.81288e-10	-1.35384	4.94008e-06	-1.81288e-10	-1.32434
125143308	chr3:125143308:T:C	2.26189e-09	-1.79961	-1.2725	7.43131e-07	-1.80105	-1.41756
125143842	chr3:125143842:A:G	4.34401e-09	-1.6514	-0.768115	1.30972e-06	-1.70377	-0.948136
125144024	chr3:125144024:C:A	5.20382e-09	-1.53777	-0.701146	3.64585e-06	-1.58945	-0.0386886
125144090	chr3:125144090:C:T	9.58005e-08	-1.81288e-10	0.673959	2.4375e-05	-1.81288e-10	0.271831
125144210	chr3:125144210:C:G	5.3911e-08	0.0990251	-4.18686e-10	2.08429e-05	0.115287	-4.18686e-10
125144359	chr3:125144359:A:G	4.07885e-09	-1.44212	-1.04037	1.38324e-06	-1.50485	-1.09245
125144558	chr3:125144558:C:G	2.18561e-08	-0.803827	-4.18686e-10	8.70433e-06	-0.757906	-4.18686e-10
125144705	chr3:125144705:A:G	3.5942e-08	-1.81288e-10	-0.306403	1.22725e-05	-1.81288e-10	-0.414368
125145670	chr3:125145670:G:GT	2.22724e-09	-1.7999	-1.28764	7.3442e-07	-1.80134	-1.42906
125145978	chr3:125145978:G:A	7.89943e-09	-1.07884	-0.742674	2.57281e-06	-1.03856	-0.938167
125146201	chr3:125146201:G:T	2.35331e-08	-1.81288e-10	-0.729899	8.29968e-06	-1.81288e-10	-0.80551
125146298	chr3:125146298:G:C	7.9243e-09	-1.4106	-0.407771	4.47447e-06	-1.38874	-0.0345985
125146707	chr3:125146707:C:T	4.5151e-08	-0.962405	0.884108	0.000101474	-0.798749	2.49682
125146833	chr3:125146833:G:A	1.627e-08	-1.81288e-10	-1.09898	5.42024e-06	-1.81288e-10	-1.23159
125146899	chr3:125146899:A:G	4.90009e-09	-1.34087	-0.95819	1.44442e-06	-1.42632	-1.1277
125147043	chr3:125147043:G:C	1.03991e-08	-1.54659	-4.18686e-10	3.73874e-06	-1.60298	-4.18686e-10
125147074	chr3:125147074:G:A	1.92881e-08	-1.81288e-10	-0.928822	6.22643e-06	-1.81288e-10	-1.09292
125147136	chr3:125147136:C:T	1.38646e-08	-1.25897	-4.18686e-10	5.38166e-06	-1.23873	-4.18686e-10
125147381	chr3:125147381:C:T	1.57367e-08	-0.478768	-0.653549	3.95005e-06	-0.652202	-0.895797
125147536	chr3:125147536:AG:A	1.75904e-08	-1.35885	0.337896	4.58189e-06	-1.33033	-0.0692869
125147540	chr3:125147540:C:T	1.46068e-08	-0.147718	-1.05911	1.22732e-05	0.106952	-0.521264
125147915	chr3:125147915:T:C	8.11549e-09	-0.358644	-1.43589	2.71967e-06	-0.537559	-1.38366
125148073	chr3:125148073:T:A	1.20771e-08	-0.0713093	-1.32569	5.58443e-06	0.0866219	-1.28837
125148231	chr3:125148231:G:C	2.08443e-08	0.55078	-1.40201	7.13305e-06	0.472633	-1.42962
125148401	chr3:125148401:T:C	2.86005e-09	-1.5475	-1.28997	8.95894e-07	-1.63874	-1.39292
125148438	chr3:125148438:C:T	6.06591e-09	-0.869053	-1.21657	1.56826e-06	-1.11191	-1.35985
125148994	chr3:125148994:G:A	3.97342e-09	-1.12795	-1.38073	1.17387e-06	-1.32666	-1.43476
125149369	chr3:125149369:G:C	3.93446e-09	-1.10982	-1.40872	1.18983e-06	-1.31063	-1.43729
125149425	chr3:125149425:G:A	1.30388e-08	-1.81288e-10	-1.32038	4.63766e-06	-1.81288e-10	-1.38752
125149646	chr3:125149646:A:C	2.78065e-08	-0.563038	-4.18686e-10	1.27263e-05	-0.378059	-4.18686e-10
125149878	chr3:125149878:T:C	3.38758e-09	-1.66291	-1.00529	8.68971e-07	-1.67236	-1.38981
125149965	chr3:125149965:G:A	3.8445e-09	-1.15943	-1.38223	1.14768e-06	-1.34878	-1.43521
125150047	chr3:125150047:C:T	3.95324e-09	-1.13446	-1.37931	1.17177e-06	-1.32875	-1.43446
125150083	chr3:125150083:G:A	1.92102e-08	-1.81288e-10	-0.932869	7.14868e-06	-1.81288e-10	-0.954799
125150164	chr3:125150164:A:G	1.60438e-08	-1.11298	-4.18686e-10	6.58394e-06	-1.03709	-4.18686e-10
125150309	chr3:125150309:A:G	1.18084e-08	-1.81288e-10	-1.4195	5.09483e-06	-1.81288e-10	-1.2935
125150457	chr3:125150457:A:G	2.67572e-08	-0.601506	-4.18686e-10	8.76127e-06	-0.751386	-4.18686e-10
125150509	chr3:125150509:C:T	1.08391e-08	-0.196764	-1.30839	3.0119e-06	-0.392202	-1.42696
125150613	chr3:125150613:T:C	2.3463e-08	-1.81288e-10	-0.732882	7.04604e-06	-1.81288e-10	-0.969262
125150802	chr3:125150802:A:G	1.20793e-08	-1.81288e-10	-1.39681	4.6931e-06	-1.81288e-10	-1.37563
125150863	chr3:125150863:C:T	8.08063e-09	-0.741312	-1.05753	2.51759e-06	-0.682808	-1.31562
125150941	chr3:125150941:C:T	2.21743e-09	-1.65454	-1.43742	9.40953e-07	-1.69731	-1.28528
125151084	chr3:125151084:C:T	3.82121e-09	-1.38213	-1.16562	1.47086e-06	-1.33049	-1.20539
125151569	chr3:125151569:A:G	2.55305e-09	-1.79514	-1.15588	9.0657e-07	-1.7909	-1.22891
125151590	chr3:125151590:A:G	4.65889e-09	-1.43018	-0.919356	1.69599e-06	-1.36841	-1.02505
125151599	chr3:125151599:C:T	5.16608e-09	-1.01618	-1.23001	2.71269e-06	-0.858469	-1.06532
125151714	chr3:125151714:A:T	1.35398e-08	-1.81288e-10	-1.28268	5.08117e-06	-1.81288e-10	-1.29619
125151867	chr3:125151867:T:G	1.26158e-08	-1.81288e-10	-1.35336	4.72521e-06	-1.81288e-10	-1.36881
125152623	chr3:125152623:A:G	3.96095e-09	-1.26478	-1.24704	1.89677e-06	-1.14576	-1.13582
125152690	chr3:125152690:T:A	3.83617e-09	-1.29441	-1.24942	1.82736e-06	-1.17923	-1.13962
125152841	chr3:125152841:G:A	1.96146e-09	-1.7815	-1.43311	7.85006e-07	-1.77353	-1.39026
125152898	chr3:125152898:A:G	3.41961e-09	-1.34021	-1.31857	1.5913e-06	-1.22903	-1.22815
125153009	chr3:125153009:T:C	5.43597e-08	-1.81288e-10	0.107313	2.00115e-05	-1.81288e-10	0.0745785
125153214	chr3:125153214:C:T	1.96036e-09	-1.79275	-1.42243	7.58423e-07	-1.78702	-1.41123
125153251	chr3:125153251:C:T	1.58719e-08	-1.81288e-10	-1.12376	6.42153e-06	-1.81288e-10	-1.06207
125153535	chr3:125153535:T:C	1.99951e-09	-1.78589	-1.40952	7.56211e-07	-1.77821	-1.42295
125153646	chr3:125153646:A:ATT	1.29667e-08	-1.81288e-10	-1.32592	4.75224e-06	-1.81288e-10	-1.36311
125153742	chr3:125153742:G:A	3.91521e-09	-1.42129	-1.10215	1.90672e-06	-1.30687	-0.969469
125153969	chr3:125153969:A:G	2.03906e-09	-1.80223	-1.37359	8.43453e-07	-1.80119	-1.29079
125154345	chr3:125154345:T:C	9.56081e-09	-1.63064	-4.18686e-10	3.61019e-06	-1.63797	-4.18686e-10
125154451	chr3:125154451:A:G	4.63388e-09	-1.10512	-1.2498	2.14675e-06	-0.931497	-1.22627
125154476	chr3:125154476:A:G	1.10125e-08	-1.48928	-4.18686e-10	3.67935e-06	-1.61899	-4.18686e-10
125154680	chr3:125154680:T:C	1.28433e-08	-1.81288e-10	-1.33548	5.01393e-06	-1.81288e-10	-1.30951
125155457	chr3:125155457:T:C	1.17093e-08	-1.81288e-10	-1.42792	4.4121e-06	-1.81288e-10	-1.43738
125155509	chr3:125155509:C:T	1.18898e-08	-0.197114	-1.21552	4.62047e-06	-0.209851	-1.18138
125155953	chr3:125155953:A:G	1.95501e-09	-1.78107	-1.43684	8.30172e-07	-1.77744	-1.33041
125155991	chr3:125155991:T:C	2.22671e-09	-1.67654	-1.41124	9.01122e-07	-1.66715	-1.35869
125156083	chr3:125156083:C:T	1.49624e-08	-1.20149	0.0187224	1.24887e-05	-1.14419	0.747288
125156129	chr3:125156129:G:C	1.27921e-08	-1.81288e-10	-1.33948	5.20591e-06	-1.81288e-10	-1.27193
125156159	chr3:125156159:G:A	1.16205e-08	-1.81288e-10	-1.43554	4.52937e-06	-1.81288e-10	-1.41114
125156334	chr3:125156334:C:T	4.37911e-09	-1.79491	-0.616559	1.72789e-06	-1.80102	-0.573812
125156562	chr3:125156562:G:C	1.29054e-08	-1.81288e-10	-1.33067	5.26958e-06	-1.81288e-10	-1.25978
125156725	chr3:125156725:G:C	1.29288e-08	-1.81288e-10	-1.32885	5.28171e-06	-1.81288e-10	-1.25748
125156754	chr3:125156754:C:A	1.15991e-08	-1.81288e-10	-1.43738	4.44988e-06	-1.81288e-10	-1.42885
125156782	chr3:125156782:C:T	1.26517e-08	-1.81288e-10	-1.35052	4.57121e-06	-1.81288e-10	-1.40195
125156913	chr3:125156913:C:T	2.04347e-08	-1.81288e-10	-0.871077	9.99017e-06	-1.81288e-10	-0.620126
125156929	chr3:125156929:A:G	2.23091e-09	-1.66328	-1.42262	8.76573e-07	-1.65882	-1.39464
125156979	chr3:125156979:C:T	1.15978e-08	-1.81288e-10	-1.43749	4.45603e-06	-1.81288e-10	-1.42747
125157121	chr3:125157121:C:T	1.16098e-08	-1.81288e-10	-1.43646	4.44222e-06	-1.81288e-10	-1.43057
125157372	chr3:125157372:C:T	2.11353e-09	-1.71865	-1.4213	7.96751e-07	-1.72331	-1.42563
125157401	chr3:125157401:T:C	1.15999e-08	-1.81288e-10	-1.43731	4.50639e-06	-1.81288e-10	-1.41623
125157549	chr3:125157549:T:C	1.91328e-09	-1.80212	-1.43737	8.05977e-07	-1.80018	-1.33725
125157670	chr3:125157670:T:C	1.16037e-08	-1.81288e-10	-1.43698	4.42642e-06	-1.81288e-10	-1.43414
125157870	chr3:125157870:C:A	1.16358e-08	-1.81288e-10	-1.43422	4.41414e-06	-1.81288e-10	-1.43691
125157913	chr3:125157913:T:G	1.94514e-09	-1.78552	-1.43746	8.09708e-07	-1.7918	-1.34101
125158298	chr3:125158298:A:G	1.17721e-08	-1.81288e-10	-1.42257	4.43262e-06	-1.81288e-10	-1.43274
125158728	chr3:125158728:G:C	1.16069e-08	-1.81288e-10	-1.43671	4.43628e-06	-1.81288e-10	-1.43191
125159265	chr3:125159265:G:T	1.21075e-08	-1.81288e-10	-1.39448	4.49773e-06	-1.81288e-10	-1.41815
125159394	chr3:125159394:T:C	1.47758e-08	-1.81288e-10	-1.19532	5.23479e-06	-1.81288e-10	-1.2664
125159400	chr3:125159400:G:A	1.50295e-08	-1.81288e-10	-1.1783	5.30973e-06	-1.81288e-10	-1.25219
125159437	chr3:125159437:A:T	1.4628e-08	-1.81288e-10	-1.20537	5.19316e-06	-1.81288e-10	-1.27438
125159517	chr3:125159517:G:A	1.45955e-08	-1.81288e-10	-1.2076	5.18273e-06	-1.81288e-10	-1.2764
125159998	chr3:125159998:G:A	1.16363e-08	-1.81288e-10	-1.43418	4.41997e-06	-1.81288e-10	-1.4356
125160226	chr3:125160226:G:T	1.95657e-09	-1.79925	-1.41787	7.64542e-07	-1.79486	-1.39534
125160259	chr3:125160259:A:C	2.46661e-09	-1.55643	-1.42903	9.6901e-07	-1.5605	-1.3927
125160859	chr3:125160859:GCC:G	2.67478e-09	-1.47972	-1.42472	1.05173e-06	-1.48244	-1.38885
125161019	chr3:125161019:AGG:A	1.18674e-08	-1.81288e-10	-1.41451	4.41333e-06	-1.81288e-10	-1.4371
125161278	chr3:125161278:A:G	1.15979e-08	-1.81288e-10	-1.43749	4.46191e-06	-1.81288e-10	-1.42615
125161421	chr3:125161421:C:T	2.85154e-09	-1.65333	-1.18712	1.59144e-06	-1.57395	-0.883136
125161533	chr3:125161533:A:G	2.52863e-09	-1.55126	-1.40937	1.01084e-06	-1.55607	-1.35487
125161595	chr3:125161595:C:T	8.21948e-09	-1.7818	-4.18686e-10	3.13439e-06	-1.77929	-4.18686e-10
125161667	chr3:125161667:C:G	2.50691e-09	-1.74221	-1.22705	8.25649e-07	-1.73463	-1.37868
125161668	chr3:125161668:A:G	1.16353e-08	-1.81288e-10	-1.43427	4.43401e-06	-1.81288e-10	-1.43242
125162312	chr3:125162312:A:C	2.59752e-09	-1.52701	-1.40674	1.03948e-06	-1.53177	-1.35124
125162316	chr3:125162316:A:G	1.9769e-09	-1.80089	-1.40588	7.38739e-07	-1.80234	-1.4222
125162477	chr3:125162477:C:T	3.33303e-08	-1.81288e-10	-0.381841	1.35332e-05	-1.81288e-10	-0.31658
125162507	chr3:125162507:A:G	2.67595e-09	-1.49657	-1.40744	1.07124e-06	-1.50099	-1.35192
125162888	chr3:125162888:A:G	2.60957e-09	-1.59097	-1.33816	9.18284e-07	-1.58063	-1.42635
125162977	chr3:125162977:A:C	1.96628e-09	-1.80201	-1.41016	7.41251e-07	-1.80231	-1.41883
125163020	chr3:125163020:G:A	1.49672e-08	-1.81288e-10	-1.18245	6.64179e-06	-1.81288e-10	-1.02835
125163257	chr3:125163257:AC:A	8.12275e-09	-1.79364	-4.18686e-10	3.09067e-06	-1.79334	-4.18686e-10
125163271	chr3:125163271:A:G	2.52463e-09	-1.56463	-1.39758	1.01669e-06	-1.56906	-1.33611
125163305	chr3:125163305:C:T	2.47831e-09	-1.58264	-1.3981	9.98297e-07	-1.5865	-1.33693
125163434	chr3:125163434:C:T	2.68919e-09	-1.5706	-1.32846	9.43549e-07	-1.56194	-1.41789
125163502	chr3:125163502:G:A	1.15995e-08	-1.81288e-10	-1.43735	4.46902e-06	-1.81288e-10	-1.42456
125164203	chr3:125164203:C:T	4.2565e-08	-0.137276	-4.18686e-10	1.54505e-05	-0.184087	-4.18686e-10
125164216	chr3:125164216:G:A	1.95572e-09	-1.80111	-1.41644	7.45581e-07	-1.8023	-1.41302
125164288	chr3:125164288:G:A	2.69836e-09	-1.53768	-1.35799	9.63498e-07	-1.52597	-1.43295
125164294	chr3:125164294:T:C	1.57136e-08	-1.81288e-10	-1.13378	5.66444e-06	-1.81288e-10	-1.18752
125164485	chr3:125164485:G:A	8.58379e-09	-1.73843	-4.18686e-10	3.17915e-06	-1.76511	-4.18686e-10
125165041	chr3:125165041:G:A	2.02405e-09	-1.80239	-1.38082	7.30436e-07	-1.80198	-1.43386
125165379	chr3:125165379:G:A	1.16222e-08	-1.81288e-10	-1.43539	4.50221e-06	-1.81288e-10	-1.41716
125165664	chr3:125165664:A:G	1.00126e-08	-1.27864	-0.305829	8.0322e-06	-1.22369	0.385425
125165952	chr3:125165952:T:C	1.24493e-08	-1.81288e-10	-1.36664	4.67302e-06	-1.81288e-10	-1.37992
125166087	chr3:125166087:C:T	1.08084e-08	-1.22257	-0.285411	8.98553e-06	-1.16681	0.440698
125166123	chr3:125166123:G:A	1.16026e-08	-1.81288e-10	-1.43708	4.77312e-06	-1.81288e-10	-1.35873
125166331	chr3:125166331:CTT:C	2.88527e-09	-1.40021	-1.42848	1.1203e-06	-1.38385	-1.42427
125166443	chr3:125166443:A:C	2.08555e-09	-1.7765	-1.37677	7.44119e-07	-1.78036	-1.43692
125167978	chr3:125167978:C:T	2.83019e-09	-1.45505	-1.39292	1.13479e-06	-1.4585	-1.33678
125168110	chr3:125168110:C:T	2.4024e-09	-1.7952	-1.21665	8.76658e-07	-1.78996	-1.2634
125168223	chr3:125168223:GTTCTT:G	1.15995e-08	-1.81288e-10	-1.43735	4.42733e-06	-1.81288e-10	-1.43393
125168389	chr3:125168389:C:A	2.67454e-09	-1.80162	-1.10291	7.9417e-07	-1.80131	-1.35087
125168477	chr3:125168477:A:T	3.44956e-09	-1.49796	-1.15211	1.3724e-06	-1.51078	-1.09439
125168674	chr3:125168674:G:A	5.95041e-09	-1.79692	-0.307929	1.42919e-06	-1.78559	-0.779032
125169165	chr3:125169165:T:C	2.01553e-08	-0.616971	-0.267871	6.38042e-06	-0.58147	-0.487023
125169247	chr3:125169247:C:T	1.77477e-08	-0.62847	-0.383586	5.65226e-06	-0.596283	-0.59339
125169274	chr3:125169274:A:T	4.2816e-08	-1.81288e-10	-0.131398	1.29538e-05	-1.81288e-10	-0.360335
125169443	chr3:125169443:A:G	1.82657e-08	-0.629336	-0.353949	5.79624e-06	-0.596885	-0.567632
125169645	chr3:125169645:T:G	1.72898e-08	-0.662515	-0.375675	5.50016e-06	-0.629862	-0.587087
125169783	chr3:125169783:T:C	1.44028e-08	-0.661738	-0.55915	4.67753e-06	-0.629338	-0.749619
125170061	chr3:125170061:G:C	1.98626e-09	-1.7652	-1.43686	7.47227e-07	-1.77655	-1.43656
125170326	chr3:125170326:G:A	1.76112e-08	-0.643054	-0.376722	5.60455e-06	-0.610126	-0.588024
125170386	chr3:125170386:A:G	2.77407e-08	-0.565409	-4.18686e-10	1.04902e-05	-0.57129	-4.18686e-10
125170483	chr3:125170483:A:G	2.324e-09	-1.69495	-1.35007	9.3297e-07	-1.6923	-1.29881
125170548	chr3:125170548:C:T	1.72072e-08	-0.67916	-0.363823	5.46212e-06	-0.647521	-0.576368
125170685	chr3:125170685:C:T	2.18945e-08	-0.592604	-0.209471	6.86443e-06	-0.559149	-0.436224
125170741	chr3:125170741:C:T	1.65289e-08	-0.697553	-0.385643	5.26912e-06	-0.665139	-0.594725
125172252	chr3:125172252:T:C	3.98494e-09	-1.55844	-0.947347	1.50625e-06	-1.51561	-0.996493
125172303	chr3:125172303:T:C	1.96971e-09	-1.78004	-1.43038	7.57027e-07	-1.7717	-1.42839
125172580	chr3:125172580:C:A	4.18959e-09	-1.46785	-0.987858	1.60346e-06	-1.41302	-1.03654
125172977	chr3:125172977:G:A	3.05937e-09	-1.55819	-1.21191	1.00934e-06	-1.48822	-1.42421
125173024	chr3:125173024:C:A	4.19698e-09	-1.46193	-0.992015	1.6087e-06	-1.40744	-1.03886
125173151	chr3:125173151:C:A	3.03403e-08	-0.475831	-4.18686e-10	8.70598e-06	-0.757717	-4.18686e-10
125173199	chr3:125173199:G:A	4.83245e-09	-1.42736	-0.885595	1.84874e-06	-1.36881	-0.938411
125173217	chr3:125173217:G:A	1.39372e-08	-1.81288e-10	-1.25375	4.87835e-06	-1.81288e-10	-1.33692
125173702	chr3:125173702:A:G	1.4836e-08	-0.599913	-0.591342	4.80025e-06	-0.563677	-0.789381
125173812	chr3:125173812:C:T	2.31048e-09	-1.80207	-1.24878	7.6697e-07	-1.7999	-1.38713
125173928	chr3:125173928:T:C	3.10272e-09	-1.47228	-1.28375	1.0919e-06	-1.40549	-1.42832
125173996	chr3:125173996:GC:G	1.95586e-09	-1.79855	-1.41892	7.3874e-07	-1.79263	-1.43191
125174613	chr3:125174613:C:T	1.54224e-08	-1.81288e-10	-1.15249	6.84443e-06	-1.81288e-10	-0.998292
125174800	chr3:125174800:G:A	2.31837e-08	-0.744859	-4.18686e-10	9.85073e-06	-0.634182	-4.18686e-10
125175213	chr3:125175213:G:A	3.61465e-09	-1.45627	-1.14704	1.16976e-06	-1.40162	-1.3633
125175902	chr3:125175902:G:A	1.98002e-08	-1.81288e-10	-0.902617	7.29863e-06	-1.81288e-10	-0.934041
125176024	chr3:125176024:T:C	2.52337e-09	-1.80235	-1.16036	1.00021e-06	-1.80181	-1.11971
125176028	chr3:125176028:G:T	1.40921e-08	-1.24269	-4.18686e-10	5.16922e-06	-1.27901	-4.18686e-10
125176049	chr3:125176049:C:T	1.98489e-09	-1.77667	-1.42608	7.93504e-07	-1.77844	-1.37459
125176072	chr3:125176072:AACATTTTTCT:A	5.36339e-09	-1.56427	-0.644441	1.04075e-06	-1.57428	-1.30751
125176180	chr3:125176180:G:A	1.16432e-08	-1.81288e-10	-1.43359	4.49121e-06	-1.81288e-10	-1.4196
125176319	chr3:125176319:T:C	5.81308e-09	-1.79977	-0.328428	2.68214e-06	-1.80226	-0.132856
125176474	chr3:125176474:T:C	2.03252e-09	-1.7427	-1.43633	8.05523e-07	-1.70323	-1.43476
125176482	chr3:125176482:A:T	1.2202e-08	-1.81288e-10	-1.38671	4.53045e-06	-1.81288e-10	-1.41091
125176808	chr3:125176808:T:C	1.31523e-08	-1.80036	0.488654	8.97867e-06	-1.8024	1.07553
125176917	chr3:125176917:C:T	2.47438e-09	-1.55258	-1.42974	9.55337e-07	-1.59716	-1.37026
125177045	chr3:125177045:G:A	1.10894e-08	-0.408562	-1.07376	5.00191e-06	-0.120806	-1.1911
125177130	chr3:125177130:A:G	2.86643e-08	-1.81288e-10	-0.532657	1.01142e-05	-1.81288e-10	-0.607782
125177255	chr3:125177255:C:T	1.89739e-08	-1.81288e-10	-0.945247	7.12685e-06	-1.81288e-10	-0.957858
125177541	chr3:125177541:G:A	2.57098e-09	-1.54867	-1.39535	1.32584e-06	-1.47304	-1.16664
125177824	chr3:125177824:G:A	8.17544e-09	-1.78717	-4.18686e-10	3.10773e-06	-1.78784	-4.18686e-10
125178017	chr3:125178017:C:G	8.78497e-08	-1.81288e-10	0.587319	2.15009e-05	-1.81288e-10	0.146365
125178282	chr3:125178282:C:T	4.45615e-09	-1.77516	-0.618862	1.32157e-06	-1.77655	-0.866357
125178321	chr3:125178321:A:G	1.16458e-08	-1.81288e-10	-1.43336	4.61744e-06	-1.81288e-10	-1.39189
125178322	chr3:125178322:T:C	3.12697e-08	-0.445661	-4.18686e-10	1.22656e-05	-0.414932	-4.18686e-10
125178479	chr3:125178479:T:C	2.62181e-08	-1.81288e-10	-0.621859	1.36914e-05	-1.81288e-10	-0.304957
125178500	chr3:125178500:G:C	2.26136e-08	-1.81288e-10	-0.769756	1.13831e-05	-1.81288e-10	-0.4896
125178850	chr3:125178850:C:G	1.24155e-08	-1.81288e-10	-1.36937	4.56844e-06	-1.81288e-10	-1.40255
125178872	chr3:125178872:G:A	1.24257e-08	-1.81288e-10	-1.36854	4.5712e-06	-1.81288e-10	-1.40195
125178896	chr3:125178896:A:T	5.99168e-09	-0.686731	-1.41121	3.04291e-06	-0.459564	-1.34935
125178902	chr3:125178902:A:G	8.07859e-09	-1.79909	-4.18686e-10	3.06832e-06	-1.8006	-4.18686e-10
125178908	chr3:125178908:T:C	1.24234e-08	-1.81288e-10	-1.36873	4.57064e-06	-1.81288e-10	-1.40207
125179128	chr3:125179128:T:C	1.18469e-08	-1.81288e-10	-1.41624	4.65809e-06	-1.81288e-10	-1.38312
125179468	chr3:125179468:T:C	6.4141e-08	-1.81288e-10	0.272775	1.63735e-05	-1.81288e-10	-0.126062
125179949	chr3:125179949:A:T	1.16254e-08	-1.81288e-10	-1.43512	4.61343e-06	-1.81288e-10	-1.39276
125180245	chr3:125180245:A:C	1.18499e-08	-1.81288e-10	-1.41599	4.81642e-06	-1.81288e-10	-1.3497
125180725	chr3:125180725:C:T	2.11467e-08	-1.81288e-10	-0.836826	1.07181e-05	-1.81288e-10	-0.549793
125180821	chr3:125180821:A:G	1.04987e-08	-0.411304	-1.12575	9.3672e-06	-0.186372	-0.49814
125180860	chr3:125180860:T:A	2.2619e-08	-1.81288e-10	-0.769518	1.16222e-05	-1.81288e-10	-0.468813
125181218	chr3:125181218:C:A	6.71059e-08	-1.81288e-10	0.317963	1.7127e-05	-1.81288e-10	-0.0810685
125181324	chr3:125181324:A:G	8.11754e-08	-1.81288e-10	0.508303	2.02064e-05	-1.81288e-10	0.084273
125181329	chr3:125181329:C:T	2.27603e-08	-1.81288e-10	-0.763293	1.17201e-05	-1.81288e-10	-0.460426
125181841	chr3:125181841:T:C	4.50044e-07	-1.81288e-10	2.22104	0.000102615	-1.81288e-10	1.70926
125181999	chr3:125181999:C:A	2.62027e-09	-1.75595	-1.16909	9.32318e-07	-1.76849	-1.22332
125182287	chr3:125182287:A:G	9.83495e-09	-0.189638	-1.41273	4.93416e-06	0.111966	-1.43751
125182673	chr3:125182673:AT:A	1.28465e-08	-0.118004	-1.21723	6.11213e-06	0.167497	-1.27895
125182784	chr3:125182784:G:A	1.27722e-07	-1.81288e-10	0.961548	5.41384e-05	-1.81288e-10	1.06982
125183181	chr3:125183181:C:T	1.23353e-07	-1.81288e-10	0.926738	5.20386e-05	-1.81288e-10	1.03026
125183963	chr3:125183963:T:C	1.45614e-07	-1.81288e-10	1.09265	0.000100463	-1.81288e-10	1.68806
125184210	chr3:125184210:A:G	1.36274e-08	-1.81288e-10	-1.27622	5.55271e-06	-1.81288e-10	-1.20744
125184308	chr3:125184308:C:G	1.76193e-08	0.409837	-1.42915	1.00258e-05	0.772704	-1.38927
125184317	chr3:125184317:T:G	6.87787e-09	-0.525662	-1.43434	3.39134e-06	-0.27666	-1.42384
125184813	chr3:125184813:T:C	6.03774e-08	-1.81288e-10	0.212306	1.56503e-05	-1.81288e-10	-0.171239
125184896	chr3:125184896:G:A	2.42771e-08	-1.81288e-10	-0.698774	1.22812e-05	-1.81288e-10	-0.413659
125185055	chr3:125185055:T:C	6.4436e-09	-0.628087	-1.39714	3.3954e-06	-0.374063	-1.32524
125185111	chr3:125185111:G:A	2.88655e-08	-0.615628	0.0899678	1.8346e-05	-0.324002	0.311687
125185369	chr3:125185369:A:AAG	1.36892e-07	-1.81288e-10	1.03088	9.11521e-05	-1.81288e-10	1.5908
125185519	chr3:125185519:A:G	1.26238e-08	-1.81288e-10	-1.35272	4.61223e-06	-1.81288e-10	-1.39302
125185536	chr3:125185536:T:C	1.17247e-08	-1.81288e-10	-1.42661	4.43739e-06	-1.81288e-10	-1.43166
125185737	chr3:125185737:G:A	1.23023e-07	-1.81288e-10	0.924063	5.58884e-05	-1.81288e-10	1.10163
125185787	chr3:125185787:T:C	4.44847e-09	-1.55813	-0.837619	1.65477e-06	-1.50447	-0.913602
125186184	chr3:125186184:C:T	3.0044e-08	-1.81288e-10	-0.485645	1.63461e-05	-1.81288e-10	-0.127736
125186234	chr3:125186234:A:G	3.41428e-08	-0.357758	-4.18686e-10	9.70298e-06	-0.649294	-4.18686e-10
125186381	chr3:125186381:A:C	1.30251e-08	-1.81288e-10	-1.32143	4.81879e-06	-1.81288e-10	-1.3492
125186667	chr3:125186667:C:T	3.8566e-09	-1.10356	-1.43496	1.85721e-06	-1.06347	-1.23918
125186887	chr3:125186887:G:A	8.39046e-09	-1.76121	-4.18686e-10	3.14743e-06	-1.77514	-4.18686e-10
125187158	chr3:125187158:C:A	4.69534e-09	-0.910186	-1.43155	1.84462e-06	-0.899403	-1.41005
125187220	chr3:125187220:C:T	1.53411e-08	-1.15777	-4.18686e-10	5.46781e-06	-1.22285	-4.18686e-10
125187318	chr3:125187318:G:A	9.49626e-09	-1.63741	-4.18686e-10	3.6038e-06	-1.63974	-4.18686e-10
125187504	chr3:125187504:A:G	8.08396e-09	-1.79843	-4.18686e-10	3.12379e-06	-1.78268	-4.18686e-10
125187644	chr3:125187644:A:T	1.17334e-08	-0.343529	-1.08234	4.56292e-06	-0.242553	-1.16121
125187856	chr3:125187856:G:A	2.27111e-08	-0.765454	-4.18686e-10	8.47795e-06	-0.784258	-4.18686e-10
125188441	chr3:125188441:C:T	1.41838e-08	-1.81288e-10	-1.23621	6.08037e-06	-1.81288e-10	-1.11666
125188849	chr3:125188849:C:G	2.65589e-08	-1.81288e-10	-0.608944	8.31114e-06	-1.81288e-10	-0.804131
125189572	chr3:125189572:G:A	1.81394e-08	-0.990225	-4.18686e-10	6.83866e-06	-0.999136	-4.18686e-10
125189621	chr3:125189621:T:C	1.85023e-08	-1.81288e-10	-0.970415	6.13876e-06	-1.81288e-10	-1.10711
125189777	chr3:125189777:C:T	6.01401e-08	-1.81288e-10	0.208368	1.61522e-05	-1.81288e-10	-0.139668
125189927	chr3:125189927:C:T	5.54583e-08	-1.81288e-10	0.127323	1.57326e-05	-1.81288e-10	-0.16599
125190165	chr3:125190165:G:T	1.69599e-08	-1.81288e-10	-1.05746	7.53858e-06	-1.81288e-10	-0.901693
125190227	chr3:125190227:C:T	1.94687e-08	-0.919503	-4.18686e-10	7.33507e-06	-0.92906	-4.18686e-10
125190797	chr3:125190797:C:T	9.38984e-09	-0.427941	-1.22074	3.73911e-06	-0.499397	-1.10348
125190848	chr3:125190848:C:G	1.85944e-08	-0.965448	-4.18686e-10	7.0055e-06	-0.975032	-4.18686e-10
125191022	chr3:125191022:C:T	3.0274e-09	-1.7629	-1.01771	1.65965e-06	-1.76622	-0.648905
125191182	chr3:125191182:C:A	8.12545e-09	-1.79331	-4.18686e-10	3.09238e-06	-1.79279	-4.18686e-10
125191595	chr3:125191595:A:C	4.1688e-09	-1.7591	-0.701581	2.50993e-06	-1.76266	-0.238811
125191671	chr3:125191671:G:A	2.29428e-09	-1.747	-1.31089	9.30952e-07	-1.74127	-1.252
125191845	chr3:125191845:T:C	2.26013e-09	-1.79649	-1.27639	9.28673e-07	-1.79866	-1.19707
125191962	chr3:125191962:A:G	1.73964e-08	-1.81288e-10	-1.03204	7.88927e-06	-1.81288e-10	-0.856224
125191975	chr3:125191975:C:T	2.21139e-08	-1.81288e-10	-0.792101	8.12691e-06	-1.81288e-10	-0.826546
125192243	chr3:125192243:C:T	1.25088e-08	-1.81288e-10	-1.36188	5.18145e-06	-1.81288e-10	-1.27664
125192711	chr3:125192711:C:T	5.10435e-09	-0.957462	-1.30075	3.26285e-06	-0.779629	-0.959496
125192837	chr3:125192837:G:A	2.21443e-08	-1.81288e-10	-0.790729	7.3344e-06	-1.81288e-10	-0.929151
125192966	chr3:125192966:A:G	3.8494e-09	-1.10884	-1.43155	1.45945e-06	-1.1175	-1.42616
125192997	chr3:125192997:C:T	2.13459e-09	-1.71131	-1.41872	8.66933e-07	-1.71084	-1.35368
125193292	chr3:125193292:C:A	1.98913e-08	-1.81288e-10	-0.898024	8.30291e-06	-1.81288e-10	-0.805121
125193363	chr3:125193363:C:T	1.18538e-08	-0.736643	-0.679014	6.18117e-06	-0.622232	-0.477987
125193448	chr3:125193448:C:T	8.05608e-09	-1.80188	-4.18686e-10	3.06279e-06	-1.8024	-4.18686e-10
125193687	chr3:125193687:T:C	2.00843e-09	-1.77549	-1.41546	7.51679e-07	-1.77604	-1.43114
125193703	chr3:125193703:A:G	2.31384e-08	-0.830805	0.0839908	1.38964e-05	-0.726502	0.436407
125193822	chr3:125193822:G:T	2.63009e-09	-1.7138	-1.20749	1.07045e-06	-1.70473	-1.14891
125194161	chr3:125194161:C:T	1.19048e-08	-1.81288e-10	-1.41137	4.46731e-06	-1.81288e-10	-1.42494
125194254	chr3:125194254:G:A	1.16006e-08	-1.81288e-10	-1.43725	4.41759e-06	-1.81288e-10	-1.43613
125194343	chr3:125194343:C:T	1.1872e-08	-1.81288e-10	-1.41413	4.51257e-06	-1.81288e-10	-1.41486
125194505	chr3:125194505:A:G	1.31895e-08	-1.30889	-4.18686e-10	4.77303e-06	-1.35875	-4.18686e-10
125194580	chr3:125194580:A:G	1.59698e-08	-1.81288e-10	-1.11761	7.13093e-06	-1.81288e-10	-0.957285
125194833	chr3:125194833:T:C	2.286e-08	-1.81288e-10	-0.758922	9.60943e-06	-1.81288e-10	-0.658982
125194891	chr3:125194891:G:A	3.82257e-09	-1.46587	-1.08152	1.13235e-06	-1.522	-1.27542
125195041	chr3:125195041:C:T	1.03832e-08	-1.54812	-4.18686e-10	4.30571e-06	-1.46178	-4.18686e-10
125195169	chr3:125195169:T:A	1.98575e-09	-1.78596	-1.41635	7.43962e-07	-1.78632	-1.43117
125195745	chr3:125195745:C:T	1.23867e-08	-1.81288e-10	-1.37168	4.60471e-06	-1.81288e-10	-1.39465
125195801	chr3:125195801:A:G	1.50759e-08	-0.90049	-0.274722	8.34546e-06	-0.79133	-0.00867958
125195861	chr3:125195861:C:T	1.82849e-08	-0.982235	-4.18686e-10	6.69567e-06	-1.02027	-4.18686e-10
125195878	chr3:125195878:A:G	1.20793e-08	-1.81288e-10	-1.39682	4.51346e-06	-1.81288e-10	-1.41466
125195926	chr3:125195926:C:T	1.1715e-08	-1.81288e-10	-1.42744	4.45458e-06	-1.81288e-10	-1.42779
125196579	chr3:125196579:A:T	1.17389e-08	-1.81288e-10	-1.4254	4.65968e-06	-1.81288e-10	-1.38278
125196617	chr3:125196617:T:C	2.71803e-09	-1.51947	-1.36893	9.16444e-07	-1.57379	-1.43519
125196879	chr3:125196879:C:T	2.88642e-09	-1.40214	-1.42616	1.28551e-06	-1.29823	-1.37234
125196895	chr3:125196895:T:C	4.19203e-08	-1.81288e-10	-0.152539	1.18922e-05	-1.81288e-10	-0.44584
125196974	chr3:125196974:T:C	8.85518e-08	1.22888	-0.633603	6.48029e-05	1.43212	-0.182493
125197035	chr3:125197035:G:A	7.83211e-09	-1.48216	-0.347916	3.11243e-06	-1.51231	-0.274017
125197422	chr3:125197422:T:A	1.54751e-08	0.231065	-1.38014	8.89485e-06	0.419482	-1.15574
125197549	chr3:125197549:T:C	3.10838e-09	-1.73116	-1.02305	9.32186e-07	-1.75626	-1.23569
125197577	chr3:125197577:C:A	1.59306e-08	-1.81288e-10	-1.12007	5.47234e-06	-1.81288e-10	-1.22202
125197588	chr3:125197588:G:A	1.18437e-08	-1.81288e-10	-1.41651	4.47582e-06	-1.81288e-10	-1.42304
125197727	chr3:125197727:T:A	3.05224e-09	-1.76848	-1.00395	9.50108e-07	-1.78004	-1.19287
125197734	chr3:125197734:T:C	1.92448e-09	-1.79858	-1.43507	7.30242e-07	-1.79877	-1.43734
125198012	chr3:125198012:T:C	2.91697e-09	-1.67304	-1.14473	1.22569e-06	-1.66523	-1.05299
125198502	chr3:125198502:G:A	1.92916e-08	-1.81288e-10	-0.928641	6.91538e-06	-1.81288e-10	-0.987979
125198647	chr3:125198647:C:T	8.64273e-09	-0.30101	-1.43058	4.06876e-06	-0.108132	-1.41026
125198839	chr3:125198839:G:A	3.99256e-09	-1.38623	-1.11765	2.22012e-06	-1.35052	-0.773639
125198953	chr3:125198953:A:T	2.75391e-09	-1.64768	-1.22761	1.0054e-06	-1.69807	-1.21828
125198959	chr3:125198959:T:C	1.43882e-08	-1.2219	-4.18686e-10	5.44929e-06	-1.22624	-4.18686e-10
125198963	chr3:125198963:A:G	2.6406e-08	-1.81288e-10	-0.614719	1.57159e-05	-1.81288e-10	-0.167056
125199019	chr3:125199019:C:T	2.36702e-09	-1.68838	-1.3383	9.36064e-07	-1.56656	-1.42124
125199053	chr3:125199053:T:C	2.2696e-09	-1.79804	-1.27067	8.3191e-07	-1.80173	-1.30403
125199088	chr3:125199088:T:G	1.17138e-08	-0.0857049	-1.34184	4.07352e-06	-0.204631	-1.31259
125199641	chr3:125199641:A:G	6.59558e-09	-1.80069	-0.201218	1.76041e-06	-1.80191	-0.554266
125199910	chr3:125199910:C:T	3.87156e-09	-1.80104	-0.733612	1.2132e-06	-1.79349	-0.934975
125200035	chr3:125200035:C:T	2.41734e-09	-1.56826	-1.43739	9.15368e-07	-1.59005	-1.42011
125200224	chr3:125200224:G:A	6.68798e-09	-1.53528	-0.452713	2.42845e-06	-1.53076	-0.503714
125200533	chr3:125200533:G:C	1.19948e-08	-1.81288e-10	-1.40384	4.44439e-06	-1.81288e-10	-1.43008
125200540	chr3:125200540:T:G	2.71317e-09	-1.45837	-1.43182	1.07487e-06	-1.49786	-1.35166
125200773	chr3:125200773:C:T	5.85123e-09	-0.938183	-1.18347	1.9946e-06	-1.00378	-1.22751
125200883	chr3:125200883:G:A	5.67208e-09	-1.79884	-0.353918	1.73973e-06	-1.79886	-0.569135
125200933	chr3:125200933:T:C	1.92659e-09	-1.79702	-1.43554	7.62718e-07	-1.79834	-1.39425
125201497	chr3:125201497:G:A	8.1826e-09	-1.7863	-4.18686e-10	3.17935e-06	-1.76505	-4.18686e-10
125201560	chr3:125201560:C:T	1.17703e-08	-1.81288e-10	-1.42273	4.43325e-06	-1.81288e-10	-1.43259
125201650	chr3:125201650:G:A	4.63238e-08	-0.0526527	-4.18686e-10	1.43724e-05	-0.256415	-4.18686e-10
125201899	chr3:125201899:G:T	2.48932e-08	-1.81288e-10	-0.673716	8.25912e-06	-1.81288e-10	-0.810409
125202470	chr3:125202470:A:G	2.50046e-09	-1.73477	-1.23706	1.03641e-06	-1.76228	-1.12369
125202474	chr3:125202474:C:T	1.17433e-08	-1.81288e-10	-1.42503	4.43937e-06	-1.81288e-10	-1.43121
125202613	chr3:125202613:C:T	2.02737e-09	-1.74491	-1.43666	8.55481e-07	-1.75315	-1.32467
125202809	chr3:125202809:C:T	4.57518e-09	-1.18538	-1.18228	1.58235e-06	-1.23982	-1.223
125202854	chr3:125202854:A:G	4.90589e-09	-1.24537	-1.05251	1.92432e-06	-1.23514	-1.03201
125202880	chr3:125202880:G:A	1.33018e-08	-1.81288e-10	-1.30041	4.93385e-06	-1.81288e-10	-1.32561
125202980	chr3:125202980:T:C	3.40823e-09	-1.24565	-1.41646	1.23496e-06	-1.27335	-1.43734
125203538	chr3:125203538:G:C	1.63632e-08	-1.81288e-10	-1.09328	6.15168e-06	-1.81288e-10	-1.105
125203746	chr3:125203746:A:G	2.30561e-09	-1.80223	-1.25073	9.72399e-07	-1.79695	-1.15277
125203885	chr3:125203885:C:G	1.41808e-08	-1.81288e-10	-1.23642	5.24912e-06	-1.81288e-10	-1.26367
125203971	chr3:125203971:G:A	3.56911e-08	-1.81288e-10	-0.313408	1.07567e-05	-1.81288e-10	-0.546196
125203981	chr3:125203981:A:G	1.27165e-08	-1.81288e-10	-1.34541	5.19058e-06	-1.81288e-10	-1.27488
125203984	chr3:125203984:T:C	3.19147e-09	-1.40114	-1.32669	1.1298e-06	-1.43726	-1.36242
125204141	chr3:125204141:G:A	2.4651e-09	-1.73762	-1.24846	8.3869e-07	-1.76088	-1.33676
125204161	chr3:125204161:T:G	2.5988e-09	-1.74644	-1.18682	1.12291e-06	-1.77	-1.0358
125204310	chr3:125204310:T:C	1.73091e-08	-1.03708	-4.18686e-10	6.76323e-06	-1.01023	-4.18686e-10
125204537	chr3:125204537:A:C	1.33751e-08	0.0334687	-1.32838	9.10418e-06	0.261934	-0.974928
125204682	chr3:125204682:C:T	2.66858e-09	-1.71903	-1.18773	8.82974e-07	-1.71204	-1.33414
125204742	chr3:125204742:G:A	1.9144e-09	-1.80165	-1.43725	7.28732e-07	-1.8024	-1.43578
125204847	chr3:125204847:T:A	1.04779e-08	-0.109592	-1.42945	6.13452e-06	0.0568625	-1.16466
125204865	chr3:125204865:A:G	1.19226e-08	-1.81288e-10	-1.40987	4.51e-06	-1.81288e-10	-1.41543
125204867	chr3:125204867:CA:C	1.1647e-08	-1.81288e-10	-1.43326	4.44952e-06	-1.81288e-10	-1.42893
125205082	chr3:125205082:C:T	9.01327e-09	-1.68961	-4.18686e-10	3.34564e-06	-1.71407	-4.18686e-10
125205141	chr3:125205141:G:T	1.98867e-08	-1.81288e-10	-0.898258	7.92321e-06	-1.81288e-10	-0.85193
125205687	chr3:125205687:C:T	3.58921e-09	-1.72599	-0.884386	1.99901e-06	-1.75893	-0.470145
125205827	chr3:125205827:A:C	2.22252e-09	-1.6534	-1.43627	8.76306e-07	-1.64834	-1.40543
125206156	chr3:125206156:T:C	1.32594e-08	-1.81288e-10	-1.3036	5.00912e-06	-1.81288e-10	-1.31047
125206355	chr3:125206355:A:G	5.90013e-09	-1.69254	-0.420797	4.24594e-06	-1.72295	0.247189
125206919	chr3:125206919:C:T	1.50291e-08	-1.81288e-10	-1.17832	7.05511e-06	-1.81288e-10	-0.967975
125206934	chr3:125206934:A:G	1.29248e-08	-1.81288e-10	-1.32916	4.81457e-06	-1.81288e-10	-1.35008
125207037	chr3:125207037:C:T	4.63436e-09	-0.917329	-1.43748	1.8289e-06	-0.942539	-1.37547
125207090	chr3:125207090:G:A	3.8727e-09	-1.4431	-1.09125	4.34006e-06	-1.50103	0.0471906
125207156	chr3:125207156:T:A	5.19578e-09	-0.80783	-1.43263	1.93547e-06	-0.838524	-1.42285
125207210	chr3:125207210:A:G	5.1565e-09	-0.817818	-1.43023	1.91272e-06	-0.846657	-1.42654
125207383	chr3:125207383:T:C	4.93724e-09	-0.895884	-1.39562	1.75144e-06	-0.923976	-1.43731
125207502	chr3:125207502:A:C	2.63027e-09	-1.48553	-1.43569	1.0263e-06	-1.47985	-1.41593
125207609	chr3:125207609:A:T	4.50316e-09	-0.951253	-1.43228	1.68362e-06	-0.977565	-1.42322
125207793	chr3:125207793:T:C	3.06305e-09	-1.41507	-1.35383	2.46105e-06	-1.47533	-0.545805
125207848	chr3:125207848:C:T	5.18931e-09	-0.806221	-1.43549	2.02151e-06	-0.835881	-1.382
125207859	chr3:125207859:G:A	5.16693e-09	-0.810839	-1.43519	2.01505e-06	-0.840588	-1.38049
125207860	chr3:125207860:A:G	5.13352e-09	-0.81714	-1.43538	2.001e-06	-0.846644	-1.38144
125207904	chr3:125207904:G:C	4.99593e-09	-0.845418	-1.43427	1.95717e-06	-0.87421	-1.37602
125207976	chr3:125207976:T:C	1.4794e-08	-1.81288e-10	-1.19409	6.7994e-06	-1.81288e-10	-1.00489
125208132	chr3:125208132:A:G	5.22098e-09	-0.802836	-1.43279	2.05422e-06	-0.832679	-1.36915
125208258	chr3:125208258:C:T	9.76334e-09	-1.60967	-4.18686e-10	3.59152e-06	-1.64315	-4.18686e-10
125208340	chr3:125208340:T:G	2.84531e-09	-1.69921	-1.14342	1.44017e-06	-1.72964	-0.827331
125208361	chr3:125208361:G:A	6.82108e-09	-0.543513	-1.42478	2.52008e-06	-0.570454	-1.42698
125208595	chr3:125208595:C:T	6.70614e-09	-0.5603	-1.42499	2.47516e-06	-0.588629	-1.42679
125208615	chr3:125208615:G:A	7.04571e-09	-0.513719	-1.42217	2.58755e-06	-0.541914	-1.4291
125208866	chr3:125208866:A:C	2.22635e-09	-1.76849	-1.31945	9.24252e-07	-1.79552	-1.20497
125208947	chr3:125208947:T:C	6.28096e-09	-0.613836	-1.43695	2.41139e-06	-0.641351	-1.40017
125209124	chr3:125209124:T:C	6.42708e-09	-0.593612	-1.43418	2.42979e-06	-0.622139	-1.41178
125209731	chr3:125209731:A:G	3.6028e-09	-1.17424	-1.43236	2.05505e-06	-1.24405	-0.957382
125209780	chr3:125209780:G:A	3.63163e-09	-1.16958	-1.42905	2.12375e-06	-1.23941	-0.929134
125209932	chr3:125209932:T:C	1.88113e-08	-0.953852	-4.18686e-10	6.78153e-06	-1.00752	-4.18686e-10
125210152	chr3:125210152:G:A	3.70149e-09	-1.2082	-1.37137	2.82459e-06	-1.27824	-0.605119
125210505	chr3:125210505:T:G	8.76787e-09	-1.71721	-4.18686e-10	3.35417e-06	-1.71152	-4.18686e-10
125210658	chr3:125210658:A:G	2.91948e-09	-1.71063	-1.10627	1.50855e-06	-1.73863	-0.771949
125210904	chr3:125210904:T:C	2.99147e-09	-1.71993	-1.07262	1.56952e-06	-1.74637	-0.724584
125211000	chr3:125211000:A:T	1.19268e-08	-1.40952	-4.18686e-10	4.93517e-06	-1.32534	-4.18686e-10
125211018	chr3:125211018:ACTGT:A	3.94767e-09	-1.13053	-1.38465	2.89048e-06	-1.20488	-0.655426
125211200	chr3:125211200:A:G	3.73744e-09	-1.18807	-1.38183	2.76543e-06	-1.25904	-0.645492
125211277	chr3:125211277:C:T	4.65159e-08	-0.0485147	-4.18686e-10	1.71136e-05	-0.0818508	-4.18686e-10
125211423	chr3:125211423:C:G	6.76914e-08	-1.81288e-10	0.32665	2.33791e-05	-1.81288e-10	0.230114
125211500	chr3:125211500:T:C	1.6579e-08	-1.81288e-10	-1.08017	5.34156e-06	-1.81288e-10	-1.24621
125211552	chr3:125211552:T:C	2.75937e-08	-1.81288e-10	-0.570721	7.91156e-06	-1.81288e-10	-0.853402
125211564	chr3:125211564:A:G	4.60737e-09	-1.09215	-1.26851	4.16926e-06	-1.18355	-0.310443
125211632	chr3:125211632:T:C	1.74423e-08	-1.81288e-10	-1.02941	5.75125e-06	-1.81288e-10	-1.17231
125212020	chr3:125212020:C:T	1.62655e-08	-1.81288e-10	-1.09926	7.05351e-06	-1.81288e-10	-0.968202
125212126	chr3:125212126:T:G	3.67519e-09	-1.20016	-1.38654	2.67621e-06	-1.27105	-0.666272
125212258	chr3:125212258:G:A	9.08225e-09	-1.70614	0.0241512	6.13126e-06	-1.73547	0.627148
125212444	chr3:125212444:G:A	2.34001e-08	-1.81288e-10	-0.735567	8.52822e-06	-1.81288e-10	-0.778346
125212648	chr3:125212648:G:A	2.46498e-09	-1.55637	-1.42976	1.08284e-06	-1.49466	-1.34748
125212716	chr3:125212716:C:A	2.7097e-08	-1.81288e-10	-0.588887	1.18744e-05	-1.81288e-10	-0.447343
125212895	chr3:125212895:G:A	1.48821e-08	-1.81288e-10	-1.18815	6.95318e-06	-1.81288e-10	-0.982529
125212937	chr3:125212937:G:T	2.30678e-07	-1.81288e-10	1.55271	8.21836e-05	-1.81288e-10	1.48723
125212939	chr3:125212939:A:AG	4.14743e-09	-1.12811	-1.33771	3.60013e-06	-1.18945	-0.451307
125213023	chr3:125213023:A:C	6.90126e-09	-0.928269	-1.02834	1.00762e-05	-1.05542	0.443876
125213876	chr3:125213876:A:G	1.8249e-08	-1.81288e-10	-0.984199	9.00899e-06	-1.81288e-10	-0.723505
125214181	chr3:125214181:C:T	2.95518e-09	-1.75322	-1.05153	1.585e-06	-1.77513	-0.686008
125214643	chr3:125214643:ACAAT:A	9.20503e-09	-1.66856	-4.18686e-10	3.40696e-06	-1.69591	-4.18686e-10
125215003	chr3:125215003:T:C	3.08783e-09	-1.80166	-0.959175	1.68119e-06	-1.79255	-0.609676
125215098	chr3:125215098:A:G	8.58718e-09	-1.00029	-0.737749	3.65189e-06	-0.985539	-0.640942
125215237	chr3:125215237:T:C	1.87307e-08	-1.81288e-10	-0.958145	5.91311e-06	-1.81288e-10	-1.14455
125215296	chr3:125215296:G:A	4.57097e-09	-1.79238	-0.576206	1.67532e-06	-1.7923	-0.613418
125215431	chr3:125215431:A:G	1.24564e-08	-1.81288e-10	-1.36608	5.10247e-06	-1.81288e-10	-1.292
125215478	chr3:125215478:T:C	4.67787e-09	-1.25628	-1.08918	2.09267e-06	-1.2338	-0.949492
125215501	chr3:125215501:T:C	2.63056e-09	-1.56919	-1.35192	9.50527e-07	-1.57146	-1.40101
125215502	chr3:125215502:G:A	2.49243e-09	-1.63296	-1.3421	8.97284e-07	-1.63532	-1.39479
125215518	chr3:125215518:T:C	2.59343e-09	-1.54223	-1.3931	9.51974e-07	-1.54607	-1.42488
125215850	chr3:125215850:A:G	2.08288e-08	-0.851972	-4.18686e-10	8.33811e-06	-0.80089	-4.18686e-10
125216090	chr3:125216090:AATTTTTGT:A	2.26767e-09	-1.80093	-1.26863	9.58865e-07	-1.7914	-1.17233
125216161	chr3:125216161:G:A	1.8309e-08	-1.81288e-10	-0.980916	6.39735e-06	-1.81288e-10	-1.06584
125216419	chr3:125216419:G:T	2.56047e-09	-1.7089	-1.23922	1.0702e-06	-1.68526	-1.16862
125216423	chr3:125216423:C:T	1.70304e-08	-1.81288e-10	-1.05331	7.38622e-06	-1.81288e-10	-0.922111
125216522	chr3:125216522:T:C	8.12448e-09	-0.713967	-1.07946	3.44583e-06	-0.674757	-1.00981
125216528	chr3:125216528:G:A	1.27805e-08	-1.81288e-10	-1.34038	4.50215e-06	-1.81288e-10	-1.41717
125216764	chr3:125216764:T:A	2.20639e-09	-1.65947	-1.43748	8.67677e-07	-1.63252	-1.43114
125217013	chr3:125217013:A:C	2.15817e-09	-1.68297	-1.43608	8.41526e-07	-1.65817	-1.4361
125217066	chr3:125217066:A:T	8.12439e-09	-1.79344	-4.18686e-10	3.07778e-06	-1.79752	-4.18686e-10
125217337	chr3:125217337:T:C	4.99494e-08	-1.81288e-10	0.0227019	1.83735e-05	-1.81288e-10	-0.0108174
125218416	chr3:125218416:C:T	1.25989e-08	-1.81288e-10	-1.3547	4.89095e-06	-1.81288e-10	-1.33434
125218617	chr3:125218617:A:C	2.06387e-08	-1.81288e-10	-0.861139	1.31046e-05	-1.81288e-10	-0.348762
125218627	chr3:125218627:G:A	1.80188e-08	-1.81288e-10	-0.996893	7.80026e-06	-1.81288e-10	-0.867569
125218632	chr3:125218632:C:G	1.47709e-08	-1.81288e-10	-1.19565	5.03594e-06	-1.81288e-10	-1.30513
125218726	chr3:125218726:T:C	5.11808e-09	-1.44523	-0.810305	5.45793e-06	-1.42897	0.204309
125218852	chr3:125218852:G:A	2.13499e-08	-1.81288e-10	-0.827262	7.40171e-06	-1.81288e-10	-0.920016
125219007	chr3:125219007:A:T	2.06131e-08	-1.81288e-10	-0.862382	7.10335e-06	-1.81288e-10	-0.961161
125219066	chr3:125219066:T:C	4.3364e-09	-1.7691	-0.65216	1.47501e-06	-1.77753	-0.755534
125219168	chr3:125219168:C:T	1.19706e-08	-1.81288e-10	-1.40586	4.53537e-06	-1.81288e-10	-1.40982
125219209	chr3:125219209:A:G	5.18024e-09	-0.833272	-1.41019	2.33207e-06	-0.685589	-1.38938
125219259	chr3:125219259:G:A	1.07588e-08	-1.64321	0.130619	1.82575e-06	-1.67114	-0.648594
125219425	chr3:125219425:G:GA	4.33582e-09	-1.7624	-0.659	1.74988e-06	-1.78147	-0.58071
125219622	chr3:125219622:T:C	1.2688e-08	-1.81288e-10	-1.34765	4.59479e-06	-1.81288e-10	-1.3968
125220238	chr3:125220238:T:C	1.32862e-08	-1.81288e-10	-1.30158	4.89118e-06	-1.81288e-10	-1.33429
125220356	chr3:125220356:C:T	2.51892e-09	-1.72239	-1.24209	8.35112e-07	-1.68759	-1.41433
125220624	chr3:125220624:G:A	3.09569e-09	-1.40116	-1.35714	1.18907e-06	-1.31121	-1.43734
125220792	chr3:125220792:A:T	1.22285e-08	-1.81288e-10	-1.38454	4.7617e-06	-1.81288e-10	-1.36112
125220935	chr3:125220935:T:C	2.50918e-08	-1.81288e-10	-0.665769	8.73051e-06	-1.81288e-10	-0.754903
125221092	chr3:125221092:A:G	2.10089e-08	0.314705	-1.15807	6.41128e-06	0.310226	-1.37389
125221266	chr3:125221266:G:A	1.4377e-08	-1.81288e-10	-1.22268	6.2365e-06	-1.81288e-10	-1.09131
125221491	chr3:125221491:T:G	1.34289e-08	-1.81288e-10	-1.2909	4.93242e-06	-1.81288e-10	-1.3259
125221928	chr3:125221928:G:GA	1.40969e-08	-1.81288e-10	-1.24235	6.08433e-06	-1.81288e-10	-1.11601
125222061	chr3:125222061:C:T	1.39843e-08	0.108469	-1.35884	5.50288e-06	0.0750174	-1.29147
125222203	chr3:125222203:C:T	8.69588e-09	-0.357131	-1.36833	3.05854e-06	-0.372589	-1.4312
125222445	chr3:125222445:T:C	1.43887e-08	-1.81288e-10	-1.22187	5.19247e-06	-1.81288e-10	-1.27452
125222940	chr3:125222940:A:C	1.88696e-08	0.434449	-1.3852	7.36479e-06	0.40487	-1.32989
125223044	chr3:125223044:T:C	1.1599e-08	-1.81288e-10	-1.43739	4.41154e-06	-1.81288e-10	-1.4375
125223157	chr3:125223157:T:G	1.1682e-08	-1.81288e-10	-1.43026	4.49841e-06	-1.81288e-10	-1.418
125223413	chr3:125223413:C:A	4.12657e-09	-1.76792	-0.702943	1.6425e-06	-1.77328	-0.652228
125223626	chr3:125223626:C:T	8.29329e-09	-0.338716	-1.43415	3.14326e-06	-0.37342	-1.40305
125224194	chr3:125224194:A:G	1.17271e-08	-1.81288e-10	-1.4264	4.41931e-06	-1.81288e-10	-1.43574
125224974	chr3:125224974:A:T	1.00416e-08	-1.72168	0.140107	3.69486e-06	-1.72593	0.111143
125225046	chr3:125225046:G:A	1.37594e-08	0.109673	-1.37626	5.3668e-06	0.0757156	-1.31721
125225299	chr3:125225299:T:C	1.30994e-08	0.0742686	-1.39001	5.07954e-06	0.0406278	-1.33713
125225334	chr3:125225334:C:T	1.28418e-08	0.0320036	-1.36761	5.03376e-06	-0.000360906	-1.3052
125226527	chr3:125226527:A:G	2.08653e-08	-1.81288e-10	-0.850219	1.13619e-05	-1.81288e-10	-0.491458
125226730	chr3:125226730:GA:G	1.27938e-08	0.0376399	-1.37699	4.9943e-06	0.00581247	-1.31924
125226900	chr3:125226900:T:G	1.36181e-08	0.0806668	-1.35758	5.36604e-06	0.0500154	-1.29165
125227052	chr3:125227052:G:T	2.14006e-08	-1.81288e-10	-0.824888	7.537e-06	-1.81288e-10	-0.901903
125227117	chr3:125227117:GCATTTT:G	1.45592e-08	-1.81288e-10	-1.21009	4.58285e-06	-1.81288e-10	-1.39941
125228505	chr3:125228505:A:G	5.32166e-08	0.086061	-4.18686e-10	2.34002e-05	0.231019	-4.18686e-10
125228657	chr3:125228657:A:C	4.95461e-09	-1.78747	-0.500519	1.98376e-06	-1.79024	-0.446497
125229552	chr3:125229552:C:T	8.2468e-09	-0.349068	-1.42942	3.15318e-06	-0.383081	-1.39024
125229655	chr3:125229655:A:T	1.35877e-08	-1.81288e-10	-1.27915	4.97114e-06	-1.81288e-10	-1.31808
125229708	chr3:125229708:G:A	8.43072e-09	-0.32033	-1.4361	3.17921e-06	-0.354223	-1.41087
125229903	chr3:125229903:T:C	1.20233e-08	-1.81288e-10	-1.40147	4.4334e-06	-1.81288e-10	-1.43256
125230629	chr3:125230629:A:G	1.47734e-08	-1.81288e-10	-1.19548	5.30241e-06	-1.81288e-10	-1.25356
125232977	chr3:125232977:C:T	1.26048e-08	0.0419857	-1.39622	4.87971e-06	0.0100065	-1.34665
125234475	chr3:125234475:A:G	1.49526e-08	-1.81288e-10	-1.18342	5.72598e-06	-1.81288e-10	-1.17671
125234476	chr3:125234476:A:T	1.79164e-08	0.404071	-1.40667	6.90448e-06	0.373852	-1.36341
125234784	chr3:125234784:C:T	1.57354e-08	-1.81288e-10	-1.1324	6.05832e-06	-1.81288e-10	-1.12029
125235125	chr3:125235125:T:C	1.47433e-08	-1.81288e-10	-1.19752	5.29383e-06	-1.81288e-10	-1.25518
125235177	chr3:125235177:A:G	1.1643e-08	-1.81288e-10	-1.4336	4.41344e-06	-1.81288e-10	-1.43707
125235552	chr3:125235552:T:A	1.49329e-08	-1.81288e-10	-1.18474	6.55601e-06	-1.81288e-10	-1.04134
125235892	chr3:125235892:T:C	1.52814e-08	-1.81288e-10	-1.16167	4.89259e-06	-1.81288e-10	-1.33401
125236232	chr3:125236232:T:A	1.16094e-08	-1.81288e-10	-1.43649	4.44981e-06	-1.81288e-10	-1.42886
125237012	chr3:125237012:T:C	1.25819e-08	-1.81288e-10	-1.35605	4.79472e-06	-1.81288e-10	-1.35421
125237174	chr3:125237174:C:T	1.24573e-08	0.0322409	-1.39824	4.80416e-06	-0.00184797	-1.3504
125237644	chr3:125237644:TAC:T	1.16873e-08	-1.81288e-10	-1.42981	4.4115e-06	-1.81288e-10	-1.43751
125238577	chr3:125238577:G:A	2.27586e-08	-1.81288e-10	-0.763367	1.25725e-05	-1.81288e-10	-0.390215
125238879	chr3:125238879:G:A	8.68595e-09	-1.7266	-4.18686e-10	3.16795e-06	-1.76864	-4.18686e-10
125239041	chr3:125239041:G:A	1.21396e-08	-1.81288e-10	-1.39184	4.77267e-06	-1.81288e-10	-1.35882
125239252	chr3:125239252:G:T	1.2994e-08	-1.81288e-10	-1.32382	4.93211e-06	-1.81288e-10	-1.32596
125239501	chr3:125239501:G:A	1.46648e-08	-1.20286	-4.18686e-10	5.0663e-06	-1.29912	-4.18686e-10
125239683	chr3:125239683:G:T	1.36957e-08	0.143249	-1.41448	5.22688e-06	0.107999	-1.37591
125239762	chr3:125239762:TC:T	2.35947e-08	-1.81288e-10	-0.727286	8.27616e-06	-1.81288e-10	-0.808348
125240657	chr3:125240657:C:CA	1.45767e-08	-1.81288e-10	-1.20888	5.23601e-06	-1.81288e-10	-1.26617
125241247	chr3:125241247:C:T	1.28759e-08	-1.81288e-10	-1.33295	5.07198e-06	-1.81288e-10	-1.298
125241835	chr3:125241835:T:C	1.37597e-08	-1.81288e-10	-1.26657	5.94028e-06	-1.81288e-10	-1.13997
125241998	chr3:125241998:C:T	1.25804e-08	0.0520599	-1.40823	4.83463e-06	0.0196176	-1.36554
125242241	chr3:125242241:G:A	3.04327e-09	-1.58219	-1.19319	1.87194e-06	-1.56921	-0.725539
125242325	chr3:125242325:T:G	2.11011e-08	-1.81288e-10	-0.838983	7.40609e-06	-1.81288e-10	-0.919425
125242495	chr3:125242495:C:T	1.31437e-08	-1.81288e-10	-1.31237	4.66875e-06	-1.81288e-10	-1.38083
125243190	chr3:125243190:A:G	2.37223e-08	-1.81288e-10	-0.721893	8.28097e-06	-1.81288e-10	-0.807767
125243296	chr3:125243296:T:C	9.17237e-09	-1.67211	-4.18686e-10	3.52497e-06	-1.66186	-4.18686e-10
125243339	chr3:125243339:G:T	7.37291e-09	-0.624488	-1.26601	2.92726e-06	-0.518458	-1.3292
125244186	chr3:125244186:C:T	8.78143e-08	0.586915	-4.18686e-10	3.44508e-05	0.617806	-4.18686e-10
125244714	chr3:125244714:T:A	8.19708e-09	-1.78453	-4.18686e-10	3.08908e-06	-1.79385	-4.18686e-10
125244788	chr3:125244788:G:A	4.55255e-09	-1.54401	-0.828608	1.61392e-06	-1.53477	-0.908293
125245070	chr3:125245070:T:C	6.94289e-08	0.239815	0.112179	7.90596e-05	0.104823	1.34365
125245246	chr3:125245246:G:T	1.99709e-08	-1.81288e-10	-0.894032	7.50774e-06	-1.81288e-10	-0.905792
125245317	chr3:125245317:C:T	1.21298e-08	-1.81288e-10	-1.39264	4.46896e-06	-1.81288e-10	-1.42457
125245357	chr3:125245357:C:T	2.94569e-08	-1.81288e-10	-0.505379	1.02317e-05	-1.81288e-10	-0.596237
125245925	chr3:125245925:T:A	1.70456e-08	-0.0175494	-1.03487	9.00819e-06	-0.0613967	-0.662197
125246027	chr3:125246027:T:C	1.25912e-08	-1.81288e-10	-1.35531	4.47041e-06	-1.81288e-10	-1.42425
125246192	chr3:125246192:G:A	1.36982e-08	-1.81288e-10	-1.27105	5.01064e-06	-1.81288e-10	-1.31016
125246519	chr3:125246519:A:ATAT	1.63849e-08	0.320012	-1.41196	6.30041e-06	0.290398	-1.37151
125247084	chr3:125247084:T:C	1.5813e-08	0.287788	-1.41527	6.07218e-06	0.259048	-1.37706
125247138	chr3:125247138:G:T	2.60333e-08	-1.81288e-10	-0.628934	8.78112e-06	-1.81288e-10	-0.749123
125247582	chr3:125247582:G:C	1.74491e-08	0.382023	-1.41104	6.70767e-06	0.351864	-1.37034
125248469	chr3:125248469:G:A	1.2735e-08	0.047837	-1.39179	4.92897e-06	0.0141016	-1.3407
125249776	chr3:125249776:G:A	1.68191e-08	0.344272	-1.41007	6.46263e-06	0.313879	-1.36957
125250540	chr3:125250540:A:C	1.07931e-08	-0.0719873	-1.43741	4.04678e-06	-0.105348	-1.41846
125251294	chr3:125251294:C:T	3.68915e-08	-1.81288e-10	-0.280329	1.21357e-05	-1.81288e-10	-0.425579
125252072	chr3:125252072:A:G	1.17731e-08	-1.81288e-10	-1.4225	4.4115e-06	-1.81288e-10	-1.43751
125252376	chr3:125252376:T:C	1.44683e-08	-1.81288e-10	-1.21635	5.24492e-06	-1.81288e-10	-1.26447
125252389	chr3:125252389:G:A	2.41634e-08	0.10334	-0.806809	1.47863e-05	0.0585004	-0.286529
125252745	chr3:125252745:C:T	1.56332e-08	-1.81288e-10	-1.13891	5.76249e-06	-1.81288e-10	-1.17036
125252843	chr3:125252843:C:T	8.73643e-09	-1.72081	-4.18686e-10	3.34322e-06	-1.71479	-4.18686e-10
125253396	chr3:125253396:T:G	3.34675e-08	0.869803	-1.24754	1.20587e-05	0.966397	-1.39834
125254454	chr3:125254454:C:T	1.3287e-08	-0.341965	-0.959557	7.21822e-06	-0.38594	-0.559178
125254646	chr3:125254646:C:T	2.05548e-09	-1.73545	-1.43235	8.86768e-07	-1.66934	-1.37256
125255160	chr3:125255160:T:C	2.11402e-08	-1.81288e-10	-0.837131	7.81925e-06	-1.81288e-10	-0.865139
125255935	chr3:125255935:A:T	1.37394e-08	-1.81288e-10	-1.26804	5.02276e-06	-1.81288e-10	-1.30775
125256080	chr3:125256080:A:T	1.21844e-08	-1.81288e-10	-1.38815	4.66109e-06	-1.81288e-10	-1.38248
125257035	chr3:125257035:T:C	1.47466e-07	1.10529	-4.18686e-10	5.70245e-05	1.12175	-4.18686e-10
125257186	chr3:125257186:G:A	1.73785e-08	-0.00123077	-1.03185	9.18586e-06	-0.0447241	-0.659338
125257316	chr3:125257316:C:G	6.45683e-08	-1.81288e-10	0.279415	2.50878e-05	-1.81288e-10	0.300656
125257461	chr3:125257461:C:T	1.18663e-08	-1.81288e-10	-1.41461	4.41675e-06	-1.81288e-10	-1.43632
125257889	chr3:125257889:C:T	1.43071e-08	-1.81288e-10	-1.22755	5.15728e-06	-1.81288e-10	-1.28132
125257909	chr3:125257909:T:C	1.44234e-08	-1.81288e-10	-1.21945	5.19314e-06	-1.81288e-10	-1.27439
125258456	chr3:125258456:A:G	1.9384e-08	-0.0275346	-0.896325	1.17983e-05	-0.0750153	-0.378759
125258585	chr3:125258585:C:T	1.59812e-08	-0.0845887	-1.03231	8.47242e-06	-0.125856	-0.659055
125258624	chr3:125258624:A:T	1.56969e-08	0.27678	-1.41163	6.02989e-06	0.246389	-1.37139
125258807	chr3:125258807:T:C	1.09152e-08	-0.0623549	-1.4358	4.12982e-06	-0.095276	-1.40822
125259172	chr3:125259172:GGAAA:G	1.6678e-08	-1.81288e-10	-1.07422	5.55903e-06	-1.81288e-10	-1.2063
125259586	chr3:125259586:A:G	1.70664e-08	0.351106	-1.4023	6.59638e-06	0.321552	-1.35676
125260371	chr3:125260371:A:G	1.60929e-08	0.293312	-1.40325	6.219e-06	0.264051	-1.35817
125260558	chr3:125260558:G:A	1.34699e-08	-1.81288e-10	-1.28785	4.93379e-06	-1.81288e-10	-1.32562
125260560	chr3:125260560:C:T	2.60568e-09	-1.49427	-1.43635	1.04618e-06	-1.49098	-1.3856
125260808	chr3:125260808:G:A	9.21772e-09	-1.66718	-4.18686e-10	3.53921e-06	-1.65782	-4.18686e-10
125260847	chr3:125260847:A:G	1.56659e-08	-1.81288e-10	-1.13682	5.24063e-06	-1.81288e-10	-1.26528
125260941	chr3:125260941:T:C	2.62185e-09	-1.50678	-1.41765	1.01505e-06	-1.49512	-1.41167
125261106	chr3:125261106:G:A	1.38329e-08	-1.81288e-10	-1.26126	5.31105e-06	-1.81288e-10	-1.25194
125261801	chr3:125261801:A:G	1.89787e-08	-1.81288e-10	-0.944993	7.50268e-06	-1.81288e-10	-0.906467
125262491	chr3:125262491:G:C	1.83489e-08	-1.81288e-10	-0.978738	7.28845e-06	-1.81288e-10	-0.935436
125262565	chr3:125262565:G:T	1.41018e-08	-1.81288e-10	-1.24201	5.15657e-06	-1.81288e-10	-1.28146
125262791	chr3:125262791:T:C	1.10431e-08	-0.0496461	-1.43686	4.15156e-06	-0.0841637	-1.41408
125263091	chr3:125263091:T:C	1.74331e-08	-0.0430742	-0.986862	9.37604e-06	-0.0860495	-0.59752
125263226	chr3:125263226:G:A	8.84298e-09	-1.70869	-4.18686e-10	3.39272e-06	-1.70009	-4.18686e-10
125263408	chr3:125263408:G:A	8.441e-09	-1.75521	-4.18686e-10	3.25172e-06	-1.74254	-4.18686e-10
125263847	chr3:125263847:G:C	1.371e-08	-1.81288e-10	-1.27019	5.01422e-06	-1.81288e-10	-1.30945
125264382	chr3:125264382:G:A	1.57902e-08	-1.81288e-10	-1.12892	7.02064e-06	-1.81288e-10	-0.972873
125264485	chr3:125264485:T:C	5.57817e-09	-1.78774	-0.38171	2.2318e-06	-1.7915	-0.327424
125264600	chr3:125264600:A:G	9.08284e-09	-1.68192	-4.18686e-10	3.77935e-06	-1.59218	-4.18686e-10
125265540	chr3:125265540:A:G	1.34784e-08	-1.81288e-10	-1.28722	4.94052e-06	-1.81288e-10	-1.32426
125265600	chr3:125265600:G:C	8.24438e-09	-1.77878	-4.18686e-10	3.09346e-06	-1.79244	-4.18686e-10
125266261	chr3:125266261:T:C	1.08007e-08	-0.112207	-1.39649	4.16231e-06	-0.146315	-1.34934
125266355	chr3:125266355:G:T	4.52026e-09	-1.77133	-0.608405	1.79839e-06	-1.77649	-0.558341
125266694	chr3:125266694:G:C	4.50322e-09	-1.78801	-0.595501	1.79306e-06	-1.79174	-0.54607
125267035	chr3:125267035:C:T	3.56383e-09	-1.42623	-1.19124	1.30129e-06	-1.41631	-1.24206
125267564	chr3:125267564:C:G	2.8273e-08	-1.81288e-10	-0.546403	9.344e-06	-1.81288e-10	-0.686993
125267581	chr3:125267581:CAAT:C	4.64947e-09	-1.15472	-1.19684	2.01048e-06	-1.05352	-1.16983
125267696	chr3:125267696:C:T	5.43504e-09	-1.193	-1.00244	2.6468e-06	-1.35744	-0.590938
125267721	chr3:125267721:T:C	8.69848e-09	-1.72516	-4.18686e-10	3.16974e-06	-1.76808	-4.18686e-10
125267742	chr3:125267742:G:A	1.24652e-08	0.0247961	-1.39016	4.82805e-06	-0.00833072	-1.33895
125268355	chr3:125268355:AATAG:A	4.01987e-08	-1.81288e-10	-0.194475	1.96117e-05	-1.81288e-10	0.0544016
125268428	chr3:125268428:T:C	8.7201e-09	-1.72268	-4.18686e-10	3.55775e-06	-1.6526	-4.18686e-10
125269136	chr3:125269136:G:A	3.69437e-08	-1.81288e-10	-0.278914	1.7872e-05	-1.81288e-10	-0.0384892
125270012	chr3:125270012:T:C	8.4731e-09	-1.75141	-4.18686e-10	3.21974e-06	-1.75243	-4.18686e-10
125270550	chr3:125270550:A:C	5.0526e-09	-1.11702	-1.15139	2.18715e-06	-1.01538	-1.12375
125270695	chr3:125270695:G:C	1.3455e-08	-1.81288e-10	-1.28896	5.07783e-06	-1.81288e-10	-1.29684
125270887	chr3:125270887:A:G	6.05708e-09	-1.79076	-0.296324	2.43575e-06	-1.79368	-0.237792
125271560	chr3:125271560:G:A	5.51557e-09	-1.78116	-0.399577	1.95724e-06	-1.77133	-0.47886
125271625	chr3:125271625:T:C	3.8364e-09	-1.4674	-1.07637	1.39081e-06	-1.45946	-1.13238
125271701	chr3:125271701:G:T	1.27716e-08	0.0540576	-1.39514	4.91956e-06	0.0181459	-1.34665
125271869	chr3:125271869:C:T	8.33071e-09	-0.340396	-1.42796	3.21578e-06	-0.378963	-1.3747
125271994	chr3:125271994:G:A	1.71607e-08	-0.296793	-0.748895	1.09791e-05	-0.346643	-0.179093
125272044	chr3:125272044:A:G	8.51868e-09	-0.309025	-1.43702	3.1902e-06	-0.345806	-1.41584
125272633	chr3:125272633:ATATT:A	1.24242e-08	0.0296111	-1.39827	4.78094e-06	-0.00576283	-1.35133
125273635	chr3:125273635:A:C	1.1643e-08	-1.81288e-10	-1.43361	4.63712e-06	-1.81288e-10	-1.38763
125273706	chr3:125273706:T:C	2.14326e-08	0.441505	-1.2649	7.71313e-06	0.527023	-1.40583
125273766	chr3:125273766:A:C	3.43632e-08	-1.81288e-10	-0.351322	1.65416e-05	-1.81288e-10	-0.115846
125274206	chr3:125274206:G:A	2.91492e-09	-1.7552	-1.06327	1.03987e-06	-1.75225	-1.13038
125274325	chr3:125274325:T:C	1.16179e-08	-1.81288e-10	-1.43576	4.69562e-06	-1.81288e-10	-1.3751
125274734	chr3:125274734:G:A	2.96449e-08	-1.81288e-10	-0.49902	1.03044e-05	-1.81288e-10	-0.589154
125275118	chr3:125275118:G:C	4.72878e-09	-1.16593	-1.16871	2.02981e-06	-1.0692	-1.14459
125275189	chr3:125275189:A:G	1.13167e-07	1.51004	-0.669487	5.61437e-05	1.0921	0.0140849
125275343	chr3:125275343:C:T	1.21714e-08	0.0129917	-1.40221	4.69215e-06	-0.0192541	-1.35658
125275927	chr3:125275927:C:T	1.32959e-08	-1.81288e-10	-1.30085	5.67811e-06	-1.81288e-10	-1.18511
125276214	chr3:125276214:T:C	2.8406e-08	-1.81288e-10	-0.54171	9.87958e-06	-1.81288e-10	-0.631257
125276494	chr3:125276494:C:T	1.16525e-08	-1.81288e-10	-1.43279	4.48857e-06	-1.81288e-10	-1.42019
125277125	chr3:125277125:C:T	3.28092e-09	-1.54995	-1.15024	1.19253e-06	-1.54355	-1.2021
125277307	chr3:125277307:T:C	2.73163e-09	-1.44939	-1.43402	1.08305e-06	-1.44624	-1.3957
125278212	chr3:125278212:T:C	1.01894e-07	0.735621	-4.18686e-10	3.58981e-05	0.658958	-4.18686e-10
125279508	chr3:125279508:T:C	2.896e-08	-1.81288e-10	-0.522395	9.68202e-06	-1.81288e-10	-0.651457
125280748	chr3:125280748:T:C	1.29198e-08	-1.81288e-10	-1.32955	4.91767e-06	-1.81288e-10	-1.32889
125281487	chr3:125281487:A:G	1.2149e-08	0.0146189	-1.40568	4.6705e-06	-0.0181038	-1.36236
125281626	chr3:125281626:A:G	4.8008e-09	-0.895532	-1.42399	2.60416e-06	-0.737647	-1.22697
125282216	chr3:125282216:C:G	9.52599e-09	-0.20464	-1.42965	3.53874e-06	-0.241542	-1.41641
125282576	chr3:125282576:T:C	1.19738e-08	-1.81288e-10	-1.40559	4.68919e-06	-1.81288e-10	-1.37647
125282906	chr3:125282906:C:A	2.42616e-08	-1.81288e-10	-0.699413	9.159e-06	-1.81288e-10	-0.70699
125282981	chr3:125282981:C:A	1.26072e-08	-1.81288e-10	-1.35404	4.66981e-06	-1.81288e-10	-1.38061
125283254	chr3:125283254:T:C	1.04541e-07	-1.81288e-10	0.761275	4.28248e-05	-1.81288e-10	0.83539
125283331	chr3:125283331:T:C	1.20836e-08	0.00791689	-1.40437	4.64588e-06	-0.0253039	-1.36044
125283720	chr3:125283720:G:A	8.49606e-09	-0.311194	-1.43751	3.1654e-06	-0.347403	-1.42205
125284055	chr3:125284055:A:G	2.35249e-08	-1.81288e-10	-0.730249	1.17714e-05	-1.81288e-10	-0.456054
125285527	chr3:125285527:T:C	3.13804e-09	-1.5958	-1.14891	1.14222e-06	-1.5882	-1.20056
125285741	chr3:125285741:C:T	3.39346e-09	-1.6056	-1.06086	1.24072e-06	-1.59824	-1.10779
125286115	chr3:125286115:T:C	1.37911e-08	-0.321362	-0.942922	7.53227e-06	-0.364951	-0.537579
125286446	chr3:125286446:T:C	1.3705e-08	-1.81288e-10	-1.27055	5.01284e-06	-1.81288e-10	-1.30972
125286687	chr3:125286687:A:T	4.22588e-09	-1.58789	-0.859197	1.51489e-06	-1.58046	-0.925923
125286754	chr3:125286754:C:T	2.35365e-08	-1.81288e-10	-0.729755	8.83152e-06	-1.81288e-10	-0.7434
125287107	chr3:125287107:T:G	1.13017e-08	-0.0638472	-1.39951	4.33901e-06	-0.100619	-1.35346
125287166	chr3:125287166:T:C	9.38243e-09	-0.213388	-1.43608	4.06386e-06	-0.0943044	-1.42529
125289602	chr3:125289602:C:T	1.30111e-08	-1.81288e-10	-1.32251	4.90191e-06	-1.81288e-10	-1.3321
125289781	chr3:125289781:T:C	2.44825e-08	-1.81288e-10	-0.690349	8.53879e-06	-1.81288e-10	-0.777107
125289887	chr3:125289887:T:C	1.15977e-08	-1.81288e-10	-1.4375	4.43275e-06	-1.81288e-10	-1.43271
125289892	chr3:125289892:C:T	1.53199e-08	-1.81288e-10	-1.15916	4.70872e-06	-1.81288e-10	-1.37231
125289972	chr3:125289972:C:A	1.32765e-08	-1.81288e-10	-1.30232	5.53628e-06	-1.81288e-10	-1.21041
125290180	chr3:125290180:G:A	1.28343e-08	-1.81288e-10	-1.33619	4.74114e-06	-1.81288e-10	-1.36545
125290526	chr3:125290526:T:C	2.06422e-08	-0.86097	-4.18686e-10	7.30222e-06	-0.933549	-4.18686e-10
125290663	chr3:125290663:T:C	2.70722e-07	-1.81288e-10	1.71278	9.15112e-05	-1.81288e-10	1.59473
125291066	chr3:125291066:G:A	1.20618e-08	0.00439331	-1.40266	4.64422e-06	-0.0280839	-1.35802
125291088	chr3:125291088:T:C	9.46594e-09	-0.240191	-1.40042	3.524e-06	-0.248175	-1.41396
125291220	chr3:125291220:A:C	1.28157e-08	0.0633664	-1.401	4.93513e-06	0.029897	-1.35524
125291274	chr3:125291274:G:T	8.50691e-09	-0.309956	-1.43747	3.1672e-06	-0.345778	-1.4231
125291507	chr3:125291507:T:A	8.33818e-09	-1.76746	-4.18686e-10	3.13864e-06	-1.77794	-4.18686e-10
125291976	chr3:125291976:G:A	6.3842e-08	-1.81288e-10	0.268102	3.1161e-05	-1.81288e-10	0.517441
125292223	chr3:125292223:G:A	1.53481e-08	-1.81288e-10	-1.15732	6.19785e-06	-1.81288e-10	-1.09752
125292999	chr3:125292999:T:C	3.09633e-08	-1.81288e-10	-0.455506	8.90838e-06	-1.81288e-10	-0.734734
125293409	chr3:125293409:C:T	5.25968e-09	-1.24848	-0.979756	2.5935e-06	-1.40608	-0.562637
125294225	chr3:125294225:A:G	1.24832e-08	0.0411804	-1.40511	4.79333e-06	0.0080416	-1.36254
125294375	chr3:125294375:T:C	1.50604e-08	-1.81288e-10	-1.17624	5.79651e-06	-1.81288e-10	-1.16447
125295361	chr3:125295361:G:C	1.28026e-08	-1.81288e-10	-1.33866	4.90183e-06	-1.81288e-10	-1.33212
125295366	chr3:125295366:T:C	1.25951e-08	-1.81288e-10	-1.355	4.8348e-06	-1.81288e-10	-1.34589
125295734	chr3:125295734:AATAAG:A	1.19368e-08	-1.81288e-10	-1.40868	4.6727e-06	-1.81288e-10	-1.37999
125296625	chr3:125296625:A:T	1.22713e-08	-1.81288e-10	-1.38105	4.43759e-06	-1.81288e-10	-1.43162
125296626	chr3:125296626:A:T	1.22989e-08	-1.81288e-10	-1.3788	4.44101e-06	-1.81288e-10	-1.43084
125296986	chr3:125296986:T:C	1.349e-08	0.1316	-1.41796	5.15228e-06	0.0988277	-1.38112
125297583	chr3:125297583:T:C	2.71612e-09	-1.59879	-1.29032	1.01709e-06	-1.59398	-1.3108
125297625	chr3:125297625:T:C	8.63585e-09	-1.73239	-4.18686e-10	3.46948e-06	-1.67772	-4.18686e-10
125297928	chr3:125297928:C:T	1.19991e-08	-1.81288e-10	-1.40348	4.70634e-06	-1.81288e-10	-1.37282
125298749	chr3:125298749:C:T	1.45459e-08	0.196113	-1.40712	5.5719e-06	0.160725	-1.36472
125299618	chr3:125299618:A:T	3.32504e-09	-1.55903	-1.1278	1.20419e-06	-1.55394	-1.18198
125300795	chr3:125300795:ACAT:A	1.24993e-08	0.0315787	-1.39421	4.83113e-06	-0.00140236	-1.34524
125300947	chr3:125300947:A:G	1.26923e-08	0.0205547	-1.36787	4.97317e-06	-0.0127671	-1.3049
125301176	chr3:125301176:T:C	1.47704e-08	-1.81288e-10	-1.19569	5.30204e-06	-1.81288e-10	-1.25364
125302123	chr3:125302123:T:C	1.47825e-08	-1.81288e-10	-1.19486	5.93955e-06	-1.81288e-10	-1.14009
125302699	chr3:125302699:T:C	2.69812e-08	-1.81288e-10	-0.593169	7.93094e-06	-1.81288e-10	-0.850956
125303027	chr3:125303027:A:C	1.15828e-08	-0.0257549	-1.41303	4.43515e-06	-0.0585385	-1.37363
125305188	chr3:125305188:C:A	1.43081e-08	-1.81288e-10	-1.22748	5.15265e-06	-1.81288e-10	-1.28222
125305399	chr3:125305399:T:G	9.35867e-09	-0.220193	-1.43181	3.39383e-06	-0.264872	-1.4349
125305426	chr3:125305426:T:C	1.41576e-08	0.192408	-1.43047	5.29325e-06	0.150254	-1.40555
125305926	chr3:125305926:C:T	8.56152e-09	-0.303811	-1.43722	3.17695e-06	-0.340536	-1.42527
125306208	chr3:125306208:A:G	9.87287e-08	-1.81288e-10	0.704066	4.0235e-05	-1.81288e-10	0.773009
125307450	chr3:125307450:T:C	2.83069e-08	0.660146	-1.20535	9.86625e-06	0.746277	-1.37888
125307451	chr3:125307451:T:C	2.81553e-08	0.663195	-1.21377	9.8538e-06	0.74933	-1.3832
125307454	chr3:125307454:T:C	2.83439e-08	0.660575	-1.20447	9.8746e-06	0.746444	-1.37821
125307885	chr3:125307885:C:T	1.29091e-08	0.07006	-1.40043	4.99804e-06	0.0396734	-1.35235
125308595	chr3:125308595:A:G	1.42402e-08	-1.81288e-10	-1.23224	4.55525e-06	-1.81288e-10	-1.40545
125308818	chr3:125308818:A:G	2.42802e-08	0.603713	-1.30236	8.8974e-06	0.684326	-1.42029
125309227	chr3:125309227:T:A	1.15982e-08	-1.81288e-10	-1.43746	4.49512e-06	-1.81288e-10	-1.41874
125309605	chr3:125309605:A:C	1.36659e-08	-1.81288e-10	-1.27341	5.00196e-06	-1.81288e-10	-1.3119
125309805	chr3:125309805:C:T	1.21974e-08	0.0235723	-1.41066	4.67246e-06	-0.00995125	-1.37009
125310048	chr3:125310048:C:T	2.03862e-09	-1.75074	-1.4253	8.51254e-07	-1.69193	-1.39084
125310200	chr3:125310200:C:T	1.50395e-08	-1.81288e-10	-1.17763	5.38087e-06	-1.81288e-10	-1.23888
125310531	chr3:125310531:A:G	1.5778e-08	-1.81288e-10	-1.1297	6.07547e-06	-1.81288e-10	-1.11747
125310621	chr3:125310621:A:G	1.2591e-08	0.0534975	-1.40882	4.82782e-06	0.0198991	-1.36723
125310896	chr3:125310896:A:AAG	2.49211e-07	2.31781	-0.68782	0.000130305	1.78024	0.167912
125310917	chr3:125310917:C:A	1.29221e-08	0.0793112	-1.40868	4.95311e-06	0.045291	-1.367
125311035	chr3:125311035:G:A	4.55656e-09	-1.7677	-0.604039	1.81245e-06	-1.77317	-0.553876
125311537	chr3:125311537:T:C	1.26515e-08	0.065509	-1.41604	4.85066e-06	0.0334446	-1.37606
125312160	chr3:125312160:A:G	1.27071e-08	0.061874	-1.40803	4.87317e-06	0.0280025	-1.36599
125312824	chr3:125312824:T:C	1.51423e-08	-1.81288e-10	-1.17081	6.66132e-06	-1.81288e-10	-1.02541
125313094	chr3:125313094:T:C	1.44095e-08	-1.81288e-10	-1.22042	5.54183e-06	-1.81288e-10	-1.2094
125313148	chr3:125313148:T:C	4.35595e-07	-1.81288e-10	2.1884	0.000211134	-1.81288e-10	2.43076
125314078	chr3:125314078:G:A	5.35109e-09	-1.77059	-0.440418	2.1357e-06	-1.77595	-0.386987
125314499	chr3:125314499:C:T	1.57679e-08	-0.299782	-0.830548	4.12688e-06	-0.317373	-1.18683
125314833	chr3:125314833:G:A	1.50343e-08	0.234973	-1.41295	5.73419e-06	0.197444	-1.37272
125314991	chr3:125314991:T:G	8.83789e-09	-0.271831	-1.43743	3.29768e-06	-0.309711	-1.4188
125315240	chr3:125315240:C:T	8.39716e-09	-0.322903	-1.43751	3.12838e-06	-0.359895	-1.42132
125315315	chr3:125315315:A:G	9.50353e-08	0.665939	-4.18686e-10	3.36177e-05	0.593327	-4.18686e-10
125315694	chr3:125315694:C:G	1.15978e-08	-1.81288e-10	-1.43749	4.42687e-06	-1.81288e-10	-1.43403
125315780	chr3:125315780:T:C	1.06332e-07	0.778261	-4.18686e-10	3.74521e-05	0.701336	-4.18686e-10
125315954	chr3:125315954:T:C	1.23987e-08	-1.81288e-10	-1.37071	4.45666e-06	-1.81288e-10	-1.42733
125316002	chr3:125316002:C:T	1.6402e-08	-0.262809	-0.828099	4.2871e-06	-0.281161	-1.18495
125317525	chr3:125317525:G:A	7.77771e-08	-0.0195324	0.485071	0.000100088	-0.150083	1.83441
125317595	chr3:125317595:C:T	1.44645e-08	0.1677	-1.38431	5.58645e-06	0.129884	-1.33127
125318038	chr3:125318038:T:C	1.26643e-08	0.0386141	-1.38814	4.90119e-06	0.00409947	-1.33635
125318455	chr3:125318455:G:T	1.34842e-08	-1.81288e-10	-1.28679	4.93823e-06	-1.81288e-10	-1.32472
125318502	chr3:125318502:A:AG	4.54882e-09	-0.982182	-1.39126	1.85703e-06	-0.887647	-1.4151
125318592	chr3:125318592:C:A	1.43264e-08	-1.22621	-4.18686e-10	4.95578e-06	-1.32117	-4.18686e-10
125319096	chr3:125319096:T:C	6.13074e-09	-1.7849	-0.290088	2.45438e-06	-1.7887	-0.235152
125320175	chr3:125320175:C:T	1.33089e-08	0.101684	-1.40156	5.11754e-06	0.0668993	-1.35595
125320262	chr3:125320262:T:C	1.3233e-08	0.103199	-1.4088	5.06628e-06	0.0678527	-1.36697
125320745	chr3:125320745:C:T	1.52066e-08	-1.81288e-10	-1.16658	5.86728e-06	-1.81288e-10	-1.15234
125320747	chr3:125320747:C:A	5.60569e-09	-0.740445	-1.42408	3.88643e-06	-0.578105	-0.986131
125321449	chr3:125321449:T:G	1.5538e-08	-1.81288e-10	-1.14502	5.27268e-06	-1.81288e-10	-1.25919
125321854	chr3:125321854:A:G	1.66884e-08	-1.07359	-4.18686e-10	5.51046e-06	-1.21508	-4.18686e-10
125322210	chr3:125322210:T:C	8.6779e-09	-0.541612	-1.18592	3.36308e-06	-0.439804	-1.26906
125322228	chr3:125322228:G:A	1.35509e-08	-1.81288e-10	-1.28186	4.96101e-06	-1.81288e-10	-1.32012
125323130	chr3:125323130:T:C	1.26345e-08	0.0473258	-1.3992	4.85845e-06	0.01163	-1.35264
125323893	chr3:125323893:A:T	1.36201e-08	0.120649	-1.39741	5.24535e-06	0.0853067	-1.34969
125323938	chr3:125323938:A:G	1.33565e-08	0.115213	-1.41152	5.12117e-06	0.0808274	-1.36917
125324348	chr3:125324348:T:C	8.52744e-09	-1.74502	-4.18686e-10	3.19878e-06	-1.75896	-4.18686e-10
125324364	chr3:125324364:T:C	1.18106e-08	-1.81288e-10	-1.41931	4.61156e-06	-1.81288e-10	-1.39316
125324493	chr3:125324493:C:T	8.29021e-09	-0.335906	-1.43733	3.10253e-06	-0.371364	-1.41815
125324632	chr3:125324632:TCCTTCACA:T	1.34747e-08	-1.81288e-10	-1.2875	4.93535e-06	-1.81288e-10	-1.3253
125325376	chr3:125325376:T:C	1.6691e-08	-1.81288e-10	-1.07344	7.20816e-06	-1.81288e-10	-0.946514
125325464	chr3:125325464:C:T	8.62618e-09	-0.296046	-1.43746	3.21984e-06	-0.33235	-1.42004
125325520	chr3:125325520:C:T	1.65256e-08	-1.81288e-10	-1.0834	6.38889e-06	-1.81288e-10	-1.06717
125325521	chr3:125325521:G:A	4.79879e-08	-1.81288e-10	-0.0173607	1.58497e-05	-1.81288e-10	-0.158578
125325534	chr3:125325534:T:C	8.54197e-09	-0.30791	-1.43541	3.21582e-06	-0.345449	-1.4082
125325546	chr3:125325546:A:G	3.4682e-09	-1.50841	-1.13626	1.25977e-06	-1.50049	-1.19031
125325550	chr3:125325550:C:G	3.08824e-08	-1.81288e-10	-0.458124	1.49077e-05	-1.81288e-10	-0.219851
125326317	chr3:125326317:C:T	4.98453e-09	-1.78506	-0.496907	1.9895e-06	-1.78903	-0.444811
125326318	chr3:125326318:G:A	1.27294e-08	-1.81288e-10	-1.3444	4.51319e-06	-1.81288e-10	-1.41472
125326320	chr3:125326320:C:T	1.16153e-08	-1.81288e-10	-1.43599	4.41156e-06	-1.81288e-10	-1.4375
125326635	chr3:125326635:T:C	3.6986e-09	-1.69769	-0.88266	1.63385e-06	-1.66455	-0.766237
125326745	chr3:125326745:T:A	3.32761e-09	-1.3946	-1.29146	1.32744e-06	-1.34068	-1.2978
125326806	chr3:125326806:A:G	3.93546e-08	-1.81288e-10	-0.215695	1.94042e-05	-1.81288e-10	0.0437641
125326980	chr3:125326980:G:A	1.19081e-08	-1.81288e-10	-1.41109	4.57105e-06	-1.81288e-10	-1.40198
125327315	chr3:125327315:CTAAA:C	1.26921e-08	-1.81288e-10	-1.34733	4.787e-06	-1.81288e-10	-1.35582
125327721	chr3:125327721:G:A	1.52422e-08	-1.81288e-10	-1.16424	6.72358e-06	-1.81288e-10	-1.01611
125327956	chr3:125327956:TAC:T	1.34914e-08	-1.81288e-10	-1.28626	4.94012e-06	-1.81288e-10	-1.32434
125328078	chr3:125328078:GATA:G	1.17498e-08	-1.81288e-10	-1.42447	4.41694e-06	-1.81288e-10	-1.43628
125329212	chr3:125329212:A:G	1.21051e-08	-1.81288e-10	-1.39469	4.61519e-06	-1.81288e-10	-1.39237
125329334	chr3:125329334:TATATATAAAATTTTAC:T	1.45833e-08	-1.81288e-10	-1.20843	6.26413e-06	-1.81288e-10	-1.08689
125330649	chr3:125330649:C:T	1.99586e-09	-1.75978	-1.43745	8.87366e-07	-1.70436	-1.33686
125331029	chr3:125331029:G:T	2.35245e-08	-1.81288e-10	-0.730265	8.82818e-06	-1.81288e-10	-0.743778
125331291	chr3:125331291:T:C	2.55044e-08	-1.81288e-10	-0.649458	8.88999e-06	-1.81288e-10	-0.736802
125331555	chr3:125331555:A:C	1.48864e-08	-1.81288e-10	-1.18786	5.72843e-06	-1.81288e-10	-1.17629
125331690	chr3:125331690:C:A	1.16522e-08	-1.81288e-10	-1.43281	4.44176e-06	-1.81288e-10	-1.43068
125332084	chr3:125332084:A:G	3.88024e-09	-1.50705	-1.02536	1.40159e-06	-1.4995	-1.08462
125332085	chr3:125332085:T:C	9.47104e-09	-1.64007	-4.18686e-10	3.56457e-06	-1.65068	-4.18686e-10
125332302	chr3:125332302:G:T	2.41492e-08	-1.81288e-10	-0.704059	1.14218e-05	-1.81288e-10	-0.486201
125332643	chr3:125332643:G:A	8.65224e-09	-0.296322	-1.43417	3.26362e-06	-0.333668	-1.40522
125333156	chr3:125333156:G:A	1.4363e-08	-1.81288e-10	-1.22366	5.52763e-06	-1.81288e-10	-1.21197
125333297	chr3:125333297:GA:G	2.64132e-08	-1.81288e-10	-0.614447	9.24756e-06	-1.81288e-10	-0.697368
125333540	chr3:125333540:G:A	1.23258e-08	0.0459046	-1.42252	4.6916e-06	0.0116376	-1.38759
125333675	chr3:125333675:GA:G	1.21301e-08	-1.81288e-10	-1.39262	4.48898e-06	-1.81288e-10	-1.4201
125333853	chr3:125333853:C:T	1.30002e-08	0.0980913	-1.42143	4.94877e-06	0.0631904	-1.38578
125334848	chr3:125334848:C:A	1.31001e-08	0.102688	-1.41838	5.00218e-06	0.0684866	-1.38034
125334893	chr3:125334893:C:T	6.23779e-09	-0.9929	-1.06478	1.71739e-06	-1.07624	-1.30468
125335087	chr3:125335087:T:TTC	1.75187e-08	-0.23553	-0.789507	1.10834e-05	-0.284438	-0.231842
125335525	chr3:125335525:T:C	1.37834e-08	-0.26917	-0.995671	3.84988e-06	-0.287318	-1.28637
125336282	chr3:125336282:T:C	1.34657e-08	-1.81288e-10	-1.28816	4.9324e-06	-1.81288e-10	-1.3259
125337050	chr3:125337050:T:A	2.32242e-08	-1.81288e-10	-0.743113	8.68331e-06	-1.81288e-10	-0.760324
125337366	chr3:125337366:A:T	1.20931e-08	-1.81288e-10	-1.39567	4.68874e-06	-1.81288e-10	-1.37656
125337623	chr3:125337623:ATTCTGATAAAGTACT:A	1.36909e-08	-1.81288e-10	-1.27158	5.00817e-06	-1.81288e-10	-1.31066
125337880	chr3:125337880:T:G	2.82504e-08	-1.81288e-10	-0.547203	9.76707e-06	-1.81288e-10	-0.642711
125337951	chr3:125337951:T:A	1.31422e-08	0.123965	-1.43645	4.92629e-06	0.0920405	-1.41918
125338205	chr3:125338205:T:C	9.37219e-09	-1.65056	-4.18686e-10	3.4414e-06	-1.68585	-4.18686e-10
125338817	chr3:125338817:T:C	1.33328e-08	0.10989	-1.40797	5.11168e-06	0.0755112	-1.36571
125339626	chr3:125339626:C:T	5.70127e-09	-0.73128	-1.41634	4.0788e-06	-0.568419	-0.947505
125339886	chr3:125339886:T:C	3.32379e-09	-1.56326	-1.12394	1.22044e-06	-1.55541	-1.16711
125339989	chr3:125339989:A:G	1.38074e-08	-1.81288e-10	-1.2631	5.96573e-06	-1.81288e-10	-1.1357
125340088	chr3:125340088:T:G	1.38543e-08	0.150239	-1.40995	5.3004e-06	0.114867	-1.36881
125340758	chr3:125340758:G:A	1.43191e-08	-1.81288e-10	-1.22671	5.08394e-06	-1.81288e-10	-1.29564
125340762	chr3:125340762:G:A	1.15979e-08	-1.81288e-10	-1.43748	4.5041e-06	-1.81288e-10	-1.41674
125340769	chr3:125340769:G:A	4.13511e-09	-1.5504	-0.918397	1.47752e-06	-1.54161	-0.989748
125340817	chr3:125340817:T:A	1.35099e-08	-1.81288e-10	-1.28489	4.67382e-06	-1.81288e-10	-1.37975
125340861	chr3:125340861:G:A	3.36607e-08	-1.81288e-10	-0.371979	1.24457e-05	-1.81288e-10	-0.400352
125341950	chr3:125341950:C:T	1.31992e-08	-1.81288e-10	-1.30815	4.84676e-06	-1.81288e-10	-1.34342
125342046	chr3:125342046:G:A	1.21928e-08	-1.38746	-4.18686e-10	4.56844e-06	-1.40256	-4.18686e-10
125342298	chr3:125342298:C:T	1.40219e-08	-1.81288e-10	-1.24769	5.11621e-06	-1.81288e-10	-1.28931
125342749	chr3:125342749:T:C	1.16405e-08	-1.81288e-10	-1.43382	4.41313e-06	-1.81288e-10	-1.43714
125343016	chr3:125343016:C:T	1.34652e-08	-1.81288e-10	-1.2882	4.9323e-06	-1.81288e-10	-1.32592
125343167	chr3:125343167:G:A	1.24448e-08	-1.367	-4.18686e-10	4.65816e-06	-1.38311	-4.18686e-10
125343666	chr3:125343666:T:C	1.04798e-08	-0.170339	-1.36852	3.71414e-06	-0.178452	-1.43113
125343786	chr3:125343786:C:T	8.66602e-09	-1.7289	-4.18686e-10	3.3187e-06	-1.72215	-4.18686e-10
125345142	chr3:125345142:T:C	1.44092e-08	0.203768	-1.42421	5.4655e-06	0.16935	-1.39262
125345264	chr3:125345264:C:G	4.40012e-08	-0.104093	-4.18686e-10	1.54826e-05	-0.182009	-4.18686e-10
125345399	chr3:125345399:C:T	1.36126e-08	-1.81288e-10	-1.27731	4.97907e-06	-1.81288e-10	-1.31648
125345628	chr3:125345628:A:T	1.29673e-08	-1.81288e-10	-1.32588	5.47968e-06	-1.81288e-10	-1.22068
125345712	chr3:125345712:T:G	3.95364e-09	-1.49355	-1.02012	1.4205e-06	-1.48453	-1.08618
125346493	chr3:125346493:C:A	1.12559e-08	-1.46741	-4.18686e-10	4.49956e-06	-1.41775	-4.18686e-10
125346511	chr3:125346511:G:A	1.15977e-08	-1.81288e-10	-1.4375	4.42023e-06	-1.81288e-10	-1.43553
125346785	chr3:125346785:T:C	4.69991e-08	-0.03818	-4.18686e-10	2.08643e-05	0.11631	-4.18686e-10
125346951	chr3:125346951:T:C	1.23288e-08	-1.37637	-4.18686e-10	4.68268e-06	-1.37786	-4.18686e-10
125347573	chr3:125347573:T:A	2.19101e-07	-1.81288e-10	1.50122	7.31448e-05	-1.81288e-10	1.37071
125347751	chr3:125347751:G:A	1.17467e-08	-1.42474	-4.18686e-10	4.11289e-06	-1.5076	-4.18686e-10
125347937	chr3:125347937:G:A	4.7383e-09	-0.913805	-1.41883	1.90016e-06	-0.903774	-1.37602
125348024	chr3:125348024:G:A	2.49484e-08	-1.81288e-10	-0.671497	8.71292e-06	-1.81288e-10	-0.75692
125348330	chr3:125348330:G:C	1.31336e-08	0.0752054	-1.38834	5.09543e-06	0.0439142	-1.3373
125348350	chr3:125348350:G:A	1.16381e-08	-1.81288e-10	-1.43402	4.48367e-06	-1.81288e-10	-1.42129
125348732	chr3:125348732:C:T	3.53656e-09	-1.18819	-1.43696	1.47942e-06	-1.09277	-1.43731
125349336	chr3:125349336:G:A	1.19242e-08	-1.81288e-10	-1.40974	4.54679e-06	-1.81288e-10	-1.40731
125349520	chr3:125349520:C:A	1.74671e-08	-1.81288e-10	-1.02799	7.87631e-06	-1.81288e-10	-0.857868
125349758	chr3:125349758:T:C	1.21686e-08	-1.81288e-10	-1.38945	4.45768e-06	-1.81288e-10	-1.4271
125350005	chr3:125350005:T:C	5.07883e-09	-1.1413	-1.12193	2.19439e-06	-1.04541	-1.09041
125350137	chr3:125350137:C:G	1.16048e-08	-1.81288e-10	-1.43689	4.57529e-06	-1.81288e-10	-1.40106
125350318	chr3:125350318:G:GC	1.16894e-08	-1.81288e-10	-1.42962	4.58559e-06	-1.81288e-10	-1.39881
125350563	chr3:125350563:TG:T	1.16158e-08	-1.81288e-10	-1.43594	4.47957e-06	-1.81288e-10	-1.4222
125350660	chr3:125350660:C:T	3.66801e-09	-1.16017	-1.42849	1.39407e-06	-1.15482	-1.43468
125350728	chr3:125350728:G:A	4.88558e-09	-1.17445	-1.12757	2.69478e-06	-1.17539	-0.755021
125350951	chr3:125350951:A:G	1.17654e-08	-1.81288e-10	-1.42314	4.54914e-06	-1.81288e-10	-1.40679
125351693	chr3:125351693:T:A	8.25362e-09	-1.77766	-4.18686e-10	3.11567e-06	-1.78528	-4.18686e-10
125351901	chr3:125351901:A:G	3.53766e-09	-1.18871	-1.43613	1.37324e-06	-1.1861	-1.41846
125352557	chr3:125352557:G:A	2.30453e-08	-1.81288e-10	-0.750847	8.20508e-06	-1.81288e-10	-0.816974
125352921	chr3:125352921:T:C	1.48607e-08	-1.81288e-10	-1.18959	5.03792e-06	-1.81288e-10	-1.30473
125353340	chr3:125353340:G:T	5.20338e-09	-1.1149	-1.1241	2.87711e-06	-1.11505	-0.749888
125353797	chr3:125353797:G:A	1.16485e-08	-1.81288e-10	-1.43314	4.41416e-06	-1.81288e-10	-1.43691
125353856	chr3:125353856:G:A	4.02255e-09	-1.55959	-0.936799	2.85953e-06	-1.54855	-0.322524
125353900	chr3:125353900:C:T	1.4265e-08	-1.81288e-10	-1.2305	6.20478e-06	-1.81288e-10	-1.09641
125354467	chr3:125354467:T:C	1.48307e-08	0.183604	-1.37521	5.85384e-06	0.143628	-1.29826
125355330	chr3:125355330:T:G	6.01831e-09	-1.76589	-0.327613	2.40911e-06	-1.77175	-0.270717
125356169	chr3:125356169:A:C	3.07943e-08	0.931018	-1.392	1.22186e-05	1.01869	-1.43746
125356235	chr3:125356235:T:C	1.43089e-08	0.174399	-1.40183	5.5203e-06	0.140755	-1.35405
125356456	chr3:125356456:A:G	1.57717e-08	0.200168	-1.33026	6.35102e-06	0.163903	-1.23701
125357407	chr3:125357407:A:C	1.47053e-08	0.222348	-1.42245	5.55912e-06	0.181925	-1.38821
125357423	chr3:125357423:C:A	5.2765e-09	-1.56481	-0.660233	1.37907e-06	-1.55405	-1.04626
125357565	chr3:125357565:A:AG	1.56114e-08	-1.5173	0.376995	1.07528e-05	-1.49482	0.948259
125357940	chr3:125357940:CT:C	4.3499e-09	-0.991305	-1.42685	1.73609e-06	-0.981181	-1.38891
125358310	chr3:125358310:C:A	1.16e-08	-1.81288e-10	-1.4373	4.43999e-06	-1.81288e-10	-1.43108
125358566	chr3:125358566:A:G	5.27035e-09	-1.74893	-0.477282	2.08834e-06	-1.75614	-0.42922
125359431	chr3:125359431:T:C	1.11038e-08	-1.48102	-4.18686e-10	4.43399e-06	-1.43243	-4.18686e-10
125359872	chr3:125359872:C:T	2.63824e-08	-1.81288e-10	-0.615613	9.24078e-06	-1.81288e-10	-0.698101
125360170	chr3:125360170:T:C	1.18729e-08	-1.81288e-10	-1.41405	4.84542e-06	-1.81288e-10	-1.34369
125360476	chr3:125360476:G:A	4.08705e-09	-1.48324	-0.997246	1.46448e-06	-1.47379	-1.06643
125360677	chr3:125360677:C:T	4.96063e-09	-1.12969	-1.15709	2.6945e-06	-1.12892	-0.801592
125361336	chr3:125361336:T:C	5.10946e-09	-1.09872	-1.1585	2.2287e-06	-0.995102	-1.12521
125361395	chr3:125361395:C:T	1.27177e-08	-1.34531	-4.18686e-10	4.63731e-06	-1.38759	-4.18686e-10
125361668	chr3:125361668:T:A	9.92207e-09	-0.158618	-1.43493	3.77851e-06	-0.196611	-1.39579
125362185	chr3:125362185:A:G	1.17765e-08	-1.81288e-10	-1.4222	4.4351e-06	-1.81288e-10	-1.43218
125362485	chr3:125362485:A:C	1.42296e-08	-1.81288e-10	-1.23298	6.18385e-06	-1.81288e-10	-1.09979
125362568	chr3:125362568:T:G	1.29078e-08	-1.81288e-10	-1.33048	5.455e-06	-1.81288e-10	-1.22519
125362577	chr3:125362577:C:T	4.38424e-09	-1.02567	-1.38462	1.82849e-06	-1.0177	-1.30053
125363283	chr3:125363283:C:T	1.55926e-08	-1.81288e-10	-1.14151	6.90237e-06	-1.81288e-10	-0.989863
125363831	chr3:125363831:C:T	4.94118e-09	-0.855738	-1.43497	1.95481e-06	-0.842665	-1.40877
125364351	chr3:125364351:A:G	4.82271e-09	-0.877462	-1.43751	2.12643e-06	-0.747338	-1.41995
125364650	chr3:125364650:AGTT:A	3.91625e-09	-1.11038	-1.41279	1.58086e-06	-1.09851	-1.36525
125365832	chr3:125365832:A:G	1.34498e-08	-1.81288e-10	-1.28934	4.92733e-06	-1.81288e-10	-1.32693
125366037	chr3:125366037:C:G	1.25287e-08	-1.81288e-10	-1.36028	4.73753e-06	-1.81288e-10	-1.36621
125366152	chr3:125366152:CAT:C	8.57705e-09	-1.73922	-4.18686e-10	3.27957e-06	-1.73401	-4.18686e-10
125366753	chr3:125366753:C:T	1.80307e-08	-1.81288e-10	-0.996234	8.48471e-06	-1.81288e-10	-0.783462
125367223	chr3:125367223:T:C	1.44728e-08	-1.81288e-10	-1.21604	5.44579e-06	-1.81288e-10	-1.22689
125367291	chr3:125367291:C:T	1.57854e-08	-1.81288e-10	-1.12922	6.9972e-06	-1.81288e-10	-0.976217
125368742	chr3:125368742:C:T	2.60446e-08	-1.81288e-10	-0.628499	1.23174e-05	-1.81288e-10	-0.410714
125368834	chr3:125368834:C:T	1.08493e-08	-0.0667554	-1.43746	4.05585e-06	-0.0994658	-1.4221
125370344	chr3:125370344:C:T	8.14294e-07	-1.81288e-10	2.81401	0.000246753	-1.81288e-10	2.58666
125370427	chr3:125370427:T:C	1.16088e-08	-1.81288e-10	-1.43655	4.46024e-06	-1.81288e-10	-1.42652
125370465	chr3:125370465:C:G	1.16109e-08	-1.81288e-10	-1.43636	4.44582e-06	-1.81288e-10	-1.42976
125371151	chr3:125371151:A:G	1.80663e-08	-1.81288e-10	-0.994259	7.19031e-06	-1.81288e-10	-0.948993
125371206	chr3:125371206:G:A	1.34098e-08	-1.81288e-10	-1.29232	4.9152e-06	-1.81288e-10	-1.32939
125372311	chr3:125372311:A:G	3.09241e-08	-1.81288e-10	-0.456774	1.06954e-05	-1.81288e-10	-0.55191
125372423	chr3:125372423:G:A	1.15982e-08	-1.81288e-10	-1.43746	4.4301e-06	-1.81288e-10	-1.43331
125372911	chr3:125372911:G:A	6.34969e-09	-1.10022	-0.939683	4.16525e-06	-1.09697	-0.397982
125373614	chr3:125373614:T:C	1.3471e-08	-1.81288e-10	-1.28777	4.9342e-06	-1.81288e-10	-1.32554
125375471	chr3:125375471:G:T	1.21264e-08	-1.81288e-10	-1.39293	5.58707e-06	-1.81288e-10	-1.20127
125375621	chr3:125375621:C:T	3.50415e-09	-1.79859	-0.835773	1.38297e-06	-1.79813	-0.799364
125375800	chr3:125375800:CT:C	1.99527e-08	-1.81288e-10	-0.894942	8.77753e-06	-1.81288e-10	-0.749533
125376022	chr3:125376022:A:G	7.52752e-09	-1.80234	-0.0674065	3.0359e-06	-1.80229	-0.00893457
125377577	chr3:125377577:T:A	1.43981e-08	-1.81288e-10	-1.22121	5.10698e-06	-1.81288e-10	-1.29112
125377667	chr3:125377667:C:A	3.76573e-09	-1.80092	-0.76145	1.48964e-06	-1.80064	-0.722556
125377685	chr3:125377685:C:T	1.43819e-08	-1.81288e-10	-1.22234	5.10221e-06	-1.81288e-10	-1.29205
125378194	chr3:125378194:G:T	9.55714e-09	-1.63102	-4.18686e-10	3.54675e-06	-1.6557	-4.18686e-10
125378243	chr3:125378243:C:G	1.65835e-08	-1.81288e-10	-1.0799	6.37023e-06	-1.81288e-10	-1.07009
125378614	chr3:125378614:A:G	1.43701e-08	-1.81288e-10	-1.22316	5.09891e-06	-1.81288e-10	-1.2927
125378829	chr3:125378829:T:C	3.64584e-08	-1.81288e-10	-0.292138	1.75905e-05	-1.81288e-10	-0.0543694
125379163	chr3:125379163:A:G	6.33826e-08	-1.81288e-10	0.260881	2.61611e-05	-1.81288e-10	0.342546
125379283	chr3:125379283:G:T	1.48065e-08	-1.81288e-10	-1.19324	6.20221e-06	-1.81288e-10	-1.09682
125379290	chr3:125379290:T:C	1.28071e-08	-1.81288e-10	-1.33831	5.35087e-06	-1.81288e-10	-1.24447
125379402	chr3:125379402:A:G	1.48134e-08	-1.81288e-10	-1.19277	5.13536e-06	-1.81288e-10	-1.28558
125379852	chr3:125379852:G:A	1.9196e-08	-0.933607	-4.18686e-10	6.92883e-06	-0.986036	-4.18686e-10
125380055	chr3:125380055:TG:T	1.17623e-08	-1.81288e-10	-1.42341	4.42149e-06	-1.81288e-10	-1.43525
125380145	chr3:125380145:A:G	5.73652e-09	-1.13468	-1.00678	1.54452e-06	-1.21199	-1.27502
125380727	chr3:125380727:G:A	1.18996e-08	-1.81288e-10	-1.4118	4.43064e-06	-1.81288e-10	-1.43318
125381884	chr3:125381884:A:G	1.63307e-08	-1.81288e-10	-1.09526	5.56249e-06	-1.81288e-10	-1.20568
125382035	chr3:125382035:T:C	1.62192e-08	-1.81288e-10	-1.10212	7.03685e-06	-1.81288e-10	-0.970566
125382684	chr3:125382684:A:G	1.26254e-08	-1.81288e-10	-1.3526	4.84268e-06	-1.81288e-10	-1.34426
125382781	chr3:125382781:A:G	1.43952e-08	-1.81288e-10	-1.22142	5.10585e-06	-1.81288e-10	-1.29134
125382954	chr3:125382954:T:G	5.95239e-09	-0.667047	-1.43747	2.68372e-06	-0.509836	-1.42469
125383231	chr3:125383231:G:A	7.35196e-09	-0.712861	-1.18048	3.30232e-06	-0.951169	-0.775934
125383386	chr3:125383386:T:TG	3.17047e-08	-1.81288e-10	-0.431844	1.10125e-05	-1.81288e-10	-0.5227
125383487	chr3:125383487:C:T	1.18885e-08	-1.81288e-10	-1.41274	4.54288e-06	-1.81288e-10	-1.40817
125383800	chr3:125383800:T:C	2.53079e-08	-0.709141	0.0519508	3.14384e-05	-0.734753	1.26106
125385772	chr3:125385772:T:A	1.5229e-08	-0.768457	-0.39665	1.83726e-05	-0.799882	0.789018
125386962	chr3:125386962:G:A	5.42782e-09	-1.80239	-0.39438	2.16698e-06	-1.80234	-0.346052
125387363	chr3:125387363:G:A	1.38589e-08	-1.81288e-10	-1.25938	5.14502e-06	-1.81288e-10	-1.2837
125387599	chr3:125387599:A:G	5.09984e-09	-0.846579	-1.41252	2.20779e-06	-0.707169	-1.42257
125387887	chr3:125387887:A:C	1.17814e-08	-1.81288e-10	-1.42179	4.4135e-06	-1.81288e-10	-1.43706
125388509	chr3:125388509:T:G	1.2376e-08	-1.81288e-10	-1.37255	4.77255e-06	-1.81288e-10	-1.35885
125388524	chr3:125388524:G:C	1.20347e-08	-1.81288e-10	-1.40051	4.62732e-06	-1.81288e-10	-1.38975
125388676	chr3:125388676:T:C	1.1976e-08	-1.81288e-10	-1.40541	4.76524e-06	-1.81288e-10	-1.36038
125390025	chr3:125390025:T:C	1.16813e-08	-1.81288e-10	-1.43032	4.41236e-06	-1.81288e-10	-1.43732
125390608	chr3:125390608:C:T	1.16462e-08	-1.81288e-10	-1.43333	4.50195e-06	-1.81288e-10	-1.41722
125391184	chr3:125391184:T:G	1.77282e-08	-1.81288e-10	-1.01315	6.86195e-06	-1.81288e-10	-0.995736
125391958	chr3:125391958:C:T	4.05887e-09	-1.0832	-1.4042	1.9306e-06	-1.06386	-1.20003
125392437	chr3:125392437:C:A	1.16009e-08	-1.81288e-10	-1.43722	4.47789e-06	-1.81288e-10	-1.42258
125392472	chr3:125392472:C:T	3.21816e-09	-1.7686	-0.950898	1.25975e-06	-1.76807	-0.922749
125392586	chr3:125392586:G:A	1.1602e-08	-1.81288e-10	-1.43713	4.4444e-06	-1.81288e-10	-1.43008
125392783	chr3:125392783:A:G	1.51501e-08	-1.04331	-0.126985	1.47165e-05	-1.03503	0.802274
125392974	chr3:125392974:A:G	1.77633e-08	-1.81288e-10	-1.01117	6.886e-06	-1.81288e-10	-0.992237
125393442	chr3:125393442:G:C	1.29803e-08	-1.81288e-10	-1.32487	5.60412e-06	-1.81288e-10	-1.19823
125393562	chr3:125393562:CTGAGGTA:C	1.16135e-08	-1.81288e-10	-1.43614	4.53591e-06	-1.81288e-10	-1.4097
125394053	chr3:125394053:A:C	1.35792e-08	-1.81288e-10	-1.27977	5.9695e-06	-1.81288e-10	-1.13506
125394152	chr3:125394152:A:G	8.10783e-09	-1.79548	-4.18686e-10	3.08686e-06	-1.79457	-4.18686e-10
125394481	chr3:125394481:C:T	2.03051e-08	-1.81288e-10	-0.877439	7.68682e-06	-1.81288e-10	-0.88222
125394534	chr3:125394534:A:G	1.37153e-08	-1.81288e-10	-1.2698	6.04328e-06	-1.81288e-10	-1.12278
125395094	chr3:125395094:A:G	1.27271e-08	-1.81288e-10	-1.34457	5.45951e-06	-1.81288e-10	-1.22437
125395415	chr3:125395415:G:A	1.45151e-08	-1.81288e-10	-1.21312	6.93337e-06	-1.81288e-10	-0.985381
125396110	chr3:125396110:T:C	3.20052e-08	-1.81288e-10	-0.422411	9.34369e-06	-1.81288e-10	-0.687025
125396208	chr3:125396208:A:G	1.1059e-08	-0.0532198	-1.43184	4.593e-06	-0.0776362	-1.31956
125396838	chr3:125396838:C:T	1.16621e-08	-1.81288e-10	-1.43197	4.47858e-06	-1.81288e-10	-1.42242
125396880	chr3:125396880:C:A	3.05814e-09	-1.53142	-1.23908	1.86066e-06	-1.42244	-0.878353
125397761	chr3:125397761:T:C	1.22096e-08	-1.81288e-10	-1.38608	5.12685e-06	-1.81288e-10	-1.28724
125397868	chr3:125397868:A:G	1.16178e-08	-1.81288e-10	-1.43577	4.41349e-06	-1.81288e-10	-1.43706
125398083	chr3:125398083:A:C	8.65636e-09	-1.73001	-4.18686e-10	3.20899e-06	-1.75577	-4.18686e-10
125398474	chr3:125398474:A:G	1.38036e-08	-1.81288e-10	-1.26338	5.56212e-06	-1.81288e-10	-1.20575
125398900	chr3:125398900:T:C	1.30835e-08	-1.81288e-10	-1.31696	5.62529e-06	-1.81288e-10	-1.19445
125399238	chr3:125399238:C:A	6.05011e-09	-0.650808	-1.43743	2.71948e-06	-0.498251	-1.42304
125399438	chr3:125399438:A:T	2.57541e-08	-1.81288e-10	-0.639713	8.11861e-06	-1.81288e-10	-0.827568
125400553	chr3:125400553:C:T	2.89955e-08	-1.81288e-10	-0.52117	8.98063e-06	-1.81288e-10	-0.726657
125400566	chr3:125400566:A:G	2.37442e-08	-1.81288e-10	-0.720972	7.62331e-06	-1.81288e-10	-0.890517
125400789	chr3:125400789:G:T	1.48917e-08	-1.81288e-10	-1.18751	7.23931e-06	-1.81288e-10	-0.942201
125400891	chr3:125400891:G:A	1.16768e-08	-1.81288e-10	-1.4307	4.52453e-06	-1.81288e-10	-1.41221
125401126	chr3:125401126:G:C	2.48454e-08	-1.81288e-10	-0.675638	7.94788e-06	-1.81288e-10	-0.848822
125401272	chr3:125401272:G:A	1.16729e-08	-1.81288e-10	-1.43104	4.60913e-06	-1.81288e-10	-1.39369
125401409	chr3:125401409:G:A	2.02028e-08	-1.81288e-10	-0.882486	7.62545e-06	-1.81288e-10	-0.890235
125401495	chr3:125401495:C:T	2.20697e-08	-1.81288e-10	-0.794102	7.10371e-06	-1.81288e-10	-0.961111
125401721	chr3:125401721:G:A	1.42841e-08	-1.81288e-10	-1.22916	4.74455e-06	-1.81288e-10	-1.36473
125402006	chr3:125402006:G:A	1.16607e-08	-1.81288e-10	-1.43208	4.5991e-06	-1.81288e-10	-1.39587
125402057	chr3:125402057:T:C	1.25964e-08	-1.81288e-10	-1.3549	5.33e-06	-1.81288e-10	-1.24838
125402163	chr3:125402163:C:G	2.76453e-08	-1.81288e-10	-0.568852	8.58091e-06	-1.81288e-10	-0.772187
125402224	chr3:125402224:T:G	1.41579e-08	-1.81288e-10	-1.23804	5.8165e-06	-1.81288e-10	-1.16103
125402456	chr3:125402456:T:G	1.29609e-08	-1.81288e-10	-1.32637	5.59946e-06	-1.81288e-10	-1.19906
125402542	chr3:125402542:G:A	2.02863e-09	-1.80123	-1.37972	8.26361e-07	-1.79973	-1.31272
125403237	chr3:125403237:A:G	2.46275e-09	-1.5777	-1.40933	1.20927e-06	-1.45141	-1.2803
125405372	chr3:125405372:T:C	2.41447e-08	-1.81288e-10	-0.704245	9.29884e-06	-1.81288e-10	-0.691838
```
