## Supplementary material for "Characterization of shared and ancestry-specific signals driving complex traits using multi-ancestry fine-mapping": susiex_nc2.cs80.summary

```
# chr3:124127030-125405393
CS_ID	CS_LENGTH	CS_PURITY	MAX_PIP_SNP	BP	REF_ALLELE	ALT_ALLELE	REF_FRQ	BETA	SE	-LOG10P	MAX_PIP	POST-HOC_PROB_POP1	POST-HOC_PROB_POP2
1	1	1	chr3:124627030:G:A	124627030	A,A	G,G	1,1	inf,inf	inf,inf	8.65421,0.368993	0.933639	0.999689	0.764359
2	3	0	chr3:124612226:G:A	124612226	NA,A	NA,G	NA,1	NA,-inf	NA,inf	NA,4.15835	0.390682	0.523424	0.881871
```
