## Supplementary material for "Characterization of shared and ancestry-specific signals driving complex traits using multi-ancestry fine-mapping": susiex_nc3.cs80.cs

```
CS_ID	SNP	BP	REF_ALLELE	ALT_ALLELE	REF_FRQ	BETA	SE	-LOG10P	CS_PIP	OVRL_PIP
1	chr3:124627030:G:A	124627030	A,A	G,G	1,1	inf,inf	inf,inf	8.65421,0.368993	0.971588	0.971588
2	chr3:124857896:G:A	124857896	A,NA	G,NA	1,NA	inf,NA	inf,NA	5.87669,NA	0.491336	0.491336
2	chr3:124718452:C:T	124718452	T,T	C,C	1,1	inf,inf	inf,inf	4.24256,1.61061	0.113443	0.113448
2	chr3:124728741:C:T	124728741	T,NA	C,NA	1,NA	inf,NA	inf,NA	4.68387,NA	0.0425402	0.0425403
2	chr3:124759912:T:G	124759912	G,NA	T,NA	1,NA	inf,NA	inf,NA	4.39231,NA	0.0249799	0.02498
2	chr3:124691296:C:T	124691296	T,NA	C,NA	1,NA	inf,NA	inf,NA	4.566,NA	0.0241236	0.0241237
2	chr3:124725752:C:T	124725752	T,T	C,C	1,1	inf,inf	inf,inf	3.11281,2.17639	0.00854618	0.00854642
2	chr3:124378620:A:G	124378620	G,NA	A,NA	1,NA	-inf,NA	inf,NA	4.86303,NA	0.00808755	0.00817271
2	chr3:124738640:C:T	124738640	T,T	C,C	1,1	inf,inf	inf,inf	3.05813,2.16202	0.00694412	0.0069443
2	chr3:124730362:A:G	124730362	G,G	A,A	1,1	inf,inf	inf,inf	2.98757,2.19112	0.00637568	0.00637585
2	chr3:124730444:A:G	124730444	G,G	A,A	1,1	inf,inf	inf,inf	2.96954,2.08677	0.00522168	0.00522182
2	chr3:124590292:T:C	124590292	C,NA	T,NA	1,NA	-inf,NA	inf,NA	5.33767,NA	0.00465819	0.00477574
2	chr3:124757248:A:G	124757248	G,G	A,A	1,1	inf,inf	inf,inf	4.15085,1.97137	0.00440591	0.00440747
2	chr3:124756957:G:T	124756957	T,T	G,G	1,1	inf,inf	inf,inf	4.13201,1.97233	0.00426692	0.00426843
2	chr3:124759887:A:G	124759887	G,G	A,A	1,1	inf,inf	inf,inf	4.11118,1.93045	0.00386285	0.00386424
2	chr3:124760734:T:A	124760734	A,A	T,T	1,1	inf,inf	inf,inf	4.07642,1.94391	0.00371433	0.00371567
2	chr3:124761796:T:C	124761796	C,C	T,T	1,1	inf,inf	inf,inf	4.10149,1.90974	0.00369089	0.00369222
2	chr3:124299398:A:G	124299398	G,NA	A,NA	1,NA	-inf,NA	inf,NA	4.19925,NA	0.00357846	0.00359918
2	chr3:124343318:T:C	124343318	C,NA	T,NA	1,NA	-inf,NA	inf,NA	4.24431,NA	0.00313269	0.00315641
2	chr3:125370344:C:T	125370344	NA,T	NA,C	NA,1	NA,inf	NA,inf	NA,2.43564	0.00246667	0.00246762
2	chr3:124758833:C:T	124758833	T,T	C,C	1,1	inf,inf	inf,inf	3.69005,0.60801	0.00244101	0.0024412
2	chr3:124759847:C:G	124759847	G,G	C,C	1,1	inf,inf	inf,inf	3.66237,0.61933	0.00232852	0.0023287
2	chr3:124743799:C:T	124743799	T,NA	C,NA	1,NA	-inf,NA	inf,NA	4.68248,NA	0.00225925	0.00228712
2	chr3:124255956:G:A	124255956	A,NA	G,NA	1,NA	-inf,NA	inf,NA	3.90794,NA	0.00224202	0.0022532
2	chr3:124752887:T:C	124752887	C,C	T,T	1,1	inf,inf	inf,inf	3.37949,0.47042	0.00202172	0.00202183
2	chr3:125048832:G:A	125048832	A,A	G,G	1,1	inf,inf	inf,inf	3.3735,0.0371057	0.00182351	0.00182439
2	chr3:124730970:A:T	124730970	T,T	A,A	1,1	inf,inf	inf,inf	3.50082,0.608629	0.00176618	0.00176632
2	chr3:124762614:A:T	124762614	T,T	A,A	1,1	inf,inf	inf,inf	3.37655,0.628525	0.00161276	0.00161288
2	chr3:124753817:A:G	124753817	G,G	A,A	1,1	inf,inf	inf,inf	3.83429,1.51861	0.00146472	0.00146532
2	chr3:124754050:A:G	124754050	G,G	A,A	1,1	inf,inf	inf,inf	3.33313,0.649462	0.00135045	0.00135055
2	chr3:124730405:T:C	124730405	C,C	T,T	1,1	inf,inf	inf,inf	4.05766,1.21806	0.00131575	0.00131639
2	chr3:124752891:A:G	124752891	G,G	A,A	1,1	inf,inf	inf,inf	4.08576,0.487668	0.00117361	0.00117412
2	chr3:125181841:T:C	125181841	NA,C	NA,T	NA,1	NA,inf	NA,inf	NA,2.06865	0.00114173	0.00114228
2	chr3:125313148:T:C	125313148	NA,C	NA,T	NA,1	NA,-inf	NA,inf	NA,2.37229	0.0011264	0.00112687
2	chr3:124881569:T:C	124881569	C,NA	T,NA	1,NA	-inf,NA	inf,NA	3.41402,NA	0.00102129	0.00102514
2	chr3:124741614:G:A	124741614	A,NA	G,NA	1,NA	-inf,NA	inf,NA	3.29255,NA	0.000840483	0.000842121
2	chr3:125290663:T:C	125290663	NA,C	NA,T	NA,1	NA,inf	NA,inf	NA,1.92877	0.000798313	0.000798625
2	chr3:124450842:C:T	124450842	NA,T	NA,C	NA,1	NA,inf	NA,inf	NA,1.59515	0.000735867	0.000736281
2	chr3:124722654:A:G	124722654	G,G	A,A	1,1	inf,inf	inf,inf	6.40436,0.200785	0.000722088	0.0010292
2	chr3:124631192:C:G	124631192	G,G	C,C	1,1	-inf,-inf	inf,inf	3.95672,1.0855	0.00071697	0.000781846
2	chr3:125212937:G:T	125212937	NA,T	NA,G	NA,1	NA,inf	NA,inf	NA,1.88372	0.000643607	0.000643874
2	chr3:125347573:T:A	125347573	NA,A	NA,T	NA,1	NA,inf	NA,inf	NA,1.81601	0.000641645	0.000641898
2	chr3:124796789:C:T	124796789	NA,T	NA,C	NA,1	NA,-inf	NA,inf	NA,1.66301	0.000551179	0.000551292
2	chr3:125081124:T:C	125081124	C,NA	T,NA	1,NA	inf,NA	inf,NA	1.99083,NA	0.000540084	0.000540291
2	chr3:124140076:C:T	124140076	NA,T	NA,C	NA,1	NA,-inf	NA,inf	NA,2.18626	0.000520354	0.000520504
2	chr3:124742908:C:T	124742908	T,T	C,C	1,1	inf,inf	inf,inf	4.33027,0.0737347	0.000519986	0.000520632
2	chr3:124341544:A:G	124341544	G,NA	A,NA	1,NA	inf,NA	inf,NA	1.94141,NA	0.000515175	0.00051539
2	chr3:125061971:G:A	125061971	A,A	G,G	1,1	inf,-inf	inf,inf	1.35594,1.74567	0.000497467	0.00049774
2	chr3:124760365:C:T	124760365	T,T	C,C	1,1	inf,inf	inf,inf	4.29798,1.95075	0.000474829	0.000485612
2	chr3:124152640:C:G	124152640	NA,G	NA,C	NA,1	NA,-inf	NA,inf	NA,2.22421	0.00047029	0.000470421
2	chr3:124722390:A:G	124722390	G,G	A,A	1,1	inf,inf	inf,inf	6.21276,0.141715	0.000469428	0.000676812
```
