## Supplementary material for "Characterization of shared and ancestry-specific signals driving complex traits using multi-ancestry fine-mapping": susiex_nc3.cs80.snp

```
BP	SNP	PIP(CS1)	LogBF(CS1,Pop1)	LogBF(CS1,Pop2)	PIP(CS2)	LogBF(CS2,Pop1)	LogBF(CS2,Pop2)
124127185	chr3:124127185:T:C	5.71206e-08	-1.22085	1.24226	0.000136828	-1.14932	1.1837
124127278	chr3:124127278:C:A	1.85255e-08	-1.81288e-10	-1.1046	4.6669e-05	-1.81288e-10	-1.04127
124127568	chr3:124127568:AT:A	1.34801e-08	-1.81288e-10	-1.42254	3.2423e-05	-1.81288e-10	-1.40548
124128721	chr3:124128721:T:C	2.88808e-08	-1.81288e-10	-0.660574	5.76423e-05	-1.81288e-10	-0.830095
124129455	chr3:124129455:A:G	1.34833e-08	-1.81288e-10	-1.4223	3.1803e-05	-1.81288e-10	-1.42479
124129928	chr3:124129928:C:T	2.22572e-08	-1.20507	0.283981	8.47973e-05	-1.05923	0.615145
124130371	chr3:124130371:A:G	3.58427e-08	-1.81288e-10	-0.444612	8.78065e-05	-1.81288e-10	-0.409217
124131045	chr3:124131045:A:G	3.25265e-08	-1.81288e-10	-0.541695	0.000105835	-1.81288e-10	-0.222474
124131070	chr3:124131070:T:C	5.83961e-08	-1.81288e-10	0.0434974	0.000116972	-1.81288e-10	-0.122417
124131541	chr3:124131541:T:G	1.02514e-08	-1.69634	-4.18686e-10	3.8345e-05	-1.23773	-4.18686e-10
124131828	chr3:124131828:C:A	3.24477e-08	-1.81288e-10	-0.544123	7.92045e-05	-1.81288e-10	-0.512318
124132170	chr3:124132170:CT:C	1.34289e-08	-1.81288e-10	-1.42634	3.14505e-05	-1.81288e-10	-1.43594
124132417	chr3:124132417:T:C	3.76097e-08	-1.79936	1.40287	0.000139692	-1.77335	1.82844
124132814	chr3:124132814:C:T	2.27357e-08	-1.81288e-10	-0.899815	5.90597e-05	-1.81288e-10	-0.805802
124132945	chr3:124132945:C:G	1.35204e-08	-1.81288e-10	-1.41955	3.33788e-05	-1.81288e-10	-1.37643
124133041	chr3:124133041:C:T	3.39811e-08	-1.81288e-10	-0.497946	7.3585e-05	-1.81288e-10	-0.585911
124133053	chr3:124133053:C:T	1.51841e-08	-1.81288e-10	-1.3035	3.40739e-05	-1.81288e-10	-1.35582
124133125	chr3:124133125:G:A	6.20056e-09	-1.29895	-0.90016	1.84891e-05	-1.18325	-0.783922
124133306	chr3:124133306:A:C	4.07468e-08	-1.81288e-10	-0.316374	0.000124825	-1.81288e-10	-0.0574391
124133342	chr3:124133342:C:CA	1.34381e-08	-1.81288e-10	-1.42566	3.22821e-05	-1.81288e-10	-1.40984
124133435	chr3:124133435:T:A	4.93112e-08	-1.81288e-10	-0.125599	0.00016604	-1.81288e-10	0.227878
124133600	chr3:124133600:C:T	2.06736e-08	-0.994896	-4.18686e-10	7.07158e-05	-0.625682	-4.18686e-10
124133893	chr3:124133893:T:C	1.68436e-08	-1.81288e-10	-1.19978	4.07473e-05	-1.81288e-10	-1.17696
124134395	chr3:124134395:G:A	1.78404e-08	-1.14229	-4.18686e-10	3.25624e-05	-1.40119	-4.18686e-10
124134481	chr3:124134481:C:T	2.6717e-09	-1.73169	-1.30934	6.54765e-06	-1.73309	-1.27215
124134555	chr3:124134555:T:C	5.26222e-08	-1.79649	1.73587	0.000203656	-1.76613	2.19821
124134932	chr3:124134932:T:A	3.68239e-09	-1.29466	-1.42553	9.67148e-06	-1.26899	-1.34618
124135381	chr3:124135381:A:G	1.33194e-08	-1.81288e-10	-1.43453	3.15103e-05	-1.81288e-10	-1.43404
124135402	chr3:124135402:A:G	1.33646e-08	-1.81288e-10	-1.43114	3.19044e-05	-1.81288e-10	-1.42161
124135428	chr3:124135428:G:A	3.34165e-08	-1.81288e-10	-0.514701	7.89749e-05	-1.81288e-10	-0.515222
124135680	chr3:124135680:TG:T	3.35759e-08	-1.81288e-10	-0.509942	8.57247e-05	-1.81288e-10	-0.433211
124135880	chr3:124135880:G:A	3.85901e-08	-1.81288e-10	-0.370755	0.000125536	-1.81288e-10	-0.0517624
124135888	chr3:124135888:T:A	4.18233e-08	-1.2131	0.922806	0.000101103	-1.14531	0.877102
124135985	chr3:124135985:T:G	1.32838e-08	-1.81288e-10	-1.43721	3.15438e-05	-1.81288e-10	-1.43298
124136058	chr3:124136058:A:G	3.25793e-08	-1.81288e-10	-0.540074	6.07073e-05	-1.81288e-10	-0.778287
124137060	chr3:124137060:AG:A	3.59319e-09	-1.30771	-1.437	9.16498e-06	-1.2863	-1.38267
124137902	chr3:124137902:T:C	3.62271e-08	-1.27474	0.840798	8.74213e-05	-1.20891	0.795298
124138146	chr3:124138146:C:T	1.34656e-08	-1.81288e-10	-1.42361	3.28349e-05	-1.81288e-10	-1.39286
124138974	chr3:124138974:G:A	1.34592e-08	-1.81288e-10	-1.42409	3.23762e-05	-1.81288e-10	-1.40693
124139067	chr3:124139067:A:G	3.78497e-08	-1.27098	0.880853	9.06648e-05	-1.20424	0.827057
124139159	chr3:124139159:A:G	2.32286e-09	-1.78999	-1.39096	8.08313e-06	-1.48627	-1.3083
124139267	chr3:124139267:G:A	2.34649e-08	-1.81288e-10	-0.868246	5.12031e-05	-1.81288e-10	-0.948551
124139562	chr3:124139562:G:A	6.26437e-09	-1.65345	-0.535424	1.35941e-05	-1.73585	-0.538866
124139902	chr3:124139902:C:T	4.20594e-08	-1.34369	1.05902	0.000101041	-1.28159	1.01276
124140030	chr3:124140030:G:A	2.35676e-08	-1.81288e-10	-0.863877	5.14132e-05	-1.81288e-10	-0.944458
124140037	chr3:124140037:C:G	1.35599e-08	-1.81288e-10	-1.41663	3.32279e-05	-1.81288e-10	-1.38096
124140076	chr3:124140076:C:T	1.49943e-07	-1.81288e-10	0.986504	0.000520354	-1.81288e-10	1.37016
124141214	chr3:124141214:G:A	3.06342e-08	-1.81288e-10	-0.601634	5.47859e-05	-1.81288e-10	-0.880918
124141394	chr3:124141394:A:G	4.51086e-08	-1.39007	1.17539	0.000107416	-1.32978	1.12214
124141419	chr3:124141419:T:C	3.71364e-08	-1.39969	0.99054	0.000101404	-1.38291	1.11767
124141718	chr3:124141718:T:C	5.4523e-08	-1.28763	1.2625	0.00013033	-1.22069	1.20641
124142168	chr3:124142168:C:T	1.49907e-08	-1.81288e-10	-1.31632	4.02066e-05	-1.81288e-10	-1.19032
124142211	chr3:124142211:G:C	3.85068e-09	-1.24287	-1.43263	9.93573e-06	-1.21831	-1.36991
124142242	chr3:124142242:C:T	9.31103e-09	-1.79255	-4.18686e-10	2.19584e-05	-1.7952	-4.18686e-10
124142665	chr3:124142665:G:A	1.64957e-08	-1.81288e-10	-1.22065	3.98263e-05	-1.81288e-10	-1.19982
124142929	chr3:124142929:T:C	4.04102e-09	-1.23472	-1.39253	9.39324e-06	-1.20711	-1.43725
124143172	chr3:124143172:A:G	3.60855e-09	-1.30319	-1.43726	9.0424e-06	-1.27636	-1.40607
124143201	chr3:124143201:C:T	4.06038e-08	-1.81288e-10	-0.319889	0.000133858	-1.81288e-10	0.0124308
124143293	chr3:124143293:T:C	3.61413e-08	-1.28307	0.846756	8.77555e-05	-1.21524	0.805443
124143561	chr3:124143561:T:A	3.28859e-08	-1.81288e-10	-0.530707	0.000104711	-1.81288e-10	-0.233145
124143878	chr3:124143878:T:A	3.58924e-08	-1.41177	0.968548	8.54237e-05	-1.35399	0.917258
124144140	chr3:124144140:G:A	4.25907e-08	-1.81288e-10	-0.272116	0.000141482	-1.81288e-10	0.0678214
124144437	chr3:124144437:A:G	1.35251e-08	-1.81288e-10	-1.41921	3.22567e-05	-1.81288e-10	-1.41063
124144440	chr3:124144440:TC:T	1.31221e-08	-1.44945	-4.18686e-10	2.28224e-05	-1.75661	-4.18686e-10
124144481	chr3:124144481:C:T	2.24953e-08	-1.81288e-10	-0.910445	4.92958e-05	-1.81288e-10	-0.986513
124144899	chr3:124144899:G:A	1.28434e-07	-1.81288e-10	0.831665	0.000446683	-1.81288e-10	1.2175
124144919	chr3:124144919:C:T	3.58064e-09	-1.36173	-1.38648	8.24021e-06	-1.33866	-1.43667
124145129	chr3:124145129:C:A	3.86193e-08	-1.32874	0.95874	8.33414e-05	-1.2798	0.818389
124145573	chr3:124145573:G:A	1.34104e-08	-1.81288e-10	-1.42772	3.21806e-05	-1.81288e-10	-1.41299
124145724	chr3:124145724:T:G	2.15045e-08	-1.81288e-10	-0.955487	6.17078e-05	-1.81288e-10	-0.761942
124145789	chr3:124145789:T:C	1.69069e-08	-1.19603	-4.18686e-10	3.35619e-05	-1.37096	-4.18686e-10
124146184	chr3:124146184:A:G	7.07717e-08	-1.81288e-10	0.235709	0.000133279	-1.81288e-10	0.0080952
124146398	chr3:124146398:T:C	2.12375e-08	-1.81288e-10	-0.967981	6.2282e-05	-1.81288e-10	-0.752679
124146406	chr3:124146406:A:G	3.42465e-09	-1.37253	-1.42022	8.17687e-06	-1.35127	-1.43177
124146761	chr3:124146761:T:C	1.3327e-08	-1.81288e-10	-1.43396	3.18422e-05	-1.81288e-10	-1.42356
124147015	chr3:124147015:G:A	4.28515e-08	-1.81288e-10	-0.26601	0.000132857	-1.81288e-10	0.00492083
124147705	chr3:124147705:G:A	1.3912e-08	-1.81288e-10	-1.391	3.23001e-05	-1.81288e-10	-1.40928
124147954	chr3:124147954:A:G	3.23414e-08	-1.81288e-10	-0.547402	0.000105055	-1.81288e-10	-0.229869
124148247	chr3:124148247:T:A	3.65777e-09	-1.3197	-1.40719	8.58222e-06	-1.29826	-1.4364
124149586	chr3:124149586:A:T	1.34857e-08	-1.81288e-10	-1.42212	3.29254e-05	-1.81288e-10	-1.39011
124149678	chr3:124149678:G:A	2.24979e-08	-1.81288e-10	-0.910328	4.93007e-05	-1.81288e-10	-0.986413
124149717	chr3:124149717:A:G	1.56909e-08	-1.81288e-10	-1.27067	4.14887e-05	-1.81288e-10	-1.15893
124149880	chr3:124149880:C:T	1.23423e-08	-1.51072	-4.18686e-10	2.66764e-05	-1.60057	-4.18686e-10
124149917	chr3:124149917:G:A	3.62537e-09	-1.30857	-1.42723	8.77197e-06	-1.28627	-1.42652
124149923	chr3:124149923:C:T	3.54904e-09	-1.32946	-1.42761	8.58768e-06	-1.30793	-1.42609
124150460	chr3:124150460:T:C	5.68124e-08	-1.81288e-10	0.0160035	0.000113973	-1.81288e-10	-0.148389
124150783	chr3:124150783:G:C	2.24979e-08	-1.81288e-10	-0.910328	4.93007e-05	-1.81288e-10	-0.986413
124151663	chr3:124151663:TATG:T	4.00477e-09	-1.30538	-1.33088	8.81449e-06	-1.28293	-1.42503
124152165	chr3:124152165:G:A	1.1105e-08	-1.61636	-4.18686e-10	3.1733e-05	-1.42699	-4.18686e-10
124152350	chr3:124152350:C:T	4.15603e-09	-1.29102	-1.30817	9.02066e-06	-1.26833	-1.41651
124152640	chr3:124152640:C:G	1.31101e-07	-1.81288e-10	0.852215	0.00047029	-1.81288e-10	1.269
124152688	chr3:124152688:G:A	1.34921e-08	-1.81288e-10	-1.42165	3.24573e-05	-1.81288e-10	-1.40443
124152903	chr3:124152903:C:T	1.01859e-08	-1.70274	-4.18686e-10	2.59308e-05	-1.62892	-4.18686e-10
124153201	chr3:124153201:T:C	3.74492e-09	-1.27293	-1.43042	9.12984e-06	-1.2502	-1.4226
124153203	chr3:124153203:G:A	1.25969e-08	-1.22309	-0.267209	4.01628e-05	-1.10061	-0.0908048
124153343	chr3:124153343:C:G	9.07399e-08	-1.81288e-10	0.484246	0.000305409	-1.81288e-10	0.8373
124153460	chr3:124153460:T:C	3.60996e-09	-1.34164	-1.39842	8.37998e-06	-1.32118	-1.43733
124153810	chr3:124153810:C:G	3.49127e-09	-1.35971	-1.41378	8.25581e-06	-1.33865	-1.43478
124154194	chr3:124154194:T:C	2.0357e-08	-1.81288e-10	-1.01033	4.34413e-05	-1.81288e-10	-1.11294
124154265	chr3:124154265:A:G	2.90453e-08	-1.81288e-10	-0.654893	7.07741e-05	-1.81288e-10	-0.624859
124154798	chr3:124154798:G:A	1.34081e-08	-1.81288e-10	-1.42789	3.21653e-05	-1.81288e-10	-1.41346
124154854	chr3:124154854:C:T	1.08171e-08	-1.64262	-4.18686e-10	2.77734e-05	-1.56027	-4.18686e-10
124155181	chr3:124155181:T:C	1.88458e-08	-1.81288e-10	-1.08746	4.81413e-05	-1.81288e-10	-1.01021
124155301	chr3:124155301:T:C	3.65175e-09	-1.2912	-1.43734	9.12216e-06	-1.26861	-1.40503
124155566	chr3:124155566:A:G	4.53151e-09	-1.16154	-1.35115	1.02497e-05	-1.13081	-1.42629
124155618	chr3:124155618:C:T	1.36054e-08	-1.81288e-10	-1.41329	3.28262e-05	-1.81288e-10	-1.39313
124155721	chr3:124155721:C:G	2.90063e-08	-1.81288e-10	-0.656238	6.67656e-05	-1.81288e-10	-0.683164
124156996	chr3:124156996:G:A	5.29424e-09	-1.691	-0.666127	1.16813e-05	-1.76065	-0.665716
124157501	chr3:124157501:G:A	1.35105e-08	-1.81288e-10	-1.42028	3.16284e-05	-1.81288e-10	-1.4303
124158117	chr3:124158117:G:A	1.9139e-08	-1.81288e-10	-1.07202	4.02733e-05	-1.81288e-10	-1.18866
124158322	chr3:124158322:A:C	1.35872e-08	-1.81288e-10	-1.41462	3.27763e-05	-1.81288e-10	-1.39464
124158343	chr3:124158343:T:G	1.35292e-08	-1.81288e-10	-1.4189	3.25843e-05	-1.81288e-10	-1.40052
124158389	chr3:124158389:G:A	1.34769e-08	-1.81288e-10	-1.42278	3.23975e-05	-1.81288e-10	-1.40627
124159067	chr3:124159067:C:T	3.53401e-08	-1.81288e-10	-0.458733	8.62661e-05	-1.81288e-10	-0.426915
124159086	chr3:124159086:C:T	2.25275e-08	-1.81288e-10	-0.909015	4.93615e-05	-1.81288e-10	-0.985181
124159089	chr3:124159089:C:T	2.24979e-08	-1.81288e-10	-0.910328	4.93007e-05	-1.81288e-10	-0.986413
124159269	chr3:124159269:G:A	7.20635e-08	-1.81288e-10	0.253796	0.000241006	-1.81288e-10	0.60047
124159419	chr3:124159419:T:C	1.41709e-08	-1.81288e-10	-1.37256	3.28596e-05	-1.81288e-10	-1.39211
124159454	chr3:124159454:T:G	1.96297e-08	-1.04671	-4.18686e-10	3.51166e-05	-1.32568	-4.18686e-10
124159826	chr3:124159826:C:T	4.35585e-09	-1.27927	-1.27296	9.27447e-06	-1.25639	-1.40069
124159834	chr3:124159834:A:G	1.78339e-08	-1.81288e-10	-1.14265	4.52325e-05	-1.81288e-10	-1.07254
124160875	chr3:124160875:T:C	1.3656e-08	-1.81288e-10	-1.40957	3.29754e-05	-1.81288e-10	-1.38859
124160918	chr3:124160918:TCTC:T	1.35761e-08	-1.81288e-10	-1.41544	3.27424e-05	-1.81288e-10	-1.39568
124161594	chr3:124161594:C:T	3.96775e-09	-1.2406	-1.40495	8.99739e-06	-1.25075	-1.43667
124162988	chr3:124162988:A:G	3.76394e-09	-1.31698	-1.38131	8.59756e-06	-1.29645	-1.43642
124163052	chr3:124163052:C:A	1.96394e-08	0.39053	-1.43674	6.43455e-05	0.714162	-1.43425
124163322	chr3:124163322:A:G	1.47089e-08	-1.81288e-10	-1.3353	3.58425e-05	-1.81288e-10	-1.30522
124163836	chr3:124163836:G:T	4.37491e-09	-1.31955	-1.22832	9.08874e-06	-1.2988	-1.37851
124164014	chr3:124164014:C:T	2.43861e-08	-1.81288e-10	-0.829739	7.55472e-05	-1.81288e-10	-0.559594
124164770	chr3:124164770:C:T	1.47825e-08	-1.81288e-10	-1.3303	3.6367e-05	-1.81288e-10	-1.29069
124165348	chr3:124165348:A:G	2.12662e-08	-1.81288e-10	-0.966632	6.37797e-05	-1.81288e-10	-0.728916
124165906	chr3:124165906:A:G	1.49279e-08	-1.81288e-10	-1.32052	3.64448e-05	-1.81288e-10	-1.28855
124166412	chr3:124166412:T:C	4.01559e-09	-1.23481	-1.39875	9.36245e-06	-1.21036	-1.43729
124166699	chr3:124166699:G:A	2.32637e-08	-1.81288e-10	-0.876856	7.13022e-05	-1.81288e-10	-0.617424
124167172	chr3:124167172:G:A	4.25729e-09	-1.23816	-1.33695	8.32827e-06	-1.34107	-1.42363
124167283	chr3:124167283:C:T	1.95613e-08	-1.81288e-10	-1.0502	4.82813e-05	-1.81288e-10	-1.00731
124167575	chr3:124167575:A:G	1.51249e-08	-1.81288e-10	-1.30741	3.71525e-05	-1.81288e-10	-1.26932
124168144	chr3:124168144:G:A	2.14887e-08	-1.81288e-10	-0.956225	6.16528e-05	-1.81288e-10	-0.762833
124168754	chr3:124168754:G:A	1.77303e-08	-1.14847	-4.18686e-10	3.47436e-05	-1.33636	-4.18686e-10
124168921	chr3:124168921:A:G	2.53993e-09	-1.70051	-1.39111	6.09838e-06	-1.70821	-1.36812
124169335	chr3:124169335:A:G	3.76962e-09	-1.34024	-1.35653	8.31308e-06	-1.33333	-1.4332
124169508	chr3:124169508:G:A	1.41541e-08	-1.81288e-10	-1.37375	4.1672e-05	-1.81288e-10	-1.15452
124169598	chr3:124169598:C:G	3.59119e-09	-1.35204	-1.39323	8.1782e-06	-1.3455	-1.43738
124169631	chr3:124169631:G:T	3.97337e-08	-1.29951	0.957963	9.53303e-05	-1.2497	0.922692
124170601	chr3:124170601:C:T	1.75145e-08	-1.81288e-10	-1.16072	4.76656e-05	-1.81288e-10	-1.02014
124170602	chr3:124170602:G:A	3.49603e-08	-1.81288e-10	-0.469537	0.000104315	-1.81288e-10	-0.236937
124170624	chr3:124170624:G:T	2.01835e-08	-1.81288e-10	-1.01889	5.90304e-05	-1.81288e-10	-0.806299
124172430	chr3:124172430:A:G	2.67162e-08	-1.81288e-10	-0.73848	8.38332e-05	-1.81288e-10	-0.455522
124173029	chr3:124173029:A:G	1.42508e-08	-1.81288e-10	-1.36694	3.47408e-05	-1.81288e-10	-1.33644
124173682	chr3:124173682:C:T	3.96401e-09	-1.25479	-1.3917	9.02792e-06	-1.24666	-1.43737
124174301	chr3:124174301:G:A	3.82249e-08	-1.81288e-10	-0.380263	0.000128397	-1.81288e-10	-0.0292234
124174497	chr3:124174497:A:G	1.50168e-08	-1.81288e-10	-1.31458	3.49825e-05	-1.81288e-10	-1.3295
124174890	chr3:124174890:G:A	2.23417e-08	-1.81288e-10	-0.917297	4.83553e-05	-1.81288e-10	-1.00578
124175160	chr3:124175160:C:T	1.93831e-08	-1.81288e-10	-1.05935	4.3898e-05	-1.81288e-10	-1.10248
124175226	chr3:124175226:T:TG	1.71946e-08	-1.81288e-10	-1.17915	4.66144e-05	-1.81288e-10	-1.04244
124175282	chr3:124175282:G:A	6.04639e-08	-1.81288e-10	0.0782954	9.76829e-05	-1.81288e-10	-0.302625
124175478	chr3:124175478:T:C	2.51468e-09	-1.66564	-1.43597	5.85672e-06	-1.68853	-1.42823
124175604	chr3:124175604:C:T	1.39076e-08	-1.81288e-10	-1.39132	3.39165e-05	-1.81288e-10	-1.36045
124175921	chr3:124175921:C:T	2.78648e-08	-0.696386	-4.18686e-10	3.10944e-05	-1.44732	-4.18686e-10
124176372	chr3:124176372:G:A	2.62027e-08	-1.81288e-10	-0.757887	7.55074e-05	-1.81288e-10	-0.560121
124176617	chr3:124176617:C:T	3.6843e-09	-1.29526	-1.42441	8.73876e-06	-1.28754	-1.42904
124176618	chr3:124176618:G:A	3.14451e-08	-1.81288e-10	-0.575509	7.79295e-05	-1.81288e-10	-0.528547
124177261	chr3:124177261:A:G	1.74158e-08	-1.81288e-10	-1.16637	3.96437e-05	-1.81288e-10	-1.20442
124177749	chr3:124177749:A:C	3.33943e-08	-1.81288e-10	-0.515367	8.23055e-05	-1.81288e-10	-0.473914
124177883	chr3:124177883:C:T	3.63823e-09	-1.30302	-1.42924	8.71697e-06	-1.29512	-1.42396
124177925	chr3:124177925:C:T	3.04515e-08	-0.607616	-4.18686e-10	9.45765e-05	-0.334943	-4.18686e-10
124178185	chr3:124178185:C:A	1.57373e-08	-1.26772	-4.18686e-10	2.97912e-05	-1.49014	-4.18686e-10
124178459	chr3:124178459:C:T	4.51522e-08	-1.81288e-10	-0.213713	0.0001545	-1.81288e-10	0.155839
124178511	chr3:124178511:T:C	1.61504e-08	-1.20492	-0.0368845	5.34798e-05	-1.09438	0.189331
124179032	chr3:124179032:A:G	3.82459e-09	-1.26461	-1.41769	8.97723e-06	-1.2568	-1.43286
124179625	chr3:124179625:T:A	2.55715e-08	-1.81288e-10	-0.782273	5.68953e-05	-1.81288e-10	-0.843138
124179714	chr3:124179714:G:A	3.2522e-08	-1.81288e-10	-0.541835	0.000105931	-1.81288e-10	-0.221563
124180030	chr3:124180030:A:C	5.64496e-09	-1.13027	-1.16272	1.39912e-05	-1.00114	-1.24478
124180089	chr3:124180089:T:TA	3.55624e-08	-1.81288e-10	-0.452461	0.000118044	-1.81288e-10	-0.113295
124180298	chr3:124180298:C:T	3.96964e-08	-1.81288e-10	-0.342492	0.000133403	-1.81288e-10	0.00902111
124180854	chr3:124180854:ACAC:A	1.37518e-08	-1.81288e-10	-1.40258	3.3372e-05	-1.81288e-10	-1.37664
124180988	chr3:124180988:C:T	1.89621e-08	-0.284613	-0.796697	6.47517e-05	-0.0812012	-0.63259
124181294	chr3:124181294:G:A	9.14531e-08	0.492075	-4.18686e-10	0.00014532	0.0945862	-4.18686e-10
124181470	chr3:124181470:G:A	2.53035e-09	-1.72507	-1.37033	6.12742e-06	-1.72854	-1.34303
124181601	chr3:124181601:C:T	1.53343e-08	-1.81288e-10	-1.29366	3.82035e-05	-1.81288e-10	-1.24142
124181982	chr3:124181982:C:T	1.44043e-08	-1.81288e-10	-1.35623	3.27306e-05	-1.81288e-10	-1.39604
124182060	chr3:124182060:C:T	1.36008e-08	-1.81288e-10	-1.41362	3.28512e-05	-1.81288e-10	-1.39236
124182130	chr3:124182130:T:C	1.3468e-08	-1.81288e-10	-1.42343	3.20064e-05	-1.81288e-10	-1.41842
124183410	chr3:124183410:G:A	2.49229e-09	-1.73711	-1.37344	6.02817e-06	-1.73995	-1.34796
124183753	chr3:124183753:C:T	9.23906e-09	-1.80031	-4.18686e-10	2.27557e-05	-1.75954	-4.18686e-10
124184457	chr3:124184457:G:A	3.03498e-09	-1.47866	-1.43488	6.29009e-06	-1.69304	-1.35234
124185344	chr3:124185344:T:C	3.44891e-09	-1.42981	-1.35588	7.70807e-06	-1.41338	-1.4287
124185428	chr3:124185428:A:G	3.60317e-08	-1.81288e-10	-0.439353	7.28564e-05	-1.81288e-10	-0.595861
124185675	chr3:124185675:G:A	2.69677e-08	-1.81288e-10	-0.729112	4.90768e-05	-1.81288e-10	-0.990964
124185916	chr3:124185916:G:A	1.42214e-08	-1.81288e-10	-1.36901	3.5228e-05	-1.81288e-10	-1.32251
124186707	chr3:124186707:A:G	3.53498e-08	-1.81288e-10	-0.458459	0.000116958	-1.81288e-10	-0.12254
124186792	chr3:124186792:C:T	4.06931e-08	-0.317692	-4.18686e-10	9.6495e-05	-0.31486	-4.18686e-10
124187018	chr3:124187018:G:T	1.43766e-08	-1.35815	-4.18686e-10	2.93469e-05	-1.50516	-4.18686e-10
124187548	chr3:124187548:C:T	1.35715e-08	-1.81288e-10	-1.41578	3.3364e-05	-1.81288e-10	-1.37687
124187845	chr3:124187845:T:G	4.22375e-08	-1.81288e-10	-0.280443	8.28355e-05	-1.81288e-10	-0.467495
124188191	chr3:124188191:A:T	4.14547e-09	-1.16655	-1.43518	1.05446e-05	-1.15378	-1.37496
124188353	chr3:124188353:C:G	1.32831e-08	-1.81288e-10	-1.43726	3.15083e-05	-1.81288e-10	-1.4341
124188592	chr3:124188592:A:G	1.36829e-08	-1.81288e-10	-1.40761	3.38027e-05	-1.81288e-10	-1.36381
124188907	chr3:124188907:G:A	3.35837e-08	-1.81288e-10	-0.509709	5.90781e-05	-1.81288e-10	-0.805492
124189185	chr3:124189185:C:T	3.82286e-09	-1.2501	-1.43265	9.79192e-06	-1.2393	-1.36349
124189286	chr3:124189286:T:G	3.63472e-08	-1.05183	0.621196	8.81454e-05	-0.982028	0.576665
124190138	chr3:124190138:C:A	1.3367e-08	-1.81288e-10	-1.43096	3.17206e-05	-1.81288e-10	-1.42739
124190802	chr3:124190802:C:T	3.7843e-08	-1.81288e-10	-0.390304	0.000117505	-1.81288e-10	-0.117871
124190984	chr3:124190984:G:A	2.20737e-08	-1.18062	0.251255	8.68206e-05	-1.0435	0.622988
124192469	chr3:124192469:A:G	3.15127e-09	-1.47106	-1.40488	7.36444e-06	-1.45136	-1.43633
124193435	chr3:124193435:A:C	3.93277e-08	-1.02709	0.675268	9.50249e-05	-0.956322	0.626109
124193887	chr3:124193887:T:A	3.36512e-08	-1.81288e-10	-0.507702	0.000110215	-1.81288e-10	-0.181919
124194147	chr3:124194147:A:G	3.41813e-08	-1.81288e-10	-0.492073	0.000112553	-1.81288e-10	-0.160929
124194156	chr3:124194156:GAGA:G	1.37171e-08	-1.81288e-10	-1.40511	3.32863e-05	-1.81288e-10	-1.37921
124194473	chr3:124194473:ACTAC:A	2.68623e-09	-1.65675	-1.37886	6.00196e-06	-1.76164	-1.33063
124194982	chr3:124194982:G:A	3.14338e-08	-1.81288e-10	-0.575867	0.000101832	-1.81288e-10	-0.261027
124195555	chr3:124195555:T:C	2.12435e-08	-1.81288e-10	-0.9677	4.99815e-05	-1.81288e-10	-0.972698
124195899	chr3:124195899:G:A	1.50136e-08	-1.81288e-10	-1.31479	3.64198e-05	-1.81288e-10	-1.28924
124196308	chr3:124196308:C:G	4.08209e-08	-1.81288e-10	-0.314556	0.000126005	-1.81288e-10	-0.0480299
124196578	chr3:124196578:C:T	3.81836e-09	-1.24973	-1.4342	9.27743e-06	-1.24138	-1.41539
124196898	chr3:124196898:GTGCTATCATTATGCT:G	7.64191e-09	-0.558199	-1.4319	2.02141e-05	-0.443334	-1.43464
124196965	chr3:124196965:A:T	1.87801e-08	-1.81288e-10	-1.09095	4.87083e-05	-1.81288e-10	-0.998502
124197183	chr3:124197183:A:G	5.93766e-09	-1.30177	-0.940662	1.44498e-05	-1.25873	-0.954945
124197224	chr3:124197224:G:A	7.45024e-09	-1.25523	-0.76028	1.7986e-05	-1.21087	-0.78389
124197797	chr3:124197797:C:T	2.05469e-08	-1.81288e-10	-1.00104	4.40305e-05	-1.81288e-10	-1.09947
124198704	chr3:124198704:C:CATGT	1.17426e-08	-1.56053	-4.18686e-10	4.91609e-05	-0.989253	-4.18686e-10
124199165	chr3:124199165:G:A	1.3367e-08	-1.81288e-10	-1.43096	3.17206e-05	-1.81288e-10	-1.42739
124199554	chr3:124199554:TAAG:T	5.94492e-09	-1.29543	-0.945786	1.34884e-05	-1.26039	-1.02213
124200567	chr3:124200567:T:C	4.56583e-08	-0.874728	0.672162	0.000110615	-0.800853	0.622555
124200655	chr3:124200655:G:C	1.32344e-08	-1.44093	-4.18686e-10	2.97266e-05	-1.49231	-4.18686e-10
124200798	chr3:124200798:C:T	3.68293e-08	-1.81288e-10	-0.417456	0.000122491	-1.81288e-10	-0.0763118
124201154	chr3:124201154:G:C	3.57114e-08	-1.81288e-10	-0.44828	0.000118314	-1.81288e-10	-0.111011
124201179	chr3:124201179:T:C	1.35989e-08	-1.81288e-10	-1.41377	3.28889e-05	-1.81288e-10	-1.39122
124201433	chr3:124201433:G:A	3.6689e-08	-0.914937	0.493662	7.72441e-05	-0.861361	0.32398
124201548	chr3:124201548:A:G	5.55262e-09	-1.55176	-0.757719	1.70321e-05	-1.58272	-0.466528
124201640	chr3:124201640:G:T	5.47762e-08	-1.81288e-10	-0.0204947	8.93979e-05	-1.81288e-10	-0.391255
124203417	chr3:124203417:G:A	8.14753e-09	-0.777207	-1.14883	1.22203e-05	-1.05699	-1.32426
124203562	chr3:124203562:C:T	7.74993e-09	-0.839609	-1.13646	1.17121e-05	-1.10754	-1.31619
124203571	chr3:124203571:T:C	9.30048e-09	-1.79369	-4.18686e-10	2.19841e-05	-1.79403	-4.18686e-10
124204386	chr3:124204386:A:G	6.65763e-09	-1.21302	-0.914968	1.96681e-05	-1.07823	-0.827119
124204441	chr3:124204441:G:A	6.57461e-09	-1.18754	-0.953	1.94133e-05	-1.05092	-0.867478
124204599	chr3:124204599:GA:G	3.14767e-09	-1.51282	-1.36427	7.212e-06	-1.6414	-1.26721
124204974	chr3:124204974:CT:C	2.89119e-09	-1.5818	-1.38028	6.65649e-06	-1.6891	-1.29966
124205075	chr3:124205075:G:A	5.25987e-08	-0.896761	0.835701	0.000245752	-0.688016	1.30799
124205140	chr3:124205140:C:T	1.4465e-08	-1.81288e-10	-1.35202	3.2471e-05	-1.81288e-10	-1.404
124205956	chr3:124205956:T:G	2.40089e-09	-1.77539	-1.37252	6.33085e-06	-1.72947	-1.30944
124206424	chr3:124206424:A:G	7.05262e-09	-1.01988	-1.05047	1.63654e-05	-0.993712	-1.09547
124206430	chr3:124206430:A:G	2.46911e-09	-1.71891	-1.40099	5.92441e-06	-1.68081	-1.42446
124206448	chr3:124206448:A:G	2.45338e-09	-1.72436	-1.40193	5.88307e-06	-1.68726	-1.42501
124206631	chr3:124206631:C:T	1.44232e-08	-1.81288e-10	-1.35491	3.73921e-05	-1.81288e-10	-1.26289
124206748	chr3:124206748:T:A	1.06342e-08	-0.407678	-1.252	1.69819e-05	-0.668264	-1.38394
124207209	chr3:124207209:C:T	3.14079e-08	-1.81288e-10	-0.576691	9.36724e-05	-1.81288e-10	-0.344548
124207675	chr3:124207675:G:A	3.05403e-08	-1.81288e-10	-0.604703	8.21048e-05	-1.81288e-10	-0.476355
124207961	chr3:124207961:A:G	1.34607e-08	-1.81288e-10	-1.42398	3.15327e-05	-1.81288e-10	-1.43333
124208167	chr3:124208167:G:A	7.12051e-09	-1.05589	-1.00488	2.13227e-05	-0.901674	-0.922904
124208321	chr3:124208321:T:G	2.46578e-08	-1.81288e-10	-0.818656	6.17212e-05	-1.81288e-10	-0.761724
124208460	chr3:124208460:C:T	1.42069e-08	-1.81288e-10	-1.37003	3.5592e-05	-1.81288e-10	-1.31223
124208498	chr3:124208498:G:A	1.33094e-08	-1.81288e-10	-1.43528	3.14055e-05	-1.81288e-10	-1.43737
124208687	chr3:124208687:A:G	1.17291e-08	-0.441523	-1.12015	1.79158e-05	-0.700578	-1.29809
124208987	chr3:124208987:C:A	4.64912e-09	-1.67146	-0.815615	1.57006e-05	-1.49581	-0.634838
124208990	chr3:124208990:C:A	2.44425e-08	-1.81288e-10	-0.827427	6.9178e-05	-1.81288e-10	-0.647669
124209080	chr3:124209080:A:G	5.54503e-08	-1.81288e-10	-0.00826383	8.09833e-05	-1.81288e-10	-0.490108
124209097	chr3:124209097:A:G	1.3439e-08	-1.81288e-10	-1.42559	3.15009e-05	-1.81288e-10	-1.43434
124209101	chr3:124209101:T:G	2.43377e-09	-1.75866	-1.37565	6.43243e-06	-1.70589	-1.31711
124209104	chr3:124209104:G:A	2.10952e-08	-1.81288e-10	-0.974707	4.7162e-05	-1.81288e-10	-1.03076
124209438	chr3:124209438:G:A	3.05545e-08	-1.81288e-10	-0.604238	5.45223e-05	-1.81288e-10	-0.885741
124209631	chr3:124209631:A:G	2.94706e-09	-1.54082	-1.40212	7.74434e-06	-1.45325	-1.38414
124209832	chr3:124209832:T:C	2.54433e-09	-1.71719	-1.37269	6.22563e-06	-1.77452	-1.28116
124209931	chr3:124209931:A:G	2.55485e-09	-1.7091	-1.37666	6.21775e-06	-1.76981	-1.28714
124210139	chr3:124210139:T:C	9.28803e-09	-0.936564	-0.858461	1.31425e-05	-1.19015	-1.11835
124210196	chr3:124210196:A:G	2.9594e-09	-1.63111	-1.30766	9.46725e-06	-1.46513	-1.17138
124210687	chr3:124210687:C:T	3.33808e-08	-1.81288e-10	-0.515772	6.69486e-05	-1.81288e-10	-0.680426
124210983	chr3:124210983:A:G	1.39268e-08	-1.81288e-10	-1.38993	3.46021e-05	-1.81288e-10	-1.34044
124211102	chr3:124211102:C:A	6.08486e-08	-1.81288e-10	0.0846377	0.000195193	-1.81288e-10	0.389635
124211687	chr3:124211687:G:C	1.95788e-08	-1.81288e-10	-1.0493	5.20795e-05	-1.81288e-10	-0.931581
124211695	chr3:124211695:C:T	5.46738e-08	-0.895539	0.873173	0.000277532	-0.67214	1.41373
124211858	chr3:124211858:G:A	1.4606e-08	-1.81288e-10	-1.34232	3.32727e-05	-1.81288e-10	-1.37961
124212414	chr3:124212414:C:T	5.3664e-08	-0.914565	0.873557	0.00027136	-0.692515	1.41161
124212480	chr3:124212480:A:G	5.37786e-08	-1.81288e-10	-0.0388751	0.000170304	-1.81288e-10	0.253233
124212891	chr3:124212891:T:C	1.37898e-08	-1.81288e-10	-1.39982	3.40988e-05	-1.81288e-10	-1.35509
124212925	chr3:124212925:A:G	9.87063e-09	-0.528805	-1.20538	1.57364e-05	-0.77516	-1.35321
124213166	chr3:124213166:A:T	1.61791e-08	-0.939047	-0.300985	6.08967e-05	-0.760249	-0.0149231
124213325	chr3:124213325:T:C	9.09707e-09	-0.88092	-0.934879	1.30436e-05	-1.14013	-1.17593
124213643	chr3:124213643:CAT:C	2.73987e-08	-1.81288e-10	-0.713256	7.88434e-05	-1.81288e-10	-0.516889
124214795	chr3:124214795:C:T	1.06535e-08	-0.859867	-0.797992	1.46712e-05	-1.12474	-1.07373
124215185	chr3:124215185:G:A	9.95514e-09	-1.72566	-4.18686e-10	2.24225e-05	-1.77429	-4.18686e-10
124215795	chr3:124215795:C:T	3.85461e-09	-1.80236	-0.872125	9.59746e-06	-1.7975	-0.825352
124215870	chr3:124215870:C:A	1.83088e-08	-1.81288e-10	-1.11637	3.90729e-05	-1.81288e-10	-1.21892
124216250	chr3:124216250:T:C	2.22266e-08	-1.81288e-10	-0.922463	5.9547e-05	-1.81288e-10	-0.797585
124216413	chr3:124216413:C:T	1.34177e-08	-1.81288e-10	-1.42717	3.2187e-05	-1.81288e-10	-1.41279
124216461	chr3:124216461:A:G	2.25402e-09	-1.77366	-1.43738	5.51462e-06	-1.73964	-1.43731
124216522	chr3:124216522:C:T	1.36291e-08	-1.81288e-10	-1.41154	3.15112e-05	-1.81288e-10	-1.43401
124216718	chr3:124216718:TG:T	1.06703e-08	-1.65629	-4.18686e-10	2.42853e-05	-1.69448	-4.18686e-10
124216982	chr3:124216982:A:G	1.39997e-08	-1.81288e-10	-1.38471	3.18742e-05	-1.81288e-10	-1.42255
124217539	chr3:124217539:A:G	1.13048e-08	-0.461897	-1.13663	1.73827e-05	-0.719035	-1.30984
124217572	chr3:124217572:A:G	2.18529e-08	-1.81288e-10	-0.939419	5.84523e-05	-1.81288e-10	-0.816141
124217708	chr3:124217708:C:T	3.80799e-09	-1.79532	-0.891332	9.55492e-06	-1.78129	-0.846005
124217881	chr3:124217881:A:G	1.19283e-08	-0.403774	-1.14107	1.82656e-05	-0.666618	-1.31271
124219304	chr3:124219304:G:C	1.34423e-08	-1.81288e-10	-1.42534	3.2952e-05	-1.81288e-10	-1.3893
124219328	chr3:124219328:A:T	2.83544e-08	-1.81288e-10	-0.678969	7.65505e-05	-1.81288e-10	-0.546401
124219363	chr3:124219363:T:C	1.39267e-08	-1.81288e-10	-1.38995	3.33523e-05	-1.81288e-10	-1.37722
124219370	chr3:124219370:C:T	7.51019e-09	-1.26173	-0.74576	2.88474e-05	-0.898218	-0.624116
124219475	chr3:124219475:C:T	2.31877e-07	-1.81288e-10	1.42246	0.000272881	-1.81288e-10	0.724685
124219784	chr3:124219784:G:A	1.40776e-08	-1.81288e-10	-1.37917	3.44818e-05	-1.81288e-10	-1.34392
124219788	chr3:124219788:A:G	1.33386e-08	-1.81288e-10	-1.43309	3.19051e-05	-1.81288e-10	-1.42159
124219858	chr3:124219858:A:G	1.41273e-08	-1.81288e-10	-1.37565	3.22315e-05	-1.81288e-10	-1.41141
124220178	chr3:124220178:C:T	2.09117e-08	-1.81288e-10	-0.983441	5.05603e-05	-1.81288e-10	-0.961186
124220213	chr3:124220213:T:G	1.32888e-08	-1.81288e-10	-1.43683	3.15594e-05	-1.81288e-10	-1.43248
124220242	chr3:124220242:C:T	2.30853e-08	-1.81288e-10	-0.884556	5.74819e-05	-1.81288e-10	-0.832882
124220760	chr3:124220760:A:G	2.34396e-09	-1.76602	-1.40589	5.89797e-06	-1.72734	-1.3824
124221026	chr3:124221026:C:T	2.71898e-08	-0.720908	-4.18686e-10	6.52297e-05	-0.706437	-4.18686e-10
124221190	chr3:124221190:G:A	1.39417e-08	-1.81288e-10	-1.38887	3.18286e-05	-1.81288e-10	-1.42399
124221845	chr3:124221845:T:C	1.3285e-08	-1.81288e-10	-1.43712	3.21533e-05	-1.81288e-10	-1.41384
124221932	chr3:124221932:G:C	1.34768e-08	-1.81288e-10	-1.42278	3.20905e-05	-1.81288e-10	-1.41579
124222283	chr3:124222283:T:C	1.32924e-08	-1.81288e-10	-1.43656	3.14592e-05	-1.81288e-10	-1.43566
124222321	chr3:124222321:A:G	4.92848e-09	-0.998724	-1.43	1.55801e-05	-0.701239	-1.43712
124223098	chr3:124223098:G:A	1.37404e-08	-1.81288e-10	-1.40341	3.28499e-05	-1.81288e-10	-1.3924
124223261	chr3:124223261:C:T	2.8277e-09	-1.74248	-1.24181	7.18389e-06	-1.71315	-1.19936
124223492	chr3:124223492:A:G	2.64597e-09	-1.70929	-1.34143	6.62121e-06	-1.67466	-1.31942
124223554	chr3:124223554:A:C	1.33093e-08	-1.81288e-10	-1.43529	3.14068e-05	-1.81288e-10	-1.43733
124224076	chr3:124224076:C:G	1.47609e-08	-1.81288e-10	-1.33177	3.38984e-05	-1.81288e-10	-1.36098
124224143	chr3:124224143:C:T	1.35248e-08	-1.81288e-10	-1.41923	3.22308e-05	-1.81288e-10	-1.41143
124224197	chr3:124224197:T:A	7.94996e-09	-0.921114	-1.02947	1.54252e-05	-0.975047	-1.1733
124224566	chr3:124224566:G:A	1.60845e-08	-1.81288e-10	-1.24589	3.98651e-05	-1.81288e-10	-1.19885
124224658	chr3:124224658:C:T	1.62581e-08	-1.81288e-10	-1.23516	4.034e-05	-1.81288e-10	-1.18701
124224940	chr3:124224940:A:T	3.7532e-09	-1.79695	-0.904192	8.94824e-06	-1.78349	-0.909402
124225036	chr3:124225036:G:A	9.23944e-09	-1.80027	-4.18686e-10	2.2409e-05	-1.77489	-4.18686e-10
124225076	chr3:124225076:G:A	9.36027e-09	-1.78728	-4.18686e-10	2.20649e-05	-1.79036	-4.18686e-10
124225199	chr3:124225199:A:G	1.33206e-08	-1.81288e-10	-1.43444	3.1843e-05	-1.81288e-10	-1.42353
124225251	chr3:124225251:T:C	9.39478e-09	-0.794814	-0.988783	1.60307e-05	-0.87573	-1.23411
124225477	chr3:124225477:G:A	5.12895e-09	-0.96307	-1.42578	1.60834e-05	-0.670781	-1.43578
124225570	chr3:124225570:T:A	1.61399e-08	-1.81288e-10	-1.24245	4.00289e-05	-1.81288e-10	-1.19475
124226203	chr3:124226203:G:A	2.29758e-09	-1.79668	-1.39521	5.83072e-06	-1.75838	-1.36283
124226480	chr3:124226480:C:T	3.1082e-09	-1.79499	-1.09472	7.47262e-06	-1.80193	-1.07118
124226607	chr3:124226607:C:T	1.32999e-08	-1.81288e-10	-1.43599	3.17769e-05	-1.81288e-10	-1.42561
124226875	chr3:124226875:A:G	2.61849e-09	-1.74472	-1.31643	6.51944e-06	-1.71728	-1.29229
124226953	chr3:124226953:CAT:C	1.32814e-08	-1.81288e-10	-1.43739	3.15853e-05	-1.81288e-10	-1.43166
124226963	chr3:124226963:A:T	1.36876e-08	-1.81288e-10	-1.40726	3.17671e-05	-1.81288e-10	-1.42592
124227167	chr3:124227167:A:G	1.36402e-08	-1.81288e-10	-1.41073	3.25564e-05	-1.81288e-10	-1.40138
124227323	chr3:124227323:G:A	9.24626e-09	-1.79953	-4.18686e-10	2.18055e-05	-1.80219	-4.18686e-10
124228048	chr3:124228048:G:A	2.70297e-09	-1.77648	-1.25292	6.79544e-06	-1.75652	-1.21158
124228298	chr3:124228298:C:T	1.14609e-08	-1.58481	-4.18686e-10	2.47897e-05	-1.67392	-4.18686e-10
124228383	chr3:124228383:C:T	2.66539e-09	-1.77651	-1.2669	6.69441e-06	-1.75627	-1.2268
124228524	chr3:124228524:A:T	2.5635e-09	-1.7498	-1.33258	6.36977e-06	-1.72292	-1.30987
124228930	chr3:124228930:G:A	9.44473e-09	-1.77829	-4.18686e-10	2.35561e-05	-1.72497	-4.18686e-10
124229266	chr3:124229266:A:G	2.84356e-08	-1.81288e-10	-0.67611	7.82724e-05	-1.81288e-10	-0.524156
124229537	chr3:124229537:C:T	5.08915e-09	-0.975939	-1.4207	1.59618e-05	-0.68045	-1.4337
124229956	chr3:124229956:C:T	1.33433e-08	-1.81288e-10	-1.43274	3.20363e-05	-1.81288e-10	-1.41748
124230528	chr3:124230528:C:T	5.7181e-08	-1.81288e-10	0.0224711	0.000189177	-1.81288e-10	0.35833
124230682	chr3:124230682:C:T	2.70824e-09	-1.7933	-1.23415	6.26559e-06	-1.74895	-1.30033
124230721	chr3:124230721:G:A	1.5774e-08	-1.81288e-10	-1.26539	3.59205e-05	-1.81288e-10	-1.30304
124230864	chr3:124230864:A:C	1.48473e-08	-1.81288e-10	-1.32593	3.58769e-05	-1.81288e-10	-1.30426
124231251	chr3:124231251:C:G	2.73604e-09	-1.77412	-1.24312	6.889e-06	-1.75317	-1.20125
124231266	chr3:124231266:C:T	2.69891e-09	-1.77846	-1.25245	6.78065e-06	-1.75899	-1.21129
124231566	chr3:124231566:A:T	1.7943e-08	-1.81288e-10	-1.13655	3.7533e-05	-1.81288e-10	-1.25913
124231567	chr3:124231567:T:C	2.06113e-08	-1.81288e-10	-0.997912	6.04273e-05	-1.81288e-10	-0.78291
124231699	chr3:124231699:G:A	1.35171e-08	-1.81288e-10	-1.4198	3.22023e-05	-1.81288e-10	-1.41231
124231752	chr3:124231752:A:G	1.78352e-08	-1.81288e-10	-1.14258	3.73604e-05	-1.81288e-10	-1.26374
124231940	chr3:124231940:G:A	8.41936e-09	-1.79071	-0.102513	2.48825e-05	-1.76968	0.0994919
124231999	chr3:124231999:T:C	2.94052e-08	-1.81288e-10	-0.64258	7.12056e-05	-1.81288e-10	-0.61878
124232158	chr3:124232158:T:C	1.78464e-08	-1.81288e-10	-1.14195	3.73793e-05	-1.81288e-10	-1.26323
124232290	chr3:124232290:C:T	5.16943e-09	-0.949827	-1.43116	1.65121e-05	-0.642988	-1.43727
124232472	chr3:124232472:T:G	3.74667e-09	-1.7943	-0.908583	8.95022e-06	-1.77889	-0.913787
124232528	chr3:124232528:G:A	1.40895e-08	-1.81288e-10	-1.37832	3.20703e-05	-1.81288e-10	-1.41642
124232749	chr3:124232749:T:C	3.26634e-09	-1.79135	-1.04873	8.05423e-06	-1.77398	-1.02418
124232923	chr3:124232923:G:A	2.3541e-09	-1.73023	-1.43736	5.42091e-06	-1.75834	-1.43575
124233037	chr3:124233037:G:A	1.34909e-08	-1.81288e-10	-1.42174	3.14096e-05	-1.81288e-10	-1.43724
124233370	chr3:124233370:C:T	5.25119e-09	-0.93994	-1.42536	1.67436e-05	-0.630676	-1.43566
124233429	chr3:124233429:A:G	3.20246e-09	-1.79908	-1.06075	7.8455e-06	-1.78793	-1.03648
124234296	chr3:124234296:T:C	1.47698e-08	-1.81288e-10	-1.33117	3.58263e-05	-1.81288e-10	-1.30567
124234493	chr3:124234493:A:G	2.70318e-08	-1.81288e-10	-0.726735	4.31438e-05	-1.81288e-10	-1.11981
124234679	chr3:124234679:C:T	4.13316e-09	-1.27358	-1.33113	9.47134e-06	-1.295	-1.34108
124234823	chr3:124234823:T:G	1.85753e-08	-1.81288e-10	-1.10192	4.58993e-05	-1.81288e-10	-1.0579
124235399	chr3:124235399:G:A	4.70072e-09	-1.80003	-0.67601	1.20086e-05	-1.8022	-0.596523
124235533	chr3:124235533:T:G	2.6747e-08	-1.81288e-10	-0.737329	7.52819e-05	-1.81288e-10	-0.563112
124236006	chr3:124236006:A:G	5.15614e-08	-1.81288e-10	-0.080977	0.000137609	-1.81288e-10	0.0400645
124236092	chr3:124236092:G:A	1.133e-08	-0.588072	-1.00823	2.15104e-05	-0.657603	-1.15821
124236125	chr3:124236125:G:A	5.00538e-08	-1.81288e-10	-0.110654	0.000133307	-1.81288e-10	0.00830442
124236144	chr3:124236144:TG:T	1.49995e-08	-1.81288e-10	-1.31573	3.59115e-05	-1.81288e-10	-1.30329
124236187	chr3:124236187:C:G	5.0343e-08	-1.81288e-10	-0.104891	0.000133996	-1.81288e-10	0.0134586
124236271	chr3:124236271:A:G	2.25244e-09	-1.77519	-1.43655	5.24209e-06	-1.79027	-1.43736
124236273	chr3:124236273:A:G	3.75931e-08	-1.81288e-10	-0.396931	9.93751e-05	-1.81288e-10	-0.28545
124236373	chr3:124236373:T:C	4.11988e-08	-1.81288e-10	-0.305343	0.000109321	-1.81288e-10	-0.190062
124236500	chr3:124236500:G:A	1.33233e-08	-1.81288e-10	-1.43424	3.14756e-05	-1.81288e-10	-1.43514
124236512	chr3:124236512:A:G	1.88826e-08	-1.08551	-4.18686e-10	6.43334e-05	-0.720272	-4.18686e-10
124236641	chr3:124236641:G:A	3.7183e-08	-1.81288e-10	-0.407899	9.82273e-05	-1.81288e-10	-0.297068
124236683	chr3:124236683:G:A	3.47333e-08	-1.81288e-10	-0.476053	9.14137e-05	-1.81288e-10	-0.368956
124236735	chr3:124236735:G:A	4.66302e-09	-1.25336	-1.23073	1.03458e-05	-1.23724	-1.31053
124236997	chr3:124236997:T:C	3.75149e-08	-1.81288e-10	-0.399013	9.9084e-05	-1.81288e-10	-0.288384
124237009	chr3:124237009:C:T	1.43277e-08	-1.81288e-10	-1.36155	3.61123e-05	-1.81288e-10	-1.29772
124237045	chr3:124237045:C:T	1.56113e-08	-1.81288e-10	-1.27575	3.77808e-05	-1.81288e-10	-1.25255
124237070	chr3:124237070:C:T	3.76093e-08	-1.81288e-10	-0.396499	9.93506e-05	-1.81288e-10	-0.285697
124237071	chr3:124237071:A:G	3.75954e-08	-1.81288e-10	-0.39687	9.93159e-05	-1.81288e-10	-0.286046
124237230	chr3:124237230:G:T	3.66037e-08	-1.81288e-10	-0.423602	9.65573e-05	-1.81288e-10	-0.314215
124237419	chr3:124237419:G:A	3.54555e-09	-1.78738	-0.970678	8.79524e-06	-1.76794	-0.9422
124237454	chr3:124237454:C:T	3.61514e-08	-1.81288e-10	-0.436034	9.48989e-05	-1.81288e-10	-0.331539
124237513	chr3:124237513:C:A	3.57185e-08	-1.81288e-10	-0.448081	9.36379e-05	-1.81288e-10	-0.344916
124237537	chr3:124237537:A:C	3.55863e-08	-1.81288e-10	-0.451792	9.32768e-05	-1.81288e-10	-0.34878
124237551	chr3:124237551:T:C	3.46952e-08	-1.81288e-10	-0.477149	9.07843e-05	-1.81288e-10	-0.375865
124237749	chr3:124237749:T:C	2.93574e-09	-1.78993	-1.15686	7.03267e-06	-1.74763	-1.18615
124237865	chr3:124237865:G:A	1.3612e-08	-1.81288e-10	-1.4128	3.14048e-05	-1.81288e-10	-1.43739
124237921	chr3:124237921:T:A	1.48137e-08	-1.81288e-10	-1.3282	3.31085e-05	-1.81288e-10	-1.38456
124237957	chr3:124237957:T:C	1.67244e-08	-1.81288e-10	-1.20688	3.61634e-05	-1.81288e-10	-1.2963
124238255	chr3:124238255:C:T	3.02524e-08	-0.614174	-4.18686e-10	5.16813e-05	-0.939256	-4.18686e-10
124238316	chr3:124238316:C:T	1.45608e-08	-1.81288e-10	-1.34542	3.51975e-05	-1.81288e-10	-1.32338
124238447	chr3:124238447:C:G	1.5347e-08	-1.81288e-10	-1.29283	3.75596e-05	-1.81288e-10	-1.25842
124238548	chr3:124238548:A:G	3.29257e-09	-1.40261	-1.42947	7.90811e-06	-1.38192	-1.43454
124238711	chr3:124238711:C:T	2.87473e-09	-1.5713	-1.3965	7.04849e-06	-1.5134	-1.41814
124238829	chr3:124238829:G:A	1.34528e-08	-1.81288e-10	-1.42456	3.17527e-05	-1.81288e-10	-1.42637
124238972	chr3:124238972:A:G	5.06924e-09	-1.6032	-0.797361	1.17807e-05	-1.50154	-0.916349
124239095	chr3:124239095:T:C	2.20812e-09	-1.79654	-1.43507	8.59006e-06	-1.35029	-1.38345
124239337	chr3:124239337:G:A	1.10987e-08	-1.61692	-4.18686e-10	2.66427e-05	-1.60184	-4.18686e-10
124239404	chr3:124239404:A:T	6.159e-08	0.0967486	-4.18686e-10	0.000209143	0.458664	-4.18686e-10
124239569	chr3:124239569:A:C	1.72172e-08	-1.81288e-10	-1.17784	4.46775e-05	-1.81288e-10	-1.08488
124239662	chr3:124239662:A:G	1.51793e-08	-1.81288e-10	-1.30382	3.31541e-05	-1.81288e-10	-1.38318
124239721	chr3:124239721:C:A	1.69401e-08	-1.81288e-10	-1.19407	4.07492e-05	-1.81288e-10	-1.17692
124239882	chr3:124239882:AG:A	1.35247e-08	-1.81288e-10	-1.41923	3.14792e-05	-1.81288e-10	-1.43502
124239977	chr3:124239977:T:G	4.17665e-09	-1.78319	-0.811056	1.2733e-05	-1.78906	-0.55109
124240062	chr3:124240062:G:A	1.72081e-08	-1.81288e-10	-1.17837	4.46508e-05	-1.81288e-10	-1.08548
124240124	chr3:124240124:G:T	1.69668e-08	-1.81288e-10	-1.19249	4.40727e-05	-1.81288e-10	-1.09851
124240388	chr3:124240388:G:A	2.70141e-08	-1.81288e-10	-0.727393	4.39344e-05	-1.81288e-10	-1.10165
124240525	chr3:124240525:G:A	1.66886e-08	-1.81288e-10	-1.20902	4.32328e-05	-1.81288e-10	-1.11775
124240615	chr3:124240615:C:G	1.34312e-08	-1.81288e-10	-1.42617	3.24243e-05	-1.81288e-10	-1.40544
124240715	chr3:124240715:GT:G	1.35054e-08	-1.81288e-10	-1.42066	3.14636e-05	-1.81288e-10	-1.43552
124240738	chr3:124240738:T:C	5.91454e-09	-0.872482	-1.37385	1.31613e-05	-0.872804	-1.43426
124240903	chr3:124240903:G:A	1.62458e-08	-1.81288e-10	-1.23592	3.89759e-05	-1.81288e-10	-1.22141
124241090	chr3:124241090:C:G	1.65155e-08	-1.81288e-10	-1.21945	3.96454e-05	-1.81288e-10	-1.20438
124241161	chr3:124241161:A:C	3.47421e-09	-1.75036	-1.02802	7.73756e-06	-1.73508	-1.10318
124241399	chr3:124241399:C:T	5.5553e-09	-0.934086	-1.37491	1.22044e-05	-0.948147	-1.4344
124241515	chr3:124241515:A:G	1.66499e-08	-1.81288e-10	-1.21135	3.99708e-05	-1.81288e-10	-1.1962
124241539	chr3:124241539:G:A	1.65236e-08	-1.81288e-10	-1.21896	3.9664e-05	-1.81288e-10	-1.20391
124241541	chr3:124241541:G:A	1.7633e-08	-1.81288e-10	-1.15398	3.58329e-05	-1.81288e-10	-1.30549
124241774	chr3:124241774:G:A	1.66624e-08	-1.81288e-10	-1.2106	4.00017e-05	-1.81288e-10	-1.19543
124241883	chr3:124241883:A:G	2.01178e-08	-1.04706	0.0249112	4.21339e-05	-1.02281	-0.120684
124241983	chr3:124241983:C:T	1.68498e-08	-1.81288e-10	-1.19941	4.37137e-05	-1.81288e-10	-1.10669
124242093	chr3:124242093:C:A	1.36396e-08	-1.81288e-10	-1.41077	3.30544e-05	-1.81288e-10	-1.3862
124242241	chr3:124242241:T:A	3.55056e-09	-1.68451	-1.07213	8.09379e-06	-1.68213	-1.11112
124242392	chr3:124242392:G:A	1.76801e-08	-1.81288e-10	-1.15131	4.60424e-05	-1.81288e-10	-1.05479
124242649	chr3:124242649:C:G	2.88561e-09	-1.77495	-1.18907	6.41509e-06	-1.77221	-1.25349
124242808	chr3:124242808:G:A	3.52555e-09	-1.59416	-1.16956	6.97231e-06	-1.79528	-1.14712
124243319	chr3:124243319:G:A	1.38457e-08	-1.81288e-10	-1.39577	3.34823e-05	-1.81288e-10	-1.37334
124243586	chr3:124243586:G:A	2.14753e-08	-1.81288e-10	-0.956848	5.33062e-05	-1.81288e-10	-0.908299
124243883	chr3:124243883:T:C	3.88832e-09	-1.62016	-1.04562	1.04142e-05	-1.60311	-0.938069
124244394	chr3:124244394:G:A	1.66918e-08	-1.81288e-10	-1.20883	4.42269e-05	-1.81288e-10	-1.09502
124244465	chr3:124244465:G:T	1.32815e-08	-1.81288e-10	-1.43738	3.14108e-05	-1.81288e-10	-1.4372
124244821	chr3:124244821:G:A	3.56898e-09	-1.66916	-1.08231	9.36836e-06	-1.60241	-1.0446
124244834	chr3:124244834:G:T	1.01977e-08	-0.353709	-1.34788	3.19383e-05	-0.0849311	-1.33562
124244928	chr3:124244928:T:G	1.52674e-08	-1.81288e-10	-1.29803	3.72096e-05	-1.81288e-10	-1.26779
124245002	chr3:124245002:C:A	2.86601e-09	-1.79307	-1.17776	6.86344e-06	-1.79792	-1.16022
124245043	chr3:124245043:ATTG:A	3.01782e-09	-1.77823	-1.14099	6.50491e-06	-1.79127	-1.22052
124245542	chr3:124245542:TA:T	4.15771e-09	-1.16982	-1.42896	1.04966e-05	-1.13522	-1.39808
124245568	chr3:124245568:T:C	3.57923e-09	-1.77674	-0.971865	9.16338e-06	-1.78425	-0.884885
124245638	chr3:124245638:A:T	3.75101e-09	-1.26433	-1.43739	9.37837e-06	-1.21189	-1.43406
124245665	chr3:124245665:T:TA	4.23586e-09	-1.34478	-1.23539	1.02914e-05	-1.26241	-1.29063
124245835	chr3:124245835:C:T	3.08874e-09	-1.76888	-1.1271	6.62845e-06	-1.78466	-1.20832
124246129	chr3:124246129:G:A	3.08223e-09	-1.76999	-1.12811	6.61675e-06	-1.78566	-1.20909
124246158	chr3:124246158:G:A	3.06921e-09	-1.7651	-1.13724	6.58874e-06	-1.78207	-1.21692
124246191	chr3:124246191:C:T	1.37835e-08	-1.81288e-10	-1.40028	3.35793e-05	-1.81288e-10	-1.37044
124246351	chr3:124246351:A:G	1.37835e-08	-1.81288e-10	-1.40028	3.35793e-05	-1.81288e-10	-1.37044
124246460	chr3:124246460:TG:T	1.37778e-08	-1.81288e-10	-1.40069	3.35615e-05	-1.81288e-10	-1.37097
124246517	chr3:124246517:TTGGCTGGTTGTGTAGTCAGTTCTGGCA:T	1.39532e-08	-1.81288e-10	-1.38804	3.28743e-05	-1.81288e-10	-1.39166
124246902	chr3:124246902:A:G	4.12313e-09	-1.30313	-1.304	1.02306e-05	-1.21925	-1.33972
124246946	chr3:124246946:T:C	1.37835e-08	-1.81288e-10	-1.40028	3.35793e-05	-1.81288e-10	-1.37044
124247102	chr3:124247102:G:A	1.37153e-08	-1.81288e-10	-1.40524	3.33499e-05	-1.81288e-10	-1.3773
124247209	chr3:124247209:T:C	1.39728e-08	-1.81288e-10	-1.38664	3.41689e-05	-1.81288e-10	-1.35303
124247249	chr3:124247249:A:G	2.78205e-08	-1.81288e-10	-0.697979	4.85293e-05	-1.81288e-10	-1.00218
124247346	chr3:124247346:G:A	1.67223e-08	-1.81288e-10	-1.20701	3.97273e-05	-1.81288e-10	-1.20231
124247387	chr3:124247387:A:G	3.01023e-08	-1.81288e-10	-0.619151	8.77256e-05	-1.81288e-10	-0.410138
124247672	chr3:124247672:A:G	1.41825e-08	-1.81288e-10	-1.37174	3.23623e-05	-1.81288e-10	-1.40736
124247719	chr3:124247719:T:C	3.20377e-09	-1.73588	-1.12354	8.19939e-06	-1.73043	-1.04986
124247773	chr3:124247773:C:T	1.37879e-08	-1.81288e-10	-1.39996	3.35944e-05	-1.81288e-10	-1.36999
124247785	chr3:124247785:A:C	1.3784e-08	-1.81288e-10	-1.40024	3.35816e-05	-1.81288e-10	-1.37037
124247912	chr3:124247912:C:G	2.14277e-08	-1.81288e-10	-0.959067	5.32479e-05	-1.81288e-10	-0.909394
124248497	chr3:124248497:G:A	1.67223e-08	-1.81288e-10	-1.20701	3.97273e-05	-1.81288e-10	-1.20231
124248501	chr3:124248501:C:G	1.33167e-08	-1.81288e-10	-1.43473	3.14073e-05	-1.81288e-10	-1.43731
124249073	chr3:124249073:A:G	4.42706e-09	-1.27767	-1.25834	1.0862e-05	-1.18651	-1.31257
124249086	chr3:124249086:G:C	1.39445e-08	-1.81288e-10	-1.38866	3.18073e-05	-1.81288e-10	-1.42466
124249105	chr3:124249105:T:C	3.50455e-08	-1.79248	1.32538	0.000106803	-1.78604	1.57268
124249165	chr3:124249165:A:G	1.37835e-08	-1.81288e-10	-1.40028	3.35793e-05	-1.81288e-10	-1.37044
124249515	chr3:124249515:C:A	1.60938e-08	-1.81288e-10	-1.24532	4.22185e-05	-1.81288e-10	-1.14149
124249572	chr3:124249572:T:C	1.47274e-08	-1.81288e-10	-1.33404	3.2925e-05	-1.81288e-10	-1.39012
124249670	chr3:124249670:G:A	7.96842e-09	-0.600692	-1.34757	1.89325e-05	-0.572933	-1.37054
124249808	chr3:124249808:A:T	3.68845e-09	-1.71636	-1.00219	7.9748e-06	-1.73972	-1.06835
124249969	chr3:124249969:A:T	3.56652e-09	-1.63185	-1.12031	9.22265e-06	-1.61737	-1.04532
124250289	chr3:124250289:C:A	1.52356e-08	-1.81288e-10	-1.30011	3.70957e-05	-1.81288e-10	-1.27085
124250372	chr3:124250372:G:C	3.29752e-08	-1.81288e-10	-0.527996	7.36182e-05	-1.81288e-10	-0.585459
124250670	chr3:124250670:A:T	1.18691e-08	-0.205426	-1.34438	4.01912e-05	-0.0202032	-1.1705
124250687	chr3:124250687:A:G	2.49599e-08	-1.81288e-10	-0.806479	6.31636e-05	-1.81288e-10	-0.738623
124250712	chr3:124250712:G:A	1.32831e-08	-1.81288e-10	-1.43726	3.15098e-05	-1.81288e-10	-1.43405
124250727	chr3:124250727:G:T	8.53407e-09	-0.451229	-1.42846	2.12364e-05	-0.393947	-1.43469
124251611	chr3:124251611:G:T	2.8815e-09	-1.72188	-1.24356	6.82717e-06	-1.73626	-1.22719
124251620	chr3:124251620:T:C	2.85842e-09	-1.71398	-1.25951	6.75821e-06	-1.7296	-1.24399
124251838	chr3:124251838:A:G	6.67364e-09	-1.79907	-0.326517	1.59219e-05	-1.79641	-0.320248
124252017	chr3:124252017:T:C	1.56042e-08	0.0837324	-1.35994	5.04345e-05	0.234698	-1.19838
124252288	chr3:124252288:T:C	2.33044e-09	-1.74056	-1.43713	5.3806e-06	-1.76984	-1.43171
124253011	chr3:124253011:A:G	1.16861e-07	0.737232	-4.18686e-10	0.000193566	0.381267	-4.18686e-10
124253471	chr3:124253471:A:G	2.58291e-09	-1.78438	-1.29045	6.13773e-06	-1.79332	-1.27658
124253823	chr3:124253823:A:T	7.5222e-09	-0.611369	-1.39452	1.81596e-05	-0.598043	-1.38711
124254184	chr3:124254184:A:T	2.27181e-08	-1.81288e-10	-0.900587	5.65307e-05	-1.81288e-10	-0.849568
124254232	chr3:124254232:A:G	1.33324e-08	-1.81288e-10	-1.43356	3.15183e-05	-1.81288e-10	-1.43378
124254849	chr3:124254849:G:A	1.43982e-08	-1.81288e-10	-1.35665	3.38748e-05	-1.81288e-10	-1.36168
124254949	chr3:124254949:T:A	3.18482e-09	-1.67829	-1.18706	7.97939e-06	-1.68272	-1.12477
124255267	chr3:124255267:C:T	1.49736e-08	-1.81288e-10	-1.31747	3.33219e-05	-1.81288e-10	-1.37814
124255317	chr3:124255317:C:T	7.54632e-09	-0.65206	-1.35063	2.43449e-05	-0.508195	-1.18384
124255346	chr3:124255346:T:G	2.87728e-08	-1.81288e-10	-0.664319	7.34461e-05	-1.81288e-10	-0.5878
124255505	chr3:124255505:T:C	1.55624e-08	-1.81288e-10	-1.27889	3.46982e-05	-1.81288e-10	-1.33766
124255509	chr3:124255509:T:C	3.34458e-09	-1.75596	-1.06045	8.81779e-06	-1.75088	-0.956698
124255560	chr3:124255560:G:A	7.28348e-09	-0.682862	-1.35528	2.3375e-05	-0.540833	-1.19185
124255729	chr3:124255729:A:G	5.95471e-09	-0.81058	-1.42899	1.43058e-05	-0.797899	-1.42579
124255850	chr3:124255850:G:A	2.24764e-08	-1.46597	0.554684	8.5272e-05	-1.24649	0.80798
124255956	chr3:124255956:G:A	1.12e-05	5.29992	-4.18686e-10	0.00224202	2.83078	-4.18686e-10
124256029	chr3:124256029:G:A	5.25039e-09	-1.34925	-1.0162	1.29185e-05	-1.2788	-1.0469
124256040	chr3:124256040:T:C	5.93347e-09	-0.816507	-1.42663	1.42872e-05	-0.801901	-1.42309
124256123	chr3:124256123:G:A	5.64943e-09	-0.863968	-1.42823	1.3617e-05	-0.848093	-1.42494
124256233	chr3:124256233:G:A	1.60957e-08	-1.81288e-10	-1.2452	3.85279e-05	-1.81288e-10	-1.23297
124256454	chr3:124256454:G:A	2.98198e-09	-1.73888	-1.19228	7.54463e-06	-1.73596	-1.12756
124256598	chr3:124256598:T:G	7.14148e-09	-0.639227	-1.4186	1.75187e-05	-0.607183	-1.4139
124256718	chr3:124256718:G:A	3.18838e-09	-1.73649	-1.12775	8.34254e-06	-1.73003	-1.03296
124256741	chr3:124256741:G:A	1.63473e-08	-1.81288e-10	-1.22969	3.87794e-05	-1.81288e-10	-1.22646
124257166	chr3:124257166:CTCTA:C	1.59832e-08	-1.81288e-10	-1.25221	3.78863e-05	-1.81288e-10	-1.24976
124257338	chr3:124257338:T:C	1.57369e-08	-1.26775	-4.18686e-10	2.42012e-05	-1.69795	-4.18686e-10
124257447	chr3:124257447:C:T	1.68126e-08	-1.81288e-10	-1.20162	4.17476e-05	-1.81288e-10	-1.15271
124257483	chr3:124257483:G:A	3.93243e-09	-1.57276	-1.08173	1.17182e-05	-1.58188	-0.84132
124257860	chr3:124257860:A:G	1.5695e-08	-1.81288e-10	-1.27041	3.72244e-05	-1.81288e-10	-1.26739
124257947	chr3:124257947:T:C	1.48562e-08	-1.03584	-0.289497	6.39586e-05	-0.904226	0.17811
124258012	chr3:124258012:T:C	1.98633e-08	-1.81288e-10	-1.03488	4.17373e-05	-1.81288e-10	-1.15296
124258111	chr3:124258111:G:A	1.53137e-08	-0.989691	-0.30531	3.2265e-05	-1.10288	-0.307487
124258631	chr3:124258631:G:A	4.82097e-09	-1.75103	-0.699742	1.30556e-05	-1.77509	-0.540045
124259175	chr3:124259175:A:G	3.58638e-09	-1.32496	-1.42165	9.12215e-06	-1.23837	-1.43528
124259560	chr3:124259560:G:A	2.26804e-09	-1.7973	-1.40753	5.30468e-06	-1.80091	-1.41485
124259787	chr3:124259787:T:C	5.34778e-09	-1.74633	-0.60074	1.46143e-05	-1.77219	-0.430161
124259830	chr3:124259830:C:T	3.42191e-08	-1.81288e-10	-0.490967	5.6626e-05	-1.81288e-10	-0.847883
124259839	chr3:124259839:A:C	1.54969e-08	-1.81288e-10	-1.28311	3.79142e-05	-1.81288e-10	-1.24903
124259971	chr3:124259971:A:C	3.47947e-09	-1.36562	-1.41125	8.77269e-06	-1.28208	-1.43063
124260018	chr3:124260018:T:A	6.95224e-09	-0.7304	-1.35429	1.76361e-05	-0.584791	-1.42961
124260107	chr3:124260107:T:A	1.35156e-08	-1.81288e-10	-1.4199	3.22068e-05	-1.81288e-10	-1.41217
124260474	chr3:124260474:A:G	4.68784e-09	-1.79459	-0.684191	1.31296e-05	-1.7934	-0.516085
124260804	chr3:124260804:A:G	4.64221e-09	-1.79724	-0.69132	1.29764e-05	-1.79636	-0.524861
124260846	chr3:124260846:TG:T	1.26892e-08	-0.110539	-1.37246	4.0672e-05	0.247452	-1.42626
124260916	chr3:124260916:G:A	4.46012e-09	-1.79993	-0.728647	1.24205e-05	-1.79927	-0.565735
124261092	chr3:124261092:G:A	1.94524e-08	-1.81288e-10	-1.05578	5.46361e-05	-1.81288e-10	-0.883656
124261233	chr3:124261233:C:T	5.09547e-08	-0.0928136	-4.18686e-10	0.000186095	0.341905	-4.18686e-10
124261423	chr3:124261423:C:A	1.38533e-08	-1.81288e-10	-1.39523	3.27175e-05	-1.81288e-10	-1.39644
124261720	chr3:124261720:C:A	3.52967e-08	-0.459962	-4.18686e-10	7.89028e-05	-0.516135	-4.18686e-10
124261761	chr3:124261761:A:G	3.66367e-09	-1.80242	-0.922866	1.00392e-05	-1.80238	-0.775476
124262274	chr3:124262274:C:T	5.75898e-08	-1.81288e-10	0.0295938	0.000149761	-1.81288e-10	0.124688
124263554	chr3:124263554:A:C	2.28772e-08	-0.893612	-4.18686e-10	7.70583e-05	-0.53979	-4.18686e-10
124263684	chr3:124263684:A:G	3.91671e-08	-0.355914	-4.18686e-10	4.2083e-05	-1.14471	-4.18686e-10
124263764	chr3:124263764:C:T	5.58886e-09	-0.994453	-1.30852	1.33798e-05	-1.02079	-1.26981
124264037	chr3:124264037:G:A	1.40699e-08	-1.81288e-10	-1.37971	3.34201e-05	-1.81288e-10	-1.37519
124264099	chr3:124264099:A:G	1.93707e-08	-1.81288e-10	-1.05999	4.76374e-05	-1.81288e-10	-1.02073
124264125	chr3:124264125:G:A	1.44782e-08	-1.7975	0.446393	4.31969e-05	-1.74806	0.629475
124264140	chr3:124264140:G:A	1.35995e-08	-1.81288e-10	-1.41371	3.20554e-05	-1.81288e-10	-1.41689
124264757	chr3:124264757:C:T	1.464e-08	-1.80138	0.461384	4.31201e-05	-1.76514	0.644775
124265052	chr3:124265052:G:A	1.34926e-08	-1.81288e-10	-1.42161	3.22419e-05	-1.81288e-10	-1.41108
124265187	chr3:124265187:T:C	2.36899e-08	-0.858701	-4.18686e-10	7.80238e-05	-0.527338	-4.18686e-10
124265817	chr3:124265817:T:C	3.9113e-09	-1.79435	-0.865535	1.08611e-05	-1.78687	-0.712295
124266837	chr3:124266837:C:T	3.39364e-09	-1.39976	-1.40209	7.59709e-06	-1.47655	-1.38003
124266847	chr3:124266847:C:T	9.43061e-09	-1.77979	-4.18686e-10	3.79355e-05	-1.24846	-4.18686e-10
124266927	chr3:124266927:C:G	1.27443e-08	-1.46127	-0.0173934	3.22552e-05	-1.38248	-0.0281899
124267191	chr3:124267191:A:G	2.35461e-09	-1.73048	-1.4369	8.00009e-06	-1.40467	-1.40023
124267235	chr3:124267235:G:A	1.3913e-08	-1.81288e-10	-1.39093	3.30373e-05	-1.81288e-10	-1.38672
124267242	chr3:124267242:G:A	4.37377e-08	-1.81288e-10	-0.24554	0.000118249	-1.81288e-10	-0.111555
124267268	chr3:124267268:G:C	2.28611e-08	-1.80197	0.907653	6.6905e-05	-1.78306	1.10198
124267419	chr3:124267419:G:A	2.25521e-09	-1.79979	-1.41072	5.56775e-06	-1.76792	-1.39944
124267672	chr3:124267672:C:A	2.31666e-09	-1.74688	-1.43675	7.67755e-06	-1.44443	-1.40162
124267915	chr3:124267915:G:A	1.40803e-08	-1.81288e-10	-1.37897	3.3444e-05	-1.81288e-10	-1.37448
124268369	chr3:124268369:G:A	3.32939e-09	-1.42089	-1.40007	7.45847e-06	-1.49747	-1.37753
124268649	chr3:124268649:A:G	1.3423e-08	-1.42678	-4.18686e-10	4.38249e-05	-1.10415	-4.18686e-10
124268745	chr3:124268745:G:A	1.48632e-08	-1.81288e-10	-1.32486	3.41096e-05	-1.81288e-10	-1.35477
124269192	chr3:124269192:T:C	3.14462e-09	-1.44157	-1.43649	6.94209e-06	-1.51	-1.43675
124269407	chr3:124269407:C:G	3.0701e-08	-1.81288e-10	-0.599455	6.01765e-05	-1.81288e-10	-0.78707
124269820	chr3:124269820:G:A	1.34117e-08	-1.81288e-10	-1.42762	3.14605e-05	-1.81288e-10	-1.43562
124269953	chr3:124269953:T:C	1.72746e-08	-1.81288e-10	-1.17451	4.25627e-05	-1.81288e-10	-1.13337
124270306	chr3:124270306:A:G	4.69489e-08	-0.17469	-4.18686e-10	4.749e-05	-1.02383	-4.18686e-10
124270529	chr3:124270529:TTTTTTAATGCATATCAC:T	2.70672e-08	-1.81288e-10	-0.725428	4.63372e-05	-1.81288e-10	-1.04841
124270597	chr3:124270597:G:A	1.68637e-08	-1.79974	0.601146	5.08597e-05	-1.75315	0.797865
124270618	chr3:124270618:T:G	1.83839e-08	-1.79859	0.686317	5.58662e-05	-1.74874	0.887344
124270679	chr3:124270679:G:A	1.07344e-08	-1.36894	-0.28135	2.77343e-05	-1.27852	-0.283158
124271052	chr3:124271052:C:T	1.4871e-08	-1.81288e-10	-1.32433	3.3744e-05	-1.81288e-10	-1.36555
124271259	chr3:124271259:G:A	3.50393e-08	-1.81288e-10	-0.467281	7.1427e-05	-1.81288e-10	-0.615675
124271385	chr3:124271385:G:A	3.281e-09	-1.40551	-1.4301	7.21856e-06	-1.49069	-1.41701
124271518	chr3:124271518:A:G	4.19061e-08	-1.81288e-10	-0.288321	0.00011303	-1.81288e-10	-0.156698
124271916	chr3:124271916:C:T	1.39381e-08	-1.802	0.412878	4.0234e-05	-1.78262	0.592979
124272803	chr3:124272803:T:G	4.87182e-09	-1.13729	-1.30299	2.49872e-05	-0.389218	-1.27677
124272807	chr3:124272807:C:T	2.36523e-09	-1.7883	-1.37458	6.14674e-06	-1.79471	-1.27372
124272969	chr3:124272969:G:T	2.15544e-08	-1.81288e-10	-0.953171	5.00751e-05	-1.81288e-10	-0.970827
124273400	chr3:124273400:C:A	1.47737e-08	-1.80221	0.471307	4.40887e-05	-1.77111	0.67296
124273749	chr3:124273749:AAC:A	9.29367e-09	-1.35411	-0.440312	2.41916e-05	-1.25816	-0.440184
124274226	chr3:124274226:G:A	1.37321e-08	-1.81288e-10	-1.40401	3.21555e-05	-1.81288e-10	-1.41377
124274271	chr3:124274271:G:A	3.91701e-08	-1.81288e-10	-0.355838	0.000121618	-1.81288e-10	-0.0834707
124274536	chr3:124274536:G:A	1.64546e-08	-1.81288e-10	-1.22314	3.57462e-05	-1.81288e-10	-1.30791
124274763	chr3:124274763:T:G	2.39252e-08	-1.81288e-10	-0.848817	5.46437e-05	-1.81288e-10	-0.883518
124274971	chr3:124274971:C:T	6.92327e-08	0.213722	-4.18686e-10	4.48824e-05	-1.08031	-4.18686e-10
124275717	chr3:124275717:C:G	4.76293e-09	-1.80087	-0.66202	1.57748e-05	-1.75748	-0.368452
124275851	chr3:124275851:C:T	4.28651e-08	-1.81288e-10	-0.265694	0.000116039	-1.81288e-10	-0.130422
124276675	chr3:124276675:A:G	4.07132e-08	-1.81288e-10	-0.3172	0.000127299	-1.81288e-10	-0.0378104
124276804	chr3:124276804:G:A	2.32313e-09	-1.7925	-1.38833	6.08173e-06	-1.78225	-1.29681
124277180	chr3:124277180:G:T	1.65725e-08	-1.81288e-10	-1.21601	3.84959e-05	-1.81288e-10	-1.2338
124277241	chr3:124277241:C:T	4.21869e-08	-0.281642	-4.18686e-10	4.44184e-05	-1.0907	-4.18686e-10
124277776	chr3:124277776:G:A	1.86816e-08	-1.80167	0.705456	5.72843e-05	-1.76547	0.929146
124278061	chr3:124278061:C:T	4.57589e-08	-0.200364	-4.18686e-10	0.000218749	0.503573	-4.18686e-10
124278109	chr3:124278109:T:C	1.05266e-07	-1.81288e-10	0.632742	0.000195836	-1.81288e-10	0.392923
124278608	chr3:124278608:A:G	2.05005e-08	-1.81288e-10	-1.0033	5.1522e-05	-1.81288e-10	-0.942342
124278946	chr3:124278946:C:A	9.22579e-09	-1.80175	-4.18686e-10	2.2041e-05	-1.79145	-4.18686e-10
124280124	chr3:124280124:G:A	1.89483e-08	-1.81288e-10	-1.08204	4.2004e-05	-1.81288e-10	-1.14659
124280439	chr3:124280439:G:A	1.01842e-07	-1.81288e-10	0.599672	0.000191236	-1.81288e-10	0.369156
124280583	chr3:124280583:C:A	1.97708e-08	-1.80179	0.762249	6.14274e-05	-1.76715	1.00066
124281150	chr3:124281150:C:T	1.14334e-08	-1.50852	-0.0786904	3.99669e-05	-1.41414	0.217845
124281185	chr3:124281185:G:A	1.94098e-08	-1.81288e-10	-1.05797	3.46722e-05	-1.81288e-10	-1.33841
124282165	chr3:124282165:A:C	1.81311e-08	-1.12612	-4.18686e-10	2.74485e-05	-1.57204	-4.18686e-10
124282730	chr3:124282730:G:C	1.04889e-08	-1.67344	-4.18686e-10	2.66731e-05	-1.6007	-4.18686e-10
124283295	chr3:124283295:A:G	1.35113e-08	-1.81288e-10	-1.42022	3.16349e-05	-1.81288e-10	-1.43009
124283453	chr3:124283453:A:G	1.33002e-08	-1.81288e-10	-1.43597	3.14392e-05	-1.81288e-10	-1.4363
124283813	chr3:124283813:CT:C	3.44401e-08	-0.965278	0.480749	0.000149061	-0.721754	0.841756
124284077	chr3:124284077:G:A	1.44976e-08	-1.81288e-10	-1.34977	3.47345e-05	-1.81288e-10	-1.33662
124284381	chr3:124284381:T:C	3.29918e-09	-1.80175	-1.02833	1.07762e-05	-1.80232	-0.704686
124284435	chr3:124284435:T:C	1.67198e-08	-1.81288e-10	-1.20716	4.41035e-05	-1.81288e-10	-1.09781
124284558	chr3:124284558:C:T	1.45699e-08	-1.81288e-10	-1.34479	3.44287e-05	-1.81288e-10	-1.34546
124285513	chr3:124285513:A:G	2.25149e-08	-1.81288e-10	-0.909572	3.72088e-05	-1.81288e-10	-1.26781
124285816	chr3:124285816:G:A	1.35074e-08	-1.81288e-10	-1.42051	3.15121e-05	-1.81288e-10	-1.43398
124286203	chr3:124286203:TTC:T	2.23331e-09	-1.80056	-1.41971	5.36651e-06	-1.79368	-1.41049
124286892	chr3:124286892:T:C	1.34586e-08	-1.81288e-10	-1.42413	3.20005e-05	-1.81288e-10	-1.4186
124286974	chr3:124286974:A:G	1.44636e-08	-1.76887	0.416749	4.90809e-05	-1.67677	0.685892
124288055	chr3:124288055:A:G	2.757e-08	-0.707023	-4.18686e-10	0.000114921	-0.140104	-4.18686e-10
124288153	chr3:124288153:G:A	2.24644e-08	-1.81288e-10	-0.91182	5.00902e-05	-1.81288e-10	-0.970526
124288383	chr3:124288383:G:A	9.34434e-09	-1.77451	-0.014469	2.76604e-05	-1.74277	0.178424
124289240	chr3:124289240:T:C	1.54002e-08	-1.48811	0.198741	5.12898e-05	-1.39846	0.451602
124289692	chr3:124289692:G:T	3.25682e-09	-1.79493	-1.04807	1.05306e-05	-1.80009	-0.729972
124289791	chr3:124289791:T:C	3.26537e-09	-1.44037	-1.40001	7.07024e-06	-1.51516	-1.41329
124289812	chr3:124289812:A:G	2.30756e-08	-1.79123	0.906256	7.06271e-05	-1.72977	1.10283
124290066	chr3:124290066:G:C	2.50476e-09	-1.73012	-1.37544	5.60475e-06	-1.76569	-1.39505
124290826	chr3:124290826:G:A	1.36291e-08	-1.81288e-10	-1.41154	3.24785e-05	-1.81288e-10	-1.40377
124290834	chr3:124290834:T:C	1.37361e-08	-1.81288e-10	-1.40373	3.26738e-05	-1.81288e-10	-1.39778
124291195	chr3:124291195:A:G	1.32905e-08	-1.81288e-10	-1.4367	3.15151e-05	-1.81288e-10	-1.43389
124291417	chr3:124291417:G:A	2.89715e-09	-1.60303	-1.35699	6.60182e-06	-1.69441	-1.3026
124291487	chr3:124291487:C:T	2.22248e-08	-1.81288e-10	-0.922541	4.56268e-05	-1.81288e-10	-1.06386
124291952	chr3:124291952:A:T	2.37646e-08	-1.81288e-10	-0.855552	4.82361e-05	-1.81288e-10	-1.00824
124292223	chr3:124292223:A:G	1.35804e-08	-1.81288e-10	-1.41513	3.23331e-05	-1.81288e-10	-1.40826
124292243	chr3:124292243:C:T	2.10786e-08	-1.81288e-10	-0.975494	5.45589e-05	-1.81288e-10	-0.885071
124292446	chr3:124292446:G:A	3.53139e-09	-1.38649	-1.37557	7.87905e-06	-1.46914	-1.35101
124292548	chr3:124292548:T:C	3.07763e-09	-1.78943	-1.11016	9.85595e-06	-1.79672	-0.799556
124292639	chr3:124292639:G:A	1.33653e-08	-1.81288e-10	-1.43109	3.144e-05	-1.81288e-10	-1.43627
124293086	chr3:124293086:C:T	7.27819e-09	-1.52905	-0.509816	2.30426e-05	-1.44473	-0.302278
124293288	chr3:124293288:G:C	1.20871e-08	-1.77989	0.248278	3.9957e-05	-1.70057	0.504019
124293393	chr3:124293393:T:C	2.09663e-08	-1.81288e-10	-0.980834	5.42133e-05	-1.81288e-10	-0.891425
124293462	chr3:124293462:CTAT:C	2.26591e-08	-1.81288e-10	-0.903189	5.89786e-05	-1.81288e-10	-0.807177
124293570	chr3:124293570:A:G	2.99287e-09	-1.783	-1.14452	7.62745e-06	-1.78399	-1.06861
124293638	chr3:124293638:A:G	4.74832e-09	-1.1917	-1.27426	1.06785e-05	-1.11491	-1.40121
124293774	chr3:124293774:C:A	4.17184e-09	-1.79951	-0.795887	1.00491e-05	-1.70268	-0.874187
124293882	chr3:124293882:C:T	2.28307e-08	-1.81288e-10	-0.895646	3.77079e-05	-1.81288e-10	-1.25448
124294258	chr3:124294258:A:G	1.32975e-08	-1.81288e-10	-1.43618	3.17408e-05	-1.81288e-10	-1.42675
124294332	chr3:124294332:T:C	9.86448e-09	-1.73481	-4.18686e-10	4.8381e-05	-1.00525	-4.18686e-10
124294758	chr3:124294758:A:G	1.34884e-08	-1.81288e-10	-1.42192	3.20847e-05	-1.81288e-10	-1.41597
124294863	chr3:124294863:A:G	2.27847e-08	-1.81288e-10	-0.89766	3.76636e-05	-1.81288e-10	-1.25566
124294935	chr3:124294935:G:A	4.61212e-09	-1.7944	-0.700661	1.07539e-05	-1.72377	-0.785314
124294972	chr3:124294972:C:T	5.25192e-09	-0.927818	-1.43734	1.26278e-05	-0.926692	-1.42175
124294975	chr3:124294975:G:A	2.49638e-08	-0.806325	-4.18686e-10	4.73316e-05	-1.02717	-4.18686e-10
124295016	chr3:124295016:T:C	1.13418e-08	-1.59526	-4.18686e-10	2.44833e-05	-1.68636	-4.18686e-10
124295033	chr3:124295033:G:A	2.0596e-08	-1.79728	0.798625	6.22332e-05	-1.74747	0.994009
124295100	chr3:124295100:A:C	1.08252e-08	-1.44909	-0.192778	3.50897e-05	-1.35121	0.0247649
124295108	chr3:124295108:G:A	1.96191e-08	-1.81288e-10	-1.04725	4.58341e-05	-1.81288e-10	-1.05932
124295164	chr3:124295164:T:C	1.09464e-08	-1.45081	-0.179924	3.54755e-05	-1.35312	0.0376085
124295173	chr3:124295173:T:C	1.0669e-08	-1.45745	-0.198955	3.45469e-05	-1.36077	0.0187378
124296212	chr3:124296212:C:T	5.15217e-09	-0.947562	-1.43677	2.08599e-05	-0.445782	-1.40074
124296594	chr3:124296594:C:T	1.11202e-08	-1.61499	-4.18686e-10	2.40157e-05	-1.70564	-4.18686e-10
124297033	chr3:124297033:G:A	1.32814e-08	-1.81288e-10	-1.43739	3.14409e-05	-1.81288e-10	-1.43624
124297142	chr3:124297142:C:T	1.32819e-08	-1.81288e-10	-1.43735	3.1453e-05	-1.81288e-10	-1.43586
124297384	chr3:124297384:A:G	1.32826e-08	-1.81288e-10	-1.4373	3.1461e-05	-1.81288e-10	-1.4356
124297494	chr3:124297494:C:T	1.33029e-08	-1.81288e-10	-1.43577	3.14067e-05	-1.81288e-10	-1.43733
124297616	chr3:124297616:T:C	5.25492e-09	-0.933004	-1.43158	1.29953e-05	-0.9198	-1.39996
124297984	chr3:124297984:CAT:C	5.0587e-09	-0.96587	-1.43677	2.03812e-05	-0.468996	-1.40074
124297991	chr3:124297991:T:C	2.43574e-08	-1.81288e-10	-0.830915	4.9258e-05	-1.81288e-10	-0.98728
124298251	chr3:124298251:T:C	2.37124e-08	-1.81288e-10	-0.857752	5.59793e-05	-1.81288e-10	-0.859369
124298472	chr3:124298472:C:T	7.11716e-08	-1.81288e-10	0.241343	0.000102308	-1.81288e-10	-0.256363
124298587	chr3:124298587:TG:T	9.59396e-09	-1.76262	-4.18686e-10	2.60127e-05	-1.62577	-4.18686e-10
124299183	chr3:124299183:C:T	1.22196e-08	-1.79384	0.273124	3.94843e-05	-1.73913	0.530683
124299398	chr3:124299398:A:G	2.07945e-05	5.91869	-4.18686e-10	0.00357846	3.29834	-4.18686e-10
124299515	chr3:124299515:T:G	2.4213e-08	-1.81288e-10	-0.836862	4.90072e-05	-1.81288e-10	-0.992383
124299575	chr3:124299575:T:C	9.62343e-09	-1.66266	-0.0968946	2.36713e-05	-1.71956	-0.000531785
124299808	chr3:124299808:A:G	1.9652e-08	-1.81288e-10	-1.04557	4.18634e-05	-1.81288e-10	-1.14994
124300540	chr3:124300540:T:C	1.01903e-08	-1.68519	-0.0171281	2.52682e-05	-1.73723	0.0824222
124300620	chr3:124300620:G:A	3.21073e-09	-1.44368	-1.41357	6.85862e-06	-1.56203	-1.39681
124302135	chr3:124302135:T:A	1.16254e-08	-1.78835	0.217787	3.56865e-05	-1.72277	0.413187
124302405	chr3:124302405:A:G	5.00017e-09	-0.976895	-1.43738	1.19583e-05	-0.978744	-1.42418
124302841	chr3:124302841:A:AC	2.7389e-09	-1.79296	-1.22323	8.37799e-06	-1.79927	-0.959474
124303015	chr3:124303015:A:C	1.2718e-08	-1.78572	0.304985	3.9291e-05	-1.71692	0.503566
124303156	chr3:124303156:G:A	6.50539e-09	-1.1979	-0.953224	8.21637e-06	-1.74015	-1.03807
124303376	chr3:124303376:G:C	1.43388e-08	-1.81288e-10	-1.36079	3.4314e-05	-1.81288e-10	-1.3488
124303895	chr3:124303895:G:A	1.31207e-08	-1.79166	0.342096	4.02967e-05	-1.73177	0.54369
124305596	chr3:124305596:C:T	2.38943e-08	-1.81288e-10	-0.850111	4.8446e-05	-1.81288e-10	-1.0039
124305705	chr3:124305705:T:TAG	2.97808e-09	-1.80098	-1.13149	9.47025e-06	-1.80242	-0.833771
124306282	chr3:124306282:C:A	4.45784e-09	-1.09734	-1.43174	1.08614e-05	-1.09911	-1.40002
124306564	chr3:124306564:CAG:C	1.4614e-08	-1.81288e-10	-1.34177	3.52784e-05	-1.81288e-10	-1.32108
124306584	chr3:124306584:A:G	1.77912e-08	-1.81288e-10	-1.14505	3.8442e-05	-1.81288e-10	-1.2352
124306675	chr3:124306675:A:G	1.48494e-08	-1.81288e-10	-1.32579	3.54004e-05	-1.81288e-10	-1.31763
124307656	chr3:124307656:T:C	1.01953e-08	-0.304925	-1.3969	4.65664e-05	0.388791	-1.43226
124307701	chr3:124307701:A:G	2.24962e-08	-1.81288e-10	-0.910407	5.01567e-05	-1.81288e-10	-0.9692
124307711	chr3:124307711:T:A	5.92808e-09	-1.64464	-0.599408	1.45516e-05	-1.70203	-0.50462
124307728	chr3:124307728:G:A	8.55379e-09	-0.481775	-1.3956	1.22304e-05	-1.03642	-1.34401
124308076	chr3:124308076:A:G	1.32827e-08	-1.81288e-10	-1.43729	3.14098e-05	-1.81288e-10	-1.43723
124308419	chr3:124308419:T:C	3.04094e-09	-1.77318	-1.1384	9.67504e-06	-1.78535	-0.829455
124308641	chr3:124308641:A:G	6.53738e-09	-1.64861	-0.497604	1.83332e-05	-1.51754	-0.458099
124308652	chr3:124308652:C:T	1.10151e-08	-1.79945	0.174969	3.32996e-05	-1.75582	0.377013
124308991	chr3:124308991:T:C	2.04575e-08	-1.0054	-4.18686e-10	7.38595e-05	-0.582187	-4.18686e-10
124309378	chr3:124309378:G:A	1.16625e-08	-1.79164	0.224274	3.59796e-05	-1.73241	0.431008
124309450	chr3:124309450:A:G	2.38827e-09	-1.76172	-1.39146	5.42437e-06	-1.78628	-1.40717
124309517	chr3:124309517:G:A	2.38276e-09	-1.73687	-1.41862	5.40388e-06	-1.76936	-1.42787
124309672	chr3:124309672:A:T	4.77902e-09	-1.02771	-1.43181	1.1651e-05	-1.02867	-1.4003
124309687	chr3:124309687:T:C	1.21356e-08	-1.79043	0.262821	3.75271e-05	-1.72898	0.469689
124310163	chr3:124310163:A:C	9.22175e-09	-1.80219	-4.18686e-10	2.28957e-05	-1.7534	-4.18686e-10
124310185	chr3:124310185:G:A	2.89493e-09	-1.80101	-1.15978	9.30087e-06	-1.79568	-0.858563
124310239	chr3:124310239:A:G	4.82892e-09	-1.0154	-1.43373	1.17267e-05	-1.01687	-1.40562
124310240	chr3:124310240:TA:T	4.71337e-09	-1.04019	-1.43316	1.14626e-05	-1.0413	-1.40396
124310815	chr3:124310815:G:A	1.1598e-08	-1.79137	0.218456	3.57423e-05	-1.73209	0.424076
124311050	chr3:124311050:A:G	1.41263e-08	-1.37571	-4.18686e-10	3.27393e-05	-1.39577	-4.18686e-10
124311340	chr3:124311340:A:G	9.19138e-09	-1.67872	-0.126762	2.26925e-05	-1.73211	-0.0302103
124311377	chr3:124311377:C:T	1.9097e-08	-1.81288e-10	-1.07422	4.90936e-05	-1.81288e-10	-0.990623
124311640	chr3:124311640:A:G	1.20509e-08	-1.79407	0.259456	3.70004e-05	-1.73905	0.465629
124312149	chr3:124312149:T:C	1.33755e-08	-1.81288e-10	-1.43033	3.14562e-05	-1.81288e-10	-1.43575
124312312	chr3:124312312:C:T	1.33096e-08	-1.81288e-10	-1.43527	3.14655e-05	-1.81288e-10	-1.43546
124312817	chr3:124312817:A:G	1.33256e-08	-1.81288e-10	-1.43407	3.14113e-05	-1.81288e-10	-1.43719
124312880	chr3:124312880:G:A	1.98914e-08	-1.79443	0.760965	6.14253e-05	-1.73977	0.973244
124312908	chr3:124312908:G:A	1.35216e-08	-1.81288e-10	-1.41946	3.16559e-05	-1.81288e-10	-1.42943
124312932	chr3:124312932:C:T	2.38568e-09	-1.72445	-1.42981	5.41756e-06	-1.75973	-1.43498
124313024	chr3:124313024:G:A	4.63641e-09	-1.05439	-1.43542	1.12209e-05	-1.05543	-1.41115
124313325	chr3:124313325:T:A	1.03314e-08	-1.68856	-4.18686e-10	5.19122e-05	-0.934798	-4.18686e-10
124313380	chr3:124313380:T:C	4.47842e-08	-0.221897	-4.18686e-10	0.000206954	0.448143	-4.18686e-10
124313839	chr3:124313839:A:G	2.40552e-08	-1.81288e-10	-0.8434	7.42858e-05	-1.81288e-10	-0.576431
124314200	chr3:124314200:G:A	1.31373e-08	-1.44829	-4.18686e-10	3.15112e-05	-1.43401	-4.18686e-10
124314267	chr3:124314267:G:A	1.0585e-08	-1.66431	-4.18686e-10	2.31942e-05	-1.74045	-4.18686e-10
124314276	chr3:124314276:T:C	6.54891e-09	-1.67809	-0.466365	1.99968e-05	-1.62052	-0.268262
124314745	chr3:124314745:C:T	1.03225e-08	-1.79683	0.107409	3.11553e-05	-1.75072	0.30535
124314821	chr3:124314821:A:AT	2.88083e-09	-1.53212	-1.43355	6.54031e-06	-1.57947	-1.4269
124315124	chr3:124315124:T:A	7.16858e-08	-1.81288e-10	0.248541	0.000158992	-1.81288e-10	0.184499
124315520	chr3:124315520:G:C	1.09983e-08	-1.7873	0.161283	3.39243e-05	-1.7218	0.361576
124315894	chr3:124315894:G:A	6.75217e-09	-1.07891	-1.03498	1.35272e-05	-1.00072	-1.27893
124316315	chr3:124316315:C:T	1.76568e-08	-1.81288e-10	-1.15263	3.78667e-05	-1.81288e-10	-1.25028
124316447	chr3:124316447:T:C	1.06799e-08	-1.45799	-0.197393	3.47406e-05	-1.365	0.0285604
124316623	chr3:124316623:T:C	5.48845e-08	-0.0185209	-4.18686e-10	5.25906e-05	-0.921815	-4.18686e-10
124317018	chr3:124317018:C:T	1.20674e-08	-1.80172	0.268476	3.63419e-05	-1.76755	0.476169
124317381	chr3:124317381:T:A	1.69411e-08	-1.81288e-10	-1.19401	3.6644e-05	-1.81288e-10	-1.2831
124317413	chr3:124317413:G:A	1.41255e-08	-1.81288e-10	-1.37577	3.30123e-05	-1.81288e-10	-1.38747
124317578	chr3:124317578:A:G	1.36687e-08	-1.81288e-10	-1.40864	3.19012e-05	-1.81288e-10	-1.42171
124317812	chr3:124317812:T:G	1.37775e-08	-1.81288e-10	-1.40071	3.24218e-05	-1.81288e-10	-1.40552
124318171	chr3:124318171:G:A	1.02881e-08	-1.69277	-4.18686e-10	2.70492e-05	-1.5867	-4.18686e-10
124318688	chr3:124318688:T:A	1.46483e-08	-1.81288e-10	-1.33943	3.69399e-05	-1.81288e-10	-1.27506
124318754	chr3:124318754:A:G	1.99398e-08	-1.81288e-10	-1.03103	4.7865e-05	-1.81288e-10	-1.01597
124318913	chr3:124318913:C:T	1.92169e-08	-1.81288e-10	-1.06796	4.26369e-05	-1.81288e-10	-1.13163
124319300	chr3:124319300:T:C	1.57766e-08	-1.81288e-10	-1.26522	3.82285e-05	-1.81288e-10	-1.24077
124319309	chr3:124319309:G:A	9.24038e-09	-1.80017	-4.18686e-10	3.35894e-05	-1.37014	-4.18686e-10
124319504	chr3:124319504:A:C	2.41524e-09	-1.80227	-1.33969	6.65643e-06	-1.80211	-1.18666
124320100	chr3:124320100:G:C	1.93918e-08	-1.81288e-10	-1.0589	3.94688e-05	-1.81288e-10	-1.20884
124320117	chr3:124320117:G:A	1.39407e-08	-1.81288e-10	-1.38894	3.25436e-05	-1.81288e-10	-1.40177
124320185	chr3:124320185:T:C	9.50343e-09	-1.7721	-4.18686e-10	2.39189e-05	-1.70968	-4.18686e-10
124320812	chr3:124320812:T:C	1.43419e-08	-1.81288e-10	-1.36057	3.86161e-05	-1.81288e-10	-1.23068
124321463	chr3:124321463:G:A	2.34982e-09	-1.79625	-1.37316	6.2931e-06	-1.79991	-1.24498
124321575	chr3:124321575:G:A	2.73484e-08	-1.81288e-10	-0.715092	5.99095e-05	-1.81288e-10	-0.791517
124321710	chr3:124321710:C:T	2.95212e-08	-1.81288e-10	-0.638643	6.05484e-05	-1.81288e-10	-0.780909
124321793	chr3:124321793:C:G	1.46682e-08	-1.81288e-10	-1.33807	3.73065e-05	-1.81288e-10	-1.26519
124322300	chr3:124322300:G:A	1.44563e-08	-1.81288e-10	-1.35262	3.88768e-05	-1.81288e-10	-1.22395
124322457	chr3:124322457:G:A	1.82463e-08	-1.81288e-10	-1.11979	3.76914e-05	-1.81288e-10	-1.25492
124322490	chr3:124322490:A:G	1.21766e-08	-1.52424	-4.18686e-10	2.36359e-05	-1.72158	-4.18686e-10
124322532	chr3:124322532:G:A	2.15974e-08	-1.81288e-10	-0.951178	5.59515e-05	-1.81288e-10	-0.859867
124322680	chr3:124322680:G:A	3.15256e-08	-1.81288e-10	-0.572952	7.12166e-05	-1.81288e-10	-0.618625
124322793	chr3:124322793:A:G	2.41398e-09	-1.80231	-1.34017	6.7177e-06	-1.80039	-1.17922
124322934	chr3:124322934:A:C	2.15505e-08	-1.81288e-10	-0.953352	4.78049e-05	-1.81288e-10	-1.01722
124323468	chr3:124323468:G:C	3.23626e-09	-1.78437	-1.06497	1.10813e-05	-1.77931	-0.69978
124323511	chr3:124323511:T:C	6.52542e-09	-1.6023	-0.545744	2.02451e-05	-1.49718	-0.379256
124323754	chr3:124323754:C:A	9.91991e-09	-1.72921	-4.18686e-10	2.55997e-05	-1.64177	-4.18686e-10
124323918	chr3:124323918:G:T	1.49567e-08	-1.81288e-10	-1.31859	3.81242e-05	-1.81288e-10	-1.2435
124323966	chr3:124323966:GGTCT:G	2.80709e-08	-1.81288e-10	-0.689017	6.08281e-05	-1.81288e-10	-0.7763
124324034	chr3:124324034:A:G	2.39736e-09	-1.79832	-1.35106	6.60711e-06	-1.79212	-1.20409
124324360	chr3:124324360:C:T	2.38596e-09	-1.7976	-1.35655	6.55441e-06	-1.79076	-1.21345
124324919	chr3:124324919:T:C	2.43208e-09	-1.80061	-1.3344	6.7538e-06	-1.79567	-1.17858
124325258	chr3:124325258:G:A	1.37048e-08	-1.81288e-10	-1.40601	3.21142e-05	-1.81288e-10	-1.41505
124325400	chr3:124325400:C:T	2.78469e-08	-1.81288e-10	-0.697028	6.84017e-05	-1.81288e-10	-0.658955
124325676	chr3:124325676:T:C	7.40471e-09	-1.3793	-0.642336	1.85778e-05	-1.24661	-0.715775
124325708	chr3:124325708:A:G	1.69835e-08	-1.81288e-10	-1.19151	3.84597e-05	-1.81288e-10	-1.23474
124325804	chr3:124325804:T:G	1.69968e-08	-1.81288e-10	-1.19073	3.84866e-05	-1.81288e-10	-1.23404
124326102	chr3:124326102:C:T	5.00843e-09	-1.33892	-1.07371	1.33291e-05	-1.18166	-1.11274
124326181	chr3:124326181:A:G	1.33055e-08	-1.81288e-10	-1.43557	3.14055e-05	-1.81288e-10	-1.43737
124326528	chr3:124326528:A:G	1.00827e-08	-1.71293	-4.18686e-10	2.61451e-05	-1.62069	-4.18686e-10
124326550	chr3:124326550:G:A	4.69154e-09	-1.32677	-1.15122	1.09001e-05	-1.21931	-1.27627
124326860	chr3:124326860:G:A	8.16402e-09	-1.38177	-0.542239	2.05916e-05	-1.24722	-0.612247
124327549	chr3:124327549:G:A	2.69554e-09	-1.59544	-1.43672	6.7826e-06	-1.53823	-1.43177
124327602	chr3:124327602:C:T	2.57159e-09	-1.79673	-1.28249	5.74913e-06	-1.78454	-1.35076
124328239	chr3:124328239:T:C	2.06341e-08	-1.81288e-10	-0.996804	3.9641e-05	-1.81288e-10	-1.20449
124328247	chr3:124328247:G:A	2.8001e-09	-1.57825	-1.41585	6.82707e-06	-1.5693	-1.39416
124328273	chr3:124328273:T:C	2.17676e-08	-1.81288e-10	-0.943327	4.10208e-05	-1.81288e-10	-1.17027
124328562	chr3:124328562:C:T	4.15852e-09	-1.67884	-0.919748	1.01173e-05	-1.69197	-0.87813
124329300	chr3:124329300:T:C	1.34594e-08	-1.81288e-10	-1.42407	3.14056e-05	-1.81288e-10	-1.43737
124329488	chr3:124329488:C:T	1.3522e-08	-1.81288e-10	-1.41943	3.2338e-05	-1.81288e-10	-1.40811
124329639	chr3:124329639:C:A	1.32857e-08	-1.81288e-10	-1.43706	3.1923e-05	-1.81288e-10	-1.42102
124330260	chr3:124330260:A:T	1.78543e-08	-1.81288e-10	-1.14151	3.5904e-05	-1.81288e-10	-1.3035
124330262	chr3:124330262:A:T	1.87685e-08	-1.81288e-10	-1.09157	3.68168e-05	-1.81288e-10	-1.2784
124330378	chr3:124330378:G:T	3.30056e-09	-1.76818	-1.06148	7.70152e-06	-1.77814	-1.06479
124330904	chr3:124330904:A:G	2.40018e-09	-1.71873	-1.42948	5.91369e-06	-1.683	-1.42408
124331221	chr3:124331221:A:T	3.38367e-09	-1.46544	-1.33935	8.86155e-06	-1.39257	-1.31006
124331437	chr3:124331437:A:G	7.36815e-08	-1.81288e-10	0.276	0.0001212	-1.81288e-10	-0.0869113
124331647	chr3:124331647:G:A	1.51648e-07	0.997809	-4.18686e-10	0.000166227	0.229002	-4.18686e-10
124331701	chr3:124331701:T:C	3.86382e-08	-1.81288e-10	-0.36951	7.45387e-05	-1.81288e-10	-0.573034
124331838	chr3:124331838:A:G	1.41914e-06	3.23406	-4.18686e-10	0.000440678	1.20396	-4.18686e-10
124332034	chr3:124332034:T:C	1.33039e-08	-1.81288e-10	-1.4357	3.39528e-05	-1.81288e-10	-1.35938
124332092	chr3:124332092:C:T	5.50867e-09	-1.74898	-0.568451	1.00968e-05	-1.77557	-0.796562
124332256	chr3:124332256:T:C	2.0161e-08	-1.81288e-10	-1.02	4.29408e-05	-1.81288e-10	-1.12453
124332814	chr3:124332814:T:C	2.32376e-09	-1.74521	-1.43536	5.68989e-06	-1.71552	-1.43014
124332963	chr3:124332963:A:T	2.75152e-08	-0.709012	-4.18686e-10	4.19506e-05	-1.14786	-4.18686e-10
124332983	chr3:124332983:T:C	3.28266e-09	-1.50558	-1.32951	8.53307e-06	-1.4383	-1.3021
124333117	chr3:124333117:A:G	1.05863e-08	-1.66419	-4.18686e-10	3.11251e-05	-1.44634	-4.18686e-10
124333339	chr3:124333339:A:G	1.33696e-08	-1.81288e-10	-1.43077	3.47911e-05	-1.81288e-10	-1.33499
124333716	chr3:124333716:C:T	8.11157e-09	-1.64441	-0.286049	1.42725e-05	-1.68368	-0.542335
124333843	chr3:124333843:G:A	1.69781e-08	-1.81288e-10	-1.19183	3.50661e-05	-1.81288e-10	-1.32712
124333999	chr3:124333999:T:A	4.59664e-09	-1.67299	-0.825434	1.08432e-05	-1.68399	-0.816829
124334098	chr3:124334098:C:T	1.70755e-08	-1.81288e-10	-1.18611	3.52106e-05	-1.81288e-10	-1.323
124334654	chr3:124334654:G:A	4.45384e-09	-1.69887	-0.83111	1.05252e-05	-1.70867	-0.821907
124336117	chr3:124336117:C:T	3.2229e-09	-1.53372	-1.31975	8.06111e-06	-1.46532	-1.33198
124336170	chr3:124336170:A:G	1.33616e-08	-1.81288e-10	-1.43137	3.16232e-05	-1.81288e-10	-1.43046
124336809	chr3:124336809:A:C	1.3882e-08	-1.81288e-10	-1.39316	3.23106e-05	-1.81288e-10	-1.40896
124336945	chr3:124336945:T:C	3.83225e-08	-1.81288e-10	-0.377714	7.50256e-05	-1.81288e-10	-0.566522
124337308	chr3:124337308:T:A	1.33382e-08	-1.81288e-10	-1.43312	3.15059e-05	-1.81288e-10	-1.43418
124337374	chr3:124337374:A:G	1.33297e-08	-1.81288e-10	-1.43376	3.14881e-05	-1.81288e-10	-1.43474
124337391	chr3:124337391:A:G	6.83484e-09	-1.75766	-0.34406	1.22067e-05	-1.78176	-0.600601
124337479	chr3:124337479:C:T	1.33222e-08	-1.81288e-10	-1.43432	3.14731e-05	-1.81288e-10	-1.43522
124337584	chr3:124337584:G:A	7.12569e-09	-1.75194	-0.308103	1.26343e-05	-1.77783	-0.570104
124337644	chr3:124337644:G:T	1.67317e-08	-1.81288e-10	-1.20644	3.47455e-05	-1.81288e-10	-1.3363
124337785	chr3:124337785:T:G	3.32056e-09	-1.79436	-1.02926	8.28024e-06	-1.79517	-0.975313
124337863	chr3:124337863:G:A	1.894e-08	-1.81288e-10	-1.08248	3.95746e-05	-1.81288e-10	-1.20616
124338068	chr3:124338068:T:A	8.77328e-08	-1.81288e-10	0.450544	0.000119165	-1.81288e-10	-0.103838
124338121	chr3:124338121:A:G	1.34547e-08	-1.81288e-10	-1.42442	3.19706e-05	-1.81288e-10	-1.41953
124338185	chr3:124338185:A:G	1.05577e-08	-1.6669	-4.18686e-10	2.21559e-05	-1.78625	-4.18686e-10
124339043	chr3:124339043:T:G	2.15832e-08	-0.951836	-4.18686e-10	7.82294e-05	-0.524707	-4.18686e-10
124339858	chr3:124339858:T:C	2.62751e-09	-1.64771	-1.41	6.473e-06	-1.67826	-1.33846
124339914	chr3:124339914:G:A	3.21646e-09	-1.56054	-1.29493	8.22622e-06	-1.37718	-1.39984
124340045	chr3:124340045:G:A	3.25742e-09	-1.56062	-1.2822	8.28033e-06	-1.37729	-1.39317
124340378	chr3:124340378:C:T	1.83913e-08	-1.81288e-10	-1.11188	3.71769e-05	-1.81288e-10	-1.26866
124340558	chr3:124340558:G:A	1.39136e-08	-1.81288e-10	-1.39089	3.30343e-05	-1.81288e-10	-1.38681
124340757	chr3:124340757:C:A	4.14401e-08	-1.81288e-10	-0.299502	8.05005e-05	-1.81288e-10	-0.496088
124341434	chr3:124341434:A:C	1.33127e-08	-1.81288e-10	-1.43503	3.18117e-05	-1.81288e-10	-1.42452
124341511	chr3:124341511:C:T	6.89928e-09	-1.75264	-0.339692	1.22889e-05	-1.77845	-0.597203
124341544	chr3:124341544:A:G	2.14743e-07	1.34569	-4.18686e-10	0.000515175	1.36016	-4.18686e-10
124341627	chr3:124341627:G:A	1.33772e-08	-1.81288e-10	-1.4302	3.14596e-05	-1.81288e-10	-1.43565
124341739	chr3:124341739:G:A	1.35284e-07	0.883622	-4.18686e-10	9.64501e-05	-0.315326	-4.18686e-10
124342233	chr3:124342233:T:C	2.91539e-09	-1.52193	-1.43181	7.44582e-06	-1.43943	-1.43726
124342595	chr3:124342595:A:C	3.72686e-09	-1.47407	-1.23412	9.85637e-06	-1.40093	-1.19531
124342739	chr3:124342739:T:C	3.47765e-09	-1.36884	-1.40855	7.27678e-06	-1.50346	-1.39621
124342923	chr3:124342923:A:G	1.62599e-08	-1.81288e-10	-1.23505	3.75159e-05	-1.81288e-10	-1.25959
124343284	chr3:124343284:G:C	1.53993e-08	-1.81288e-10	-1.28943	3.26949e-05	-1.81288e-10	-1.39713
124343318	chr3:124343318:T:C	2.37958e-05	6.05351	-4.18686e-10	0.00313269	3.16529	-4.18686e-10
124343553	chr3:124343553:G:A	1.71719e-08	-1.81288e-10	-1.18047	4.52822e-05	-1.81288e-10	-1.07144
124344769	chr3:124344769:G:C	1.51081e-08	-1.30852	-4.18686e-10	2.67058e-05	-1.59947	-4.18686e-10
124345166	chr3:124345166:C:T	3.47196e-08	-1.78531	1.30887	4.01209e-05	-1.79983	0.607379
124345454	chr3:124345454:C:T	1.36243e-08	-1.81288e-10	-1.4119	3.21715e-05	-1.81288e-10	-1.41327
124345519	chr3:124345519:A:C	5.48588e-08	-0.0189893	-4.18686e-10	8.58585e-05	-0.431651	-4.18686e-10
124346131	chr3:124346131:T:C	1.42634e-08	-1.81288e-10	-1.36606	3.25524e-05	-1.81288e-10	-1.4015
124346531	chr3:124346531:G:T	2.79356e-08	-1.81288e-10	-0.693851	7.10069e-05	-1.81288e-10	-0.621575
124346586	chr3:124346586:C:G	4.6965e-09	-1.78418	-0.692757	8.60087e-06	-1.76919	-0.963297
124347040	chr3:124347040:G:A	2.23898e-08	-0.915145	-4.18686e-10	4.91768e-05	-0.98893	-4.18686e-10
124347573	chr3:124347573:G:A	4.59067e-09	-1.61256	-0.887161	1.18311e-05	-1.4933	-0.920319
124348174	chr3:124348174:ATGGGACAGAGAGG:A	6.38734e-09	-1.4023	-0.767132	1.3828e-05	-1.52135	-0.736298
124348346	chr3:124348346:C:T	9.48427e-09	-1.77412	-4.18686e-10	2.23896e-05	-1.77575	-4.18686e-10
124348366	chr3:124348366:A:G	1.5609e-08	-1.81288e-10	-1.27591	3.87927e-05	-1.81288e-10	-1.22612
124348748	chr3:124348748:C:T	4.741e-08	-1.81288e-10	-0.164918	8.27355e-05	-1.81288e-10	-0.468703
124348870	chr3:124348870:AC:A	3.18921e-09	-1.71271	-1.15127	7.18924e-06	-1.57559	-1.33618
124349004	chr3:124349004:C:T	1.53039e-08	-1.81288e-10	-1.29565	3.79277e-05	-1.81288e-10	-1.24867
124349406	chr3:124349406:C:T	1.80815e-08	-1.81288e-10	-1.12886	3.57635e-05	-1.81288e-10	-1.30742
124349489	chr3:124349489:A:G	4.23532e-09	-1.16336	-1.41693	7.52401e-06	-1.44527	-1.42098
124349761	chr3:124349761:C:T	5.50263e-09	-1.09822	-1.22031	9.09094e-06	-1.40482	-1.27226
124350010	chr3:124350010:C:G	3.0968e-09	-1.64123	-1.25215	7.56119e-06	-1.47002	-1.39131
124350307	chr3:124350307:C:T	2.24162e-09	-1.80204	-1.41452	5.42729e-06	-1.77504	-1.41787
124350438	chr3:124350438:T:C	5.24764e-08	-1.81288e-10	-0.0633873	9.05869e-05	-1.81288e-10	-0.378042
124350604	chr3:124350604:A:T	9.73494e-09	-1.74803	-4.18686e-10	2.26064e-05	-1.76612	-4.18686e-10
124351143	chr3:124351143:C:G	4.50021e-08	1.17577	-1.39281	3.44867e-05	0.065444	-1.40922
124351282	chr3:124351282:G:A	6.41953e-09	-0.874272	-1.29013	1.04386e-05	-1.22902	-1.30982
124351786	chr3:124351786:T:C	1.5965e-08	-1.81288e-10	-1.25335	3.90673e-05	-1.81288e-10	-1.21907
124351855	chr3:124351855:G:T	3.61456e-08	-1.81288e-10	-0.436196	8.79048e-05	-1.81288e-10	-0.408097
124351953	chr3:124351953:A:G	2.29054e-09	-1.78011	-1.41486	6.03934e-06	-1.69606	-1.39
124351987	chr3:124351987:A:G	6.66478e-09	-1.40215	-0.724764	2.14533e-05	-1.51883	-0.299644
124352009	chr3:124352009:G:A	2.92611e-08	-1.81288e-10	-0.647493	9.52623e-05	-1.81288e-10	-0.327718
124352075	chr3:124352075:G:A	2.30568e-08	-0.885789	-4.18686e-10	2.93987e-05	-1.5034	-4.18686e-10
124352392	chr3:124352392:T:G	5.80734e-09	-1.56237	-0.702255	1.17504e-05	-1.77233	-0.648135
124352842	chr3:124352842:C:T	3.87737e-09	-1.23724	-1.43136	7.31534e-06	-1.45974	-1.43464
124352844	chr3:124352844:T:G	1.4118e-08	-1.81288e-10	-1.3763	3.68623e-05	-1.81288e-10	-1.27716
124353124	chr3:124353124:A:C	1.37118e-08	-1.81288e-10	-1.4055	3.1558e-05	-1.81288e-10	-1.43253
124353680	chr3:124353680:G:A	3.33318e-09	-1.59481	-1.22501	7.41886e-06	-1.64188	-1.23844
124354017	chr3:124354017:A:G	2.76747e-08	-1.81288e-10	-0.703233	8.17898e-05	-1.81288e-10	-0.480199
124354065	chr3:124354065:A:C	7.92602e-08	-1.81288e-10	0.348985	0.000126693	-1.81288e-10	-0.0425818
124354193	chr3:124354193:G:T	1.34532e-08	-1.81288e-10	-1.42454	3.39092e-05	-1.81288e-10	-1.36066
124354410	chr3:124354410:G:A	2.38234e-09	-1.73104	-1.42463	5.61487e-06	-1.72475	-1.43418
124354564	chr3:124354564:A:G	4.04925e-09	-1.35027	-1.27495	1.04643e-05	-1.47861	-1.05778
124354816	chr3:124354816:G:A	1.62663e-08	-1.81288e-10	-1.23466	3.43665e-05	-1.81288e-10	-1.34727
124355263	chr3:124355263:T:C	1.98685e-08	-1.81288e-10	-1.03462	5.66604e-05	-1.81288e-10	-0.847276
124355506	chr3:124355506:C:T	2.79091e-09	-1.60145	-1.39593	5.50592e-06	-1.75938	-1.41915
124355656	chr3:124355656:C:T	2.2068e-08	-0.92962	-4.18686e-10	7.95993e-05	-0.507347	-4.18686e-10
124355921	chr3:124355921:G:A	3.82628e-09	-1.2639	-1.41796	7.30065e-06	-1.48359	-1.4128
124355942	chr3:124355942:T:C	2.14621e-08	-0.957464	-4.18686e-10	5.69248e-05	-0.84262	-4.18686e-10
124356226	chr3:124356226:C:T	1.33743e-08	-1.81288e-10	-1.43041	3.16267e-05	-1.81288e-10	-1.43035
124356509	chr3:124356509:T:C	1.33813e-08	-1.81288e-10	-1.4299	3.16116e-05	-1.81288e-10	-1.43083
124356623	chr3:124356623:C:T	1.37845e-08	-1.81288e-10	-1.40021	3.17617e-05	-1.81288e-10	-1.42609
124357000	chr3:124357000:G:A	1.42294e-08	-1.81288e-10	-1.36844	3.14165e-05	-1.81288e-10	-1.43702
124357164	chr3:124357164:T:C	2.20642e-09	-1.80128	-1.4311	5.33266e-06	-1.78974	-1.42076
124357326	chr3:124357326:G:A	2.29886e-08	-0.888754	-4.18686e-10	2.93871e-05	-1.50379	-4.18686e-10
124357513	chr3:124357513:T:C	1.37848e-08	-1.81288e-10	-1.40018	3.17621e-05	-1.81288e-10	-1.42608
124358816	chr3:124358816:A:G	5.43349e-09	-1.79937	-0.531798	1.59414e-05	-1.78221	-0.333218
124359267	chr3:124359267:C:G	1.95758e-08	-1.81288e-10	-1.04946	4.91648e-05	-1.81288e-10	-0.989173
124359521	chr3:124359521:G:A	1.37661e-08	-1.81288e-10	-1.40154	3.17417e-05	-1.81288e-10	-1.42672
124359560	chr3:124359560:C:T	1.69495e-08	-1.19351	-4.18686e-10	2.84051e-05	-1.53778	-4.18686e-10
124360023	chr3:124360023:A:C	2.79641e-09	-1.58716	-1.40825	8.03397e-06	-1.3643	-1.43637
124360239	chr3:124360239:G:T	2.04756e-08	-1.81288e-10	-1.00452	4.67165e-05	-1.81288e-10	-1.04025
124360425	chr3:124360425:A:C	2.29907e-09	-1.78229	-1.40896	5.53193e-06	-1.74258	-1.43124
124360442	chr3:124360442:C:T	4.18386e-09	-1.16776	-1.42476	7.8189e-06	-1.40731	-1.4205
124360673	chr3:124360673:C:T	1.93141e-08	-1.81288e-10	-1.06292	5.69794e-05	-1.81288e-10	-0.841662
124361070	chr3:124361070:T:G	1.72613e-08	-1.81288e-10	-1.17528	3.57965e-05	-1.81288e-10	-1.3065
124361306	chr3:124361306:A:G	1.54389e-07	-1.81288e-10	1.01572	0.000228756	-1.81288e-10	0.548305
124361391	chr3:124361391:C:T	6.15263e-08	0.0957134	-4.18686e-10	8.01275e-05	-0.500732	-4.18686e-10
124361534	chr3:124361534:C:A	1.39775e-08	-1.81288e-10	-1.3863	3.15822e-05	-1.81288e-10	-1.43176
124361880	chr3:124361880:G:A	1.41547e-08	-1.81288e-10	-1.37371	3.14283e-05	-1.81288e-10	-1.43664
124361896	chr3:124361896:T:C	2.9856e-09	-1.50361	-1.42634	8.94678e-06	-1.25671	-1.43635
124361963	chr3:124361963:C:A	1.32819e-08	-1.81288e-10	-1.43735	3.18857e-05	-1.81288e-10	-1.42219
124361975	chr3:124361975:T:C	1.59917e-08	-1.81288e-10	-1.25168	4.52416e-05	-1.81288e-10	-1.07233
124362687	chr3:124362687:A:T	1.01835e-08	-1.70298	-4.18686e-10	2.93521e-05	-1.50499	-4.18686e-10
124362873	chr3:124362873:G:A	1.34092e-08	-1.81288e-10	-1.42781	3.1569e-05	-1.81288e-10	-1.43218
124362898	chr3:124362898:A:C	1.32953e-08	-1.81288e-10	-1.43634	3.36321e-05	-1.81288e-10	-1.36887
124362910	chr3:124362910:A:G	2.88814e-08	-1.81288e-10	-0.660552	5.91192e-05	-1.81288e-10	-0.804797
124363043	chr3:124363043:A:G	4.25685e-09	-1.79575	-0.779473	1.02981e-05	-1.7464	-0.80599
124363699	chr3:124363699:G:A	1.72271e-07	-1.81288e-10	1.12532	0.00025372	-1.81288e-10	0.65188
124364041	chr3:124364041:A:C	1.48962e-08	-1.81288e-10	-1.32265	3.90281e-05	-1.81288e-10	-1.22007
124364178	chr3:124364178:C:T	1.3393e-08	-1.81288e-10	-1.42902	3.15911e-05	-1.81288e-10	-1.43148
124364195	chr3:124364195:CA:C	1.35657e-08	-1.81288e-10	-1.4162	3.59343e-05	-1.81288e-10	-1.30266
124364290	chr3:124364290:T:A	1.41942e-08	-1.81288e-10	-1.37092	3.23128e-05	-1.81288e-10	-1.40889
124364323	chr3:124364323:C:T	2.33955e-09	-1.74505	-1.42874	5.84106e-06	-1.68758	-1.43186
124364553	chr3:124364553:G:C	2.29729e-08	-0.889437	-4.18686e-10	3.73818e-05	-1.26317	-4.18686e-10
124364705	chr3:124364705:C:T	1.76285e-07	-1.81288e-10	1.14835	0.000259068	-1.81288e-10	0.67274
124364860	chr3:124364860:G:A	1.35168e-08	-1.81288e-10	-1.41981	3.14439e-05	-1.81288e-10	-1.43615
124365110	chr3:124365110:A:G	2.88198e-09	-1.79904	-1.16623	7.11603e-06	-1.77532	-1.14669
124365352	chr3:124365352:G:T	1.34423e-08	-1.81288e-10	-1.42535	3.26153e-05	-1.81288e-10	-1.39957
124365760	chr3:124365760:TG:T	1.38032e-08	-1.81288e-10	-1.39885	3.41108e-05	-1.81288e-10	-1.35474
124365765	chr3:124365765:G:T	1.37999e-08	-1.81288e-10	-1.39909	3.40988e-05	-1.81288e-10	-1.35509
124366073	chr3:124366073:C:T	1.4572e-08	-1.81288e-10	-1.34465	3.17036e-05	-1.81288e-10	-1.42792
124366127	chr3:124366127:T:A	2.40044e-09	-1.74802	-1.40008	5.8607e-06	-1.69253	-1.42355
124366140	chr3:124366140:G:C	2.7405e-08	-0.713026	-4.18686e-10	5.88823e-05	-0.808812	-4.18686e-10
124366167	chr3:124366167:T:A	6.06124e-09	-1.32479	-0.89705	1.7092e-05	-1.4532	-0.592542
124366172	chr3:124366172:T:A	1.33856e-08	-1.81288e-10	-1.42958	3.2525e-05	-1.81288e-10	-1.40234
124366182	chr3:124366182:T:C	3.06706e-09	-1.52194	-1.38109	8.7862e-06	-1.28317	-1.428
124366263	chr3:124366263:C:G	2.53603e-09	-1.72322	-1.36993	6.16745e-06	-1.65597	-1.40909
124366538	chr3:124366538:C:G	1.66446e-08	-1.81288e-10	-1.21167	4.70101e-05	-1.81288e-10	-1.03399
124368275	chr3:124368275:GCCGGGCGGAGACGCTCCTCACTTCCCAGATGGGGTGGCT:G	1.32858e-08	-1.81288e-10	-1.43706	3.17586e-05	-1.81288e-10	-1.42619
124368296	chr3:124368296:C:A	6.69499e-08	-1.81288e-10	0.180193	0.000111358	-1.81288e-10	-0.171599
124368334	chr3:124368334:C:T	3.85354e-09	-1.66778	-1.00698	9.17483e-06	-1.7327	-0.935192
124368405	chr3:124368405:G:A	6.3062e-09	-1.34575	-0.836465	1.4867e-05	-1.32006	-0.865146
124368777	chr3:124368777:G:C	1.3883e-08	-1.81288e-10	-1.39309	3.54655e-05	-1.81288e-10	-1.31579
124368846	chr3:124368846:G:A	7.47948e-09	-1.48713	-0.524456	1.63321e-05	-1.59475	-0.496469
124369085	chr3:124369085:A:G	1.34286e-08	-1.81288e-10	-1.42637	3.27478e-05	-1.81288e-10	-1.39552
124369162	chr3:124369162:A:G	2.57249e-09	-1.77278	-1.30609	6.14115e-06	-1.72024	-1.3491
124369314	chr3:124369314:T:C	1.37781e-08	-1.81288e-10	-1.40067	3.69608e-05	-1.81288e-10	-1.27449
124369602	chr3:124369602:G:A	2.5171e-09	-1.71465	-1.38599	6.21983e-06	-1.63742	-1.41919
124369838	chr3:124369838:A:C	4.2698e-09	-1.37295	-1.19923	1.00476e-05	-1.35546	-1.22155
124370458	chr3:124370458:C:T	3.42706e-09	-1.36015	-1.4319	6.97909e-06	-1.51945	-1.42199
124370484	chr3:124370484:G:A	3.05338e-09	-1.5021	-1.40541	9.00455e-06	-1.2607	-1.42592
124370518	chr3:124370518:A:G	1.27195e-07	-1.81288e-10	0.821972	0.000162292	-1.81288e-10	0.205046
124370900	chr3:124370900:C:T	6.49272e-09	-1.49902	-0.654051	1.41596e-05	-1.60427	-0.629694
124371069	chr3:124371069:A:C	1.72174e-08	-1.81288e-10	-1.17783	4.89015e-05	-1.81288e-10	-0.994544
124371160	chr3:124371160:C:A	2.83313e-08	-0.679785	-4.18686e-10	6.09882e-05	-0.773671	-4.18686e-10
124371260	chr3:124371260:C:T	2.2209e-09	-1.79848	-1.42735	5.28114e-06	-1.80174	-1.41847
124371292	chr3:124371292:G:A	3.36678e-09	-1.37654	-1.43325	6.87405e-06	-1.53227	-1.42433
124371419	chr3:124371419:T:C	3.03114e-09	-1.53797	-1.37684	7.28186e-06	-1.546	-1.35297
124371575	chr3:124371575:A:G	1.32968e-08	-1.81288e-10	-1.43623	3.15352e-05	-1.81288e-10	-1.43325
124371719	chr3:124371719:A:G	1.43824e-08	-1.81288e-10	-1.35775	3.52776e-05	-1.81288e-10	-1.3211
124371735	chr3:124371735:A:G	2.76659e-09	-1.78986	-1.21628	6.99108e-06	-1.75081	-1.1889
124372324	chr3:124372324:C:G	1.34652e-08	-1.81288e-10	-1.42364	3.14058e-05	-1.81288e-10	-1.43736
124372432	chr3:124372432:C:T	1.46399e-08	-1.81288e-10	-1.34	3.30071e-05	-1.81288e-10	-1.38763
124372612	chr3:124372612:TTTA:T	1.33008e-08	-1.81288e-10	-1.43593	3.1413e-05	-1.81288e-10	-1.43713
124373103	chr3:124373103:T:C	4.77323e-09	-1.37718	-1.08355	1.11892e-05	-1.3592	-1.1102
124373204	chr3:124373204:G:A	1.33816e-08	-1.81288e-10	-1.42987	3.25121e-05	-1.81288e-10	-1.40274
124373256	chr3:124373256:C:T	4.11441e-09	-1.17631	-1.43294	7.61362e-06	-1.42378	-1.43063
124373257	chr3:124373257:T:C	4.14056e-09	-1.17076	-1.43216	7.65323e-06	-1.41956	-1.42966
124373298	chr3:124373298:C:T	4.20967e-09	-1.3853	-1.20106	9.91816e-06	-1.36749	-1.22249
124373589	chr3:124373589:C:G	1.43032e-08	-1.81288e-10	-1.36327	3.94604e-05	-1.81288e-10	-1.20905
124373705	chr3:124373705:C:T	2.91776e-09	-1.70068	-1.25226	7.05243e-06	-1.73215	-1.19883
124373711	chr3:124373711:A:G	1.33377e-08	-1.81288e-10	-1.43316	3.154e-05	-1.81288e-10	-1.43309
124373857	chr3:124373857:G:T	1.32847e-08	-1.81288e-10	-1.43714	3.18167e-05	-1.81288e-10	-1.42436
124374070	chr3:124374070:G:A	5.17344e-09	-1.32722	-1.05299	1.20253e-05	-1.30256	-1.09478
124374254	chr3:124374254:A:G	1.65616e-08	-1.81288e-10	-1.21666	4.67301e-05	-1.81288e-10	-1.03996
124374373	chr3:124374373:G:A	6.46435e-09	-1.48941	-0.668037	1.40925e-05	-1.59663	-0.642075
124374443	chr3:124374443:T:C	5.60098e-09	-1.47644	-0.824371	1.21199e-05	-1.58675	-0.802754
124374936	chr3:124374936:T:C	1.43827e-08	-1.81288e-10	-1.35772	3.62216e-05	-1.81288e-10	-1.2947
124374950	chr3:124374950:G:A	4.79656e-09	-1.4062	-1.04965	1.01395e-05	-1.55388	-1.01403
124375226	chr3:124375226:T:C	3.24166e-09	-1.46951	-1.37816	7.77492e-06	-1.47893	-1.35452
124375242	chr3:124375242:C:G	1.43891e-08	-1.81288e-10	-1.35728	3.35393e-05	-1.81288e-10	-1.37163
124375328	chr3:124375328:T:C	1.39008e-08	-1.81288e-10	-1.3918	3.75844e-05	-1.81288e-10	-1.25776
124375439	chr3:124375439:C:T	1.7928e-08	-1.81288e-10	-1.13739	4.92665e-05	-1.81288e-10	-0.987108
124376016	chr3:124376016:T:A	4.00771e-09	-1.30886	-1.32667	9.55819e-06	-1.28043	-1.34653
124376386	chr3:124376386:A:G	1.44014e-08	-1.81288e-10	-1.35643	3.14053e-05	-1.81288e-10	-1.43738
124376637	chr3:124376637:T:G	1.33379e-08	-1.81288e-10	-1.43314	3.14568e-05	-1.81288e-10	-1.43574
124376784	chr3:124376784:T:C	5.84336e-09	-1.47833	-0.780112	1.26295e-05	-1.58835	-0.759961
124376902	chr3:124376902:C:T	1.42911e-08	-1.81288e-10	-1.36411	3.55286e-05	-1.81288e-10	-1.31401
124376995	chr3:124376995:T:A	1.34235e-08	-1.81288e-10	-1.42674	3.15991e-05	-1.81288e-10	-1.43122
124377067	chr3:124377067:G:C	2.8828e-08	-1.81288e-10	-0.662405	5.90229e-05	-1.81288e-10	-0.806425
124377150	chr3:124377150:C:T	1.34145e-08	-1.81288e-10	-1.42742	3.14061e-05	-1.81288e-10	-1.43735
124377750	chr3:124377750:C:T	4.83353e-09	-1.01986	-1.42831	1.15806e-05	-0.999032	-1.43599
124377787	chr3:124377787:A:G	2.9632e-08	-0.634897	-4.18686e-10	6.34944e-05	-0.733399	-4.18686e-10
124377841	chr3:124377841:C:T	4.81327e-09	-1.02451	-1.42787	1.15305e-05	-1.00318	-1.43617
124378033	chr3:124378033:A:G	4.94207e-09	-1.80183	-0.624135	1.1668e-05	-1.7752	-0.652302
124378038	chr3:124378038:A:G	5.46931e-09	-1.51419	-0.810407	1.19005e-05	-1.61699	-0.790784
124378595	chr3:124378595:A:G	3.65581e-09	-1.3261	-1.40133	8.78333e-06	-1.30302	-1.40848
124378620	chr3:124378620:A:G	8.58555e-05	7.33667	-4.18686e-10	0.00808755	4.11373	-4.18686e-10
124378663	chr3:124378663:G:T	1.33101e-08	-1.81288e-10	-1.43523	3.15154e-05	-1.81288e-10	-1.43387
124378824	chr3:124378824:T:TCTG	1.48815e-08	-1.81288e-10	-1.32363	4.04502e-05	-1.81288e-10	-1.18428
124379259	chr3:124379259:C:G	2.94866e-08	-0.639815	-4.18686e-10	6.32649e-05	-0.737021	-4.18686e-10
124379330	chr3:124379330:C:T	3.04522e-09	-1.60416	-1.30602	8.03514e-06	-1.70182	-1.09871
124380223	chr3:124380223:C:T	1.71984e-08	-1.17893	-4.18686e-10	3.40083e-05	-1.35775	-4.18686e-10
124380912	chr3:124380912:A:T	1.34079e-08	-1.81288e-10	-1.42791	3.15713e-05	-1.81288e-10	-1.4321
124382569	chr3:124382569:G:A	1.68544e-08	-1.81288e-10	-1.19914	4.50092e-05	-1.81288e-10	-1.07748
124382655	chr3:124382655:A:C	1.33008e-08	-1.81288e-10	-1.43592	3.15485e-05	-1.81288e-10	-1.43283
124382689	chr3:124382689:C:T	2.94582e-09	-1.51956	-1.42381	8.80638e-06	-1.27171	-1.43716
124382866	chr3:124382866:C:T	1.68191e-08	-1.81288e-10	-1.20124	4.48954e-05	-1.81288e-10	-1.08002
124382915	chr3:124382915:ACTTC:A	1.6391e-08	-1.81288e-10	-1.22702	3.57402e-05	-1.81288e-10	-1.30807
124383080	chr3:124383080:A:T	4.55288e-08	-1.81288e-10	-0.205406	0.00011574	-1.81288e-10	-0.133002
124383349	chr3:124383349:C:A	2.5608e-08	-1.81288e-10	-0.780847	5.68705e-05	-1.81288e-10	-0.843575
124383445	chr3:124383445:C:T	2.52772e-09	-1.69227	-1.40416	6.22864e-06	-1.64434	-1.41085
124383541	chr3:124383541:A:G	3.21551e-09	-1.69055	-1.16522	8.87412e-06	-1.78416	-0.917056
124383919	chr3:124383919:C:T	1.60733e-08	-1.81288e-10	-1.24659	4.46843e-05	-1.81288e-10	-1.08473
124384004	chr3:124384004:A:G	1.33096e-08	-1.81288e-10	-1.43527	3.21669e-05	-1.81288e-10	-1.41341
124384006	chr3:124384006:G:C	1.32843e-08	-1.81288e-10	-1.43717	3.15788e-05	-1.81288e-10	-1.43186
124384240	chr3:124384240:A:G	2.00411e-08	-1.81288e-10	-1.02597	4.17976e-05	-1.81288e-10	-1.15151
124384388	chr3:124384388:G:A	1.40145e-08	-1.81288e-10	-1.38366	3.23797e-05	-1.81288e-10	-1.40682
124385179	chr3:124385179:A:T	5.69482e-09	-1.48588	-0.798319	1.235e-05	-1.5939	-0.776793
124385344	chr3:124385344:C:T	1.4619e-08	-1.81288e-10	-1.34143	3.66099e-05	-1.81288e-10	-1.28403
124385558	chr3:124385558:T:C	1.61532e-08	-1.81288e-10	-1.24163	4.49996e-05	-1.81288e-10	-1.0777
124385657	chr3:124385657:G:A	2.09702e-08	-1.81288e-10	-0.980651	5.62017e-05	-1.81288e-10	-0.855406
124385996	chr3:124385996:A:G	1.50632e-08	-1.81288e-10	-1.31149	3.8441e-05	-1.81288e-10	-1.23523
124386133	chr3:124386133:G:A	9.39734e-09	-1.78332	-4.18686e-10	2.2033e-05	-1.79181	-4.18686e-10
124386380	chr3:124386380:T:C	1.41173e-08	-1.81288e-10	-1.37635	3.91391e-05	-1.81288e-10	-1.21723
124386498	chr3:124386498:T:C	1.67971e-08	-1.81288e-10	-1.20254	4.74437e-05	-1.81288e-10	-1.02481
124386575	chr3:124386575:G:A	3.01929e-08	-0.616145	-4.18686e-10	6.49554e-05	-0.71065	-4.18686e-10
124387209	chr3:124387209:C:T	3.31707e-09	-1.3937	-1.43097	6.65209e-06	-1.55245	-1.43697
124387452	chr3:124387452:A:G	5.03908e-08	-1.81288e-10	-0.103943	0.00012847	-1.81288e-10	-0.028655
124387662	chr3:124387662:A:G	6.32736e-09	-1.49405	-0.68482	1.37136e-05	-1.60101	-0.664953
124387671	chr3:124387671:T:C	1.56899e-08	-1.81288e-10	-1.27073	3.57542e-05	-1.81288e-10	-1.30768
124388137	chr3:124388137:C:T	3.40165e-09	-1.37776	-1.42173	6.73652e-06	-1.54003	-1.43678
124388274	chr3:124388274:T:C	6.63278e-09	-1.48039	-0.651337	1.43488e-05	-1.59012	-0.630571
124388488	chr3:124388488:G:A	6.62486e-09	-1.48099	-0.651929	1.4333e-05	-1.59052	-0.631269
124388515	chr3:124388515:C:T	3.39735e-09	-1.37596	-1.42479	6.74203e-06	-1.53874	-1.43726
124388612	chr3:124388612:G:A	1.54771e-08	-1.81288e-10	-1.28439	3.42511e-05	-1.81288e-10	-1.35063
124389849	chr3:124389849:T:C	1.70456e-08	-1.81288e-10	-1.18786	3.54431e-05	-1.81288e-10	-1.31642
124390131	chr3:124390131:C:T	1.48837e-08	-1.81288e-10	-1.32349	3.61611e-05	-1.81288e-10	-1.29637
124390262	chr3:124390262:C:T	5.26626e-09	-1.7991	-0.563333	1.21585e-05	-1.78435	-0.601973
124390609	chr3:124390609:A:G	1.60359e-08	-1.81288e-10	-1.24892	3.51285e-05	-1.81288e-10	-1.32534
124390701	chr3:124390701:T:C	4.28993e-08	-0.264896	-4.18686e-10	4.39339e-05	-1.10167	-4.18686e-10
124391382	chr3:124391382:C:T	1.90368e-08	-1.81288e-10	-1.07738	4.00285e-05	-1.81288e-10	-1.19476
124391447	chr3:124391447:C:T	1.50476e-08	-1.81288e-10	-1.31253	3.98944e-05	-1.81288e-10	-1.19812
124391582	chr3:124391582:G:A	1.3733e-08	-1.81288e-10	-1.40395	3.70975e-05	-1.81288e-10	-1.2708
124391702	chr3:124391702:C:A	1.41383e-08	-1.81288e-10	-1.37486	3.30559e-05	-1.81288e-10	-1.38615
124391703	chr3:124391703:T:G	1.54049e-08	-1.28907	-4.18686e-10	4.85971e-05	-1.00079	-4.18686e-10
124391713	chr3:124391713:A:C	3.12084e-09	-1.45449	-1.43116	7.36373e-06	-1.46371	-1.42408
124392230	chr3:124392230:T:A	3.10609e-08	-0.587803	-4.18686e-10	6.69372e-05	-0.680597	-4.18686e-10
124392662	chr3:124392662:C:T	1.41258e-08	-1.81288e-10	-1.37575	3.53986e-05	-1.81288e-10	-1.31768
124393034	chr3:124393034:C:T	1.23121e-08	-0.947885	-0.565283	2.45124e-05	-1.14796	-0.537211
124393189	chr3:124393189:T:C	6.13075e-09	-1.43682	-0.773617	1.3342e-05	-1.55397	-0.739461
124393248	chr3:124393248:G:C	3.8085e-09	-1.2559	-1.43062	8.94486e-06	-1.25984	-1.43343
124393258	chr3:124393258:G:A	3.77829e-09	-1.44799	-1.24649	1.06715e-05	-1.16964	-1.34714
124393423	chr3:124393423:G:T	1.50702e-08	-1.81288e-10	-1.31104	3.91926e-05	-1.81288e-10	-1.21586
124393596	chr3:124393596:TC:T	2.64347e-08	-0.749073	-4.18686e-10	5.73784e-05	-0.834683	-4.18686e-10
124393836	chr3:124393836:T:C	1.23636e-08	-1.08741	-0.421589	2.50598e-05	-1.26964	-0.393442
124394041	chr3:124394041:C:T	1.57565e-08	-1.81288e-10	-1.2665	4.14927e-05	-1.81288e-10	-1.15883
124394114	chr3:124394114:A:T	1.5993e-08	-1.81288e-10	-1.2516	3.39674e-05	-1.81288e-10	-1.35895
124394438	chr3:124394438:A:G	7.31911e-09	-1.48848	-0.544785	1.59343e-05	-1.59465	-0.521234
124394559	chr3:124394559:A:G	4.81708e-09	-1.0143	-1.43729	1.14833e-05	-1.02271	-1.42075
124394595	chr3:124394595:G:A	1.32988e-08	-1.81288e-10	-1.43608	3.40739e-05	-1.81288e-10	-1.35582
124394913	chr3:124394913:G:A	1.54104e-08	-1.81288e-10	-1.28871	4.21412e-05	-1.81288e-10	-1.14333
124394933	chr3:124394933:G:T	1.60409e-08	-1.81288e-10	-1.24861	3.51374e-05	-1.81288e-10	-1.32509
124395082	chr3:124395082:A:T	3.22091e-09	-1.64157	-1.21252	6.73763e-06	-1.76092	-1.21573
124395236	chr3:124395236:G:A	9.05341e-08	-1.81288e-10	0.481976	0.000236229	-1.81288e-10	0.58045
124395389	chr3:124395389:C:T	1.55602e-08	-1.81288e-10	-1.27903	4.27158e-05	-1.81288e-10	-1.12978
124395519	chr3:124395519:A:G	3.76571e-09	-1.38137	-1.31644	9.00921e-06	-1.38425	-1.30185
124395951	chr3:124395951:T:C	1.16549e-08	-1.56803	-4.18686e-10	2.66447e-05	-1.60176	-4.18686e-10
124396324	chr3:124396324:C:T	1.44486e-08	-1.81288e-10	-1.35315	3.37159e-05	-1.81288e-10	-1.36638
124396454	chr3:124396454:T:C	1.62266e-08	-1.81288e-10	-1.2371	3.15414e-05	-1.81288e-10	-1.43305
124396561	chr3:124396561:C:T	2.92643e-08	-1.81288e-10	-0.647384	5.98868e-05	-1.81288e-10	-0.791896
124396641	chr3:124396641:A:T	2.73603e-09	-1.61125	-1.406	6.37493e-06	-1.61546	-1.41651
124396870	chr3:124396870:G:C	1.35104e-08	-1.81288e-10	-1.42029	3.17597e-05	-1.81288e-10	-1.42615
124396944	chr3:124396944:T:C	1.34262e-08	-1.81288e-10	-1.42654	3.36101e-05	-1.81288e-10	-1.36952
124397256	chr3:124397256:G:C	4.94767e-09	-1.438	-0.986832	1.03625e-05	-1.64562	-0.900543
124397284	chr3:124397284:T:C	4.98421e-09	-1.4283	-0.989178	1.04037e-05	-1.63935	-0.902842
124397721	chr3:124397721:C:T	1.37745e-08	-1.81288e-10	-1.40094	3.51639e-05	-1.81288e-10	-1.32433
124397756	chr3:124397756:A:G	1.94656e-08	-1.81288e-10	-1.0551	5.57229e-05	-1.81288e-10	-0.86396
124397968	chr3:124397968:A:T	1.95905e-08	-1.81288e-10	-1.04871	5.61643e-05	-1.81288e-10	-0.856071
124398284	chr3:124398284:G:T	5.51777e-09	-1.08522	-1.23056	1.06642e-05	-1.27338	-1.24408
124398319	chr3:124398319:T:A	1.33535e-08	-1.81288e-10	-1.43197	3.14381e-05	-1.81288e-10	-1.43633
124398362	chr3:124398362:T:C	1.38529e-08	-1.81288e-10	-1.39525	3.78615e-05	-1.81288e-10	-1.25042
124399199	chr3:124399199:C:T	8.33976e-09	-0.848154	-1.05456	1.95243e-05	-1.0643	-0.848393
124399379	chr3:124399379:C:A	7.03007e-09	-1.04845	-1.02511	1.34828e-05	-1.2432	-1.03974
124400104	chr3:124400104:C:T	2.64458e-08	-0.748655	-4.18686e-10	5.74128e-05	-0.834085	-4.18686e-10
124400188	chr3:124400188:T:C	2.5401e-08	-0.788963	-4.18686e-10	5.51796e-05	-0.873759	-4.18686e-10
124400248	chr3:124400248:A:C	1.4975e-08	-1.81288e-10	-1.31737	3.78237e-05	-1.81288e-10	-1.25142
124400862	chr3:124400862:A:T	1.45174e-08	-1.3484	-4.18686e-10	2.57291e-05	-1.63673	-4.18686e-10
124400951	chr3:124400951:A:G	5.48397e-09	-1.16985	-1.15207	1.11734e-05	-1.24945	-1.22137
124401193	chr3:124401193:C:T	4.10168e-09	-1.19375	-1.4186	1.40408e-05	-0.805642	-1.43674
124401385	chr3:124401385:G:A	3.64933e-09	-1.80153	-0.927682	8.69132e-06	-1.77577	-0.946254
124401554	chr3:124401554:G:A	1.51491e-08	-1.81288e-10	-1.30581	3.67163e-05	-1.81288e-10	-1.28113
124401578	chr3:124401578:C:T	1.43642e-08	-1.81288e-10	-1.35901	3.64003e-05	-1.81288e-10	-1.28977
124401670	chr3:124401670:C:G	3.67267e-09	-1.80178	-0.921049	8.75132e-06	-1.77425	-0.940902
124401701	chr3:124401701:G:A	2.8828e-08	-1.81288e-10	-0.662405	5.90229e-05	-1.81288e-10	-0.806425
124401752	chr3:124401752:T:C	5.06193e-09	-1.0731	-1.3289	1.71238e-05	-0.652808	-1.39107
124401877	chr3:124401877:T:C	2.27703e-08	-0.898296	-4.18686e-10	4.97671e-05	-0.976997	-4.18686e-10
124401972	chr3:124401972:T:G	3.72768e-09	-1.80114	-0.906826	8.8425e-06	-1.77787	-0.926915
124402465	chr3:124402465:T:C	2.88516e-08	-1.81288e-10	-0.661586	5.90654e-05	-1.81288e-10	-0.805706
124402905	chr3:124402905:A:G	1.32868e-08	-1.81288e-10	-1.43698	3.2184e-05	-1.81288e-10	-1.41288
124403064	chr3:124403064:A:G	3.50393e-09	-1.8006	-0.969266	8.57853e-06	-1.74735	-0.987743
124403265	chr3:124403265:T:A	1.41617e-08	-1.81288e-10	-1.37321	3.36107e-05	-1.81288e-10	-1.36951
124403723	chr3:124403723:C:T	2.14041e-08	-1.81288e-10	-0.960171	5.75681e-05	-1.81288e-10	-0.831382
124403753	chr3:124403753:A:G	3.51609e-09	-1.80219	-0.964213	8.41464e-06	-1.77137	-0.983006
124403999	chr3:124403999:T:C	1.69619e-08	-1.81288e-10	-1.19278	4.23728e-05	-1.81288e-10	-1.13784
124404227	chr3:124404227:A:G	2.87061e-08	-1.81288e-10	-0.666641	5.87982e-05	-1.81288e-10	-0.810241
124404387	chr3:124404387:T:C	1.68643e-08	-1.81288e-10	-1.19855	4.20803e-05	-1.81288e-10	-1.14477
124404393	chr3:124404393:G:T	5.67736e-09	-0.883945	-1.40332	9.7474e-06	-1.19894	-1.40841
124404443	chr3:124404443:T:C	1.63672e-08	-1.81288e-10	-1.22847	4.32953e-05	-1.81288e-10	-1.11631
124404621	chr3:124404621:G:T	1.33278e-08	-1.81288e-10	-1.4339	3.38926e-05	-1.81288e-10	-1.36116
124404986	chr3:124404986:A:T	1.77257e-08	-1.14874	-4.18686e-10	5.79344e-05	-0.82504	-4.18686e-10
124405387	chr3:124405387:G:A	1.32837e-08	-1.81288e-10	-1.43721	3.15698e-05	-1.81288e-10	-1.43215
124405475	chr3:124405475:T:C	1.37749e-08	-1.81288e-10	-1.4009	3.36625e-05	-1.81288e-10	-1.36797
124405494	chr3:124405494:G:A	1.85721e-08	-1.10209	-4.18686e-10	3.04447e-05	-1.46844	-4.18686e-10
124405700	chr3:124405700:A:G	2.39068e-08	-0.849587	-4.18686e-10	3.58521e-05	-1.30495	-4.18686e-10
124405779	chr3:124405779:G:T	3.9933e-09	-1.61165	-1.02748	1.039e-05	-1.75293	-0.790577
124405890	chr3:124405890:C:T	2.4522e-09	-1.77671	-1.35005	6.40961e-06	-1.78426	-1.24229
124406246	chr3:124406246:A:G	2.48814e-09	-1.74851	-1.3637	6.19256e-06	-1.7986	-1.26241
124406675	chr3:124406675:T:C	2.86078e-09	-1.65746	-1.3152	6.0933e-06	-1.73189	-1.34528
124407652	chr3:124407652:TA:T	1.35336e-08	-1.81288e-10	-1.41858	3.36119e-05	-1.81288e-10	-1.36947
124407726	chr3:124407726:C:T	2.62132e-08	-1.81288e-10	-0.757488	7.8416e-05	-1.81288e-10	-0.522323
124408202	chr3:124408202:A:T	2.31311e-09	-1.80151	-1.38365	5.78345e-06	-1.79004	-1.33931
124408463	chr3:124408463:G:A	2.80272e-09	-1.78082	-1.21234	9.22823e-06	-1.65779	-1.00429
124408748	chr3:124408748:A:AT	4.6323e-09	-1.37858	-1.11211	1.01299e-05	-1.5161	-1.05276
124408764	chr3:124408764:T:A	2.23651e-09	-1.78641	-1.43242	5.19712e-06	-1.79989	-1.43635
124409114	chr3:124409114:A:G	3.92025e-09	-1.80223	-0.855364	8.6694e-06	-1.79313	-0.931423
124409296	chr3:124409296:A:G	1.36513e-08	-1.81288e-10	-1.40992	3.19086e-05	-1.81288e-10	-1.42148
124409621	chr3:124409621:C:T	2.16727e-08	-1.81288e-10	-0.947696	4.1919e-05	-1.81288e-10	-1.14861
124409772	chr3:124409772:C:T	6.70642e-09	-1.11213	-1.00855	1.58735e-05	-1.12846	-0.991241
124409809	chr3:124409809:A:G	1.0216e-08	-1.69979	-4.18686e-10	2.27643e-05	-1.75916	-4.18686e-10
124409819	chr3:124409819:G:C	1.36107e-08	-1.81288e-10	-1.41289	3.33248e-05	-1.81288e-10	-1.37805
124410026	chr3:124410026:A:G	1.28704e-08	-1.46882	-4.18686e-10	2.36743e-05	-1.71996	-4.18686e-10
124410054	chr3:124410054:G:A	1.2505e-08	-1.49762	-4.18686e-10	2.33491e-05	-1.73379	-4.18686e-10
124410130	chr3:124410130:T:C	1.24502e-08	-1.50202	-4.18686e-10	2.33021e-05	-1.73581	-4.18686e-10
124410138	chr3:124410138:C:T	1.22693e-08	-1.51665	-4.18686e-10	2.31433e-05	-1.74265	-4.18686e-10
124410194	chr3:124410194:C:G	1.24505e-08	-1.50199	-4.18686e-10	2.33012e-05	-1.73584	-4.18686e-10
124410221	chr3:124410221:C:T	2.13599e-08	-1.81288e-10	-0.962236	4.8067e-05	-1.81288e-10	-1.01176
124410533	chr3:124410533:G:T	1.37913e-08	-1.81288e-10	-1.39971	3.37282e-05	-1.81288e-10	-1.36602
124410777	chr3:124410777:A:C	1.26087e-08	-1.48937	-4.18686e-10	2.34329e-05	-1.73021	-4.18686e-10
124410809	chr3:124410809:A:C	1.17299e-08	-1.56161	-4.18686e-10	2.26883e-05	-1.7625	-4.18686e-10
124410945	chr3:124410945:C:CAAT	1.38229e-08	-1.81288e-10	-1.39742	3.38334e-05	-1.81288e-10	-1.3629
124411899	chr3:124411899:A:G	1.29453e-08	-1.46302	-4.18686e-10	2.37265e-05	-1.71776	-4.18686e-10
124411968	chr3:124411968:G:C	1.22631e-08	-1.51715	-4.18686e-10	2.31241e-05	-1.74348	-4.18686e-10
124411975	chr3:124411975:G:A	2.02396e-08	-1.81288e-10	-1.01611	4.58634e-05	-1.81288e-10	-1.05868
124412425	chr3:124412425:C:G	1.32896e-08	-1.12341	-0.313366	1.93914e-05	-1.30392	-0.615599
124412773	chr3:124412773:C:T	2.9378e-08	-1.81288e-10	-0.643505	5.44845e-05	-1.81288e-10	-0.886436
124412832	chr3:124412832:A:G	1.83074e-08	-1.81288e-10	-1.11645	5.112e-05	-1.81288e-10	-0.950175
124412878	chr3:124412878:G:A	1.33717e-08	-1.81288e-10	-1.43061	3.35438e-05	-1.81288e-10	-1.3715
124413007	chr3:124413007:A:T	7.67489e-09	-0.950597	-1.0352	1.25278e-05	-1.26976	-1.08664
124413416	chr3:124413416:A:T	6.78691e-09	-1.03604	-1.07271	1.37624e-05	-1.19538	-1.06704
124413721	chr3:124413721:T:G	2.98346e-09	-1.59569	-1.33498	5.8006e-06	-1.77594	-1.35045
124413828	chr3:124413828:A:G	1.22865e-08	-1.15006	-0.365192	1.88674e-05	-1.34279	-0.604121
124415099	chr3:124415099:G:A	1.24371e-08	-1.50306	-4.18686e-10	2.32818e-05	-1.73668	-4.18686e-10
124415133	chr3:124415133:C:T	1.21853e-08	-1.52352	-4.18686e-10	2.30641e-05	-1.74608	-4.18686e-10
124415148	chr3:124415148:C:T	1.32414e-08	-1.4404	-4.18686e-10	2.48088e-05	-1.67315	-4.18686e-10
124415818	chr3:124415818:G:C	1.42319e-08	-1.81288e-10	-1.36827	3.34339e-05	-1.81288e-10	-1.37478
124415955	chr3:124415955:T:C	1.344e-08	-1.42551	-4.18686e-10	2.5032e-05	-1.6642	-4.18686e-10
124416057	chr3:124416057:G:A	2.62188e-08	-1.81288e-10	-0.757273	4.82619e-05	-1.81288e-10	-1.00771
124416663	chr3:124416663:A:T	2.19296e-08	-1.81288e-10	-0.935912	4.93252e-05	-1.81288e-10	-0.985917
124416840	chr3:124416840:A:T	1.98597e-08	-0.94874	-0.086316	2.41145e-05	-1.26747	-0.43407
124417292	chr3:124417292:C:G	4.19228e-09	-1.33237	-1.25814	7.09504e-06	-1.63395	-1.29101
124417293	chr3:124417293:T:C	2.74439e-08	-1.81288e-10	-0.711606	4.51419e-05	-1.81288e-10	-1.07454
124417681	chr3:124417681:T:C	2.19402e-08	-1.81288e-10	-0.935432	4.93484e-05	-1.81288e-10	-0.985446
124417694	chr3:124417694:C:T	1.54683e-08	-1.81288e-10	-1.28496	3.29747e-05	-1.81288e-10	-1.38861
124417799	chr3:124417799:G:A	1.55219e-08	-1.81288e-10	-1.2815	3.30395e-05	-1.81288e-10	-1.38665
124417852	chr3:124417852:A:G	7.56711e-09	-1.41012	-0.589824	1.2309e-05	-1.58808	-0.785942
124418048	chr3:124418048:G:A	2.72389e-08	-1.81288e-10	-0.719103	4.18554e-05	-1.81288e-10	-1.15013
124418246	chr3:124418246:G:A	2.88898e-09	-1.62559	-1.33726	5.66918e-06	-1.78778	-1.36153
124418585	chr3:124418585:T:C	1.58573e-08	-1.81288e-10	-1.26012	3.33265e-05	-1.81288e-10	-1.378
124418899	chr3:124418899:G:A	1.55135e-08	-1.81288e-10	-1.28204	3.86507e-05	-1.81288e-10	-1.22979
124418969	chr3:124418969:A:G	3.29081e-09	-1.4041	-1.42852	6.02371e-06	-1.65199	-1.43666
124419132	chr3:124419132:A:G	2.56692e-08	-1.81288e-10	-0.778461	4.6782e-05	-1.81288e-10	-1.03885
124419379	chr3:124419379:C:T	2.48525e-08	-1.81288e-10	-0.810792	4.5744e-05	-1.81288e-10	-1.06129
124419890	chr3:124419890:T:C	6.09642e-09	-1.07646	-1.13959	1.22965e-05	-1.24027	-1.13476
124420376	chr3:124420376:A:G	4.00269e-09	-1.76566	-0.871128	9.56972e-06	-1.50656	-1.11919
124420388	chr3:124420388:C:T	2.08443e-08	-1.81288e-10	-0.98667	4.69478e-05	-1.81288e-10	-1.03532
124420692	chr3:124420692:A:G	1.54261e-08	-1.81288e-10	-1.28769	3.47269e-05	-1.81288e-10	-1.33684
124421282	chr3:124421282:T:G	2.63223e-09	-1.63624	-1.41967	5.31159e-06	-1.79118	-1.42329
124421605	chr3:124421605:G:A	2.54987e-08	-1.81288e-10	-0.785125	4.76718e-05	-1.81288e-10	-1.02001
124421969	chr3:124421969:G:A	1.55371e-08	-1.81288e-10	-1.28052	3.49121e-05	-1.81288e-10	-1.33152
124422417	chr3:124422417:A:G	1.33384e-08	-1.81288e-10	-1.4331	3.32852e-05	-1.81288e-10	-1.37924
124422656	chr3:124422656:G:A	5.57446e-09	-1.14253	-1.16302	1.28907e-05	-1.17639	-1.15145
124423172	chr3:124423172:G:A	1.34046e-08	-1.81288e-10	-1.42815	3.14454e-05	-1.81288e-10	-1.4361
124423178	chr3:124423178:C:T	1.38793e-08	-1.81288e-10	-1.39335	3.264e-05	-1.81288e-10	-1.39881
124423402	chr3:124423402:G:A	1.89707e-08	-1.81288e-10	-1.08086	3.72917e-05	-1.81288e-10	-1.26558
124423615	chr3:124423615:C:T	8.43002e-08	1.55679	-1.14616	2.66931e-05	-0.774043	-0.825905
124423738	chr3:124423738:G:A	4.00285e-09	-1.21397	-1.42277	9.8339e-06	-1.16384	-1.43468
124423877	chr3:124423877:A:T	1.40328e-08	-1.81288e-10	-1.38235	3.29811e-05	-1.81288e-10	-1.38842
124423919	chr3:124423919:G:T	1.73064e-08	-1.81288e-10	-1.17268	3.53251e-05	-1.81288e-10	-1.31976
124424155	chr3:124424155:G:A	1.34608e-08	-1.81288e-10	-1.42397	3.41983e-05	-1.81288e-10	-1.35217
124424187	chr3:124424187:A:G	9.31983e-09	-1.79161	-4.18686e-10	2.49318e-05	-1.66821	-4.18686e-10
124424202	chr3:124424202:C:T	1.3316e-08	-1.81288e-10	-1.43478	3.27771e-05	-1.81288e-10	-1.39462
124424236	chr3:124424236:C:CA	4.11688e-09	-1.76566	-0.842997	9.77335e-06	-1.50696	-1.09774
124424243	chr3:124424243:C:A	1.33194e-08	-1.81288e-10	-1.43453	3.17189e-05	-1.81288e-10	-1.42744
124424354	chr3:124424354:T:G	3.91943e-09	-1.76139	-0.896416	9.49954e-06	-1.49425	-1.13886
124424631	chr3:124424631:G:T	1.34503e-08	-1.81288e-10	-1.42475	3.41373e-05	-1.81288e-10	-1.35396
124424723	chr3:124424723:G:A	1.81389e-08	-1.81288e-10	-1.12569	3.64972e-05	-1.81288e-10	-1.28712
124424876	chr3:124424876:G:T	1.4439e-08	-1.81288e-10	-1.35382	3.38721e-05	-1.81288e-10	-1.36176
124425034	chr3:124425034:C:T	9.97487e-09	-1.72368	-4.18686e-10	2.18231e-05	-1.80138	-4.18686e-10
124425199	chr3:124425199:G:A	9.0264e-09	-0.403202	-1.4204	9.47693e-06	-1.22179	-1.4137
124425752	chr3:124425752:C:T	5.46009e-09	-0.904308	-1.42198	6.61326e-06	-1.56137	-1.43391
124426033	chr3:124426033:A:G	1.11434e-08	-1.61291	-4.18686e-10	3.40697e-05	-1.35594	-4.18686e-10
124426059	chr3:124426059:T:G	1.33909e-08	-1.81288e-10	-1.42917	3.37389e-05	-1.81288e-10	-1.3657
124426265	chr3:124426265:G:A	2.22067e-08	-1.81288e-10	-0.923359	3.43021e-05	-1.81288e-10	-1.34914
124426578	chr3:124426578:C:T	1.65508e-08	-0.442081	-0.775237	1.28919e-05	-1.28474	-1.04301
124427498	chr3:124427498:G:A	1.48438e-08	-1.32617	-4.18686e-10	3.34855e-05	-1.37324	-4.18686e-10
124427625	chr3:124427625:A:C	3.26004e-09	-1.49969	-1.34232	5.85665e-06	-1.74764	-1.36913
124427727	chr3:124427727:A:T	9.46175e-09	-0.614043	-1.16245	1.1541e-05	-1.21788	-1.22056
124427885	chr3:124427885:T:C	3.07473e-09	-1.53612	-1.36441	5.70331e-06	-1.7607	-1.38261
124428024	chr3:124428024:A:G	9.26165e-09	-1.79787	-4.18686e-10	2.38859e-05	-1.71106	-4.18686e-10
124428231	chr3:124428231:A:G	1.60458e-08	-1.81288e-10	-1.24831	3.59697e-05	-1.81288e-10	-1.30168
124428370	chr3:124428370:A:G	1.32943e-08	-1.81288e-10	-1.43641	3.25319e-05	-1.81288e-10	-1.40213
124428676	chr3:124428676:A:G	3.26472e-09	-1.47853	-1.36205	5.853e-06	-1.73747	-1.37993
124428700	chr3:124428700:A:G	1.44164e-08	-1.81288e-10	-1.35538	3.56245e-05	-1.81288e-10	-1.31132
124428761	chr3:124428761:G:A	1.59433e-08	-1.81288e-10	-1.25471	3.62433e-05	-1.81288e-10	-1.2941
124429931	chr3:124429931:C:T	1.64339e-08	-1.81288e-10	-1.22441	3.67028e-05	-1.81288e-10	-1.2815
124430327	chr3:124430327:A:G	3.11352e-08	0.802818	-1.38823	2.24286e-05	-0.371706	-1.40231
124430459	chr3:124430459:A:C	1.58663e-08	-1.81288e-10	-1.25955	3.56899e-05	-1.81288e-10	-1.30948
124430810	chr3:124430810:C:T	1.61166e-08	-1.81288e-10	-1.2439	3.60988e-05	-1.81288e-10	-1.29809
124430909	chr3:124430909:C:T	1.61781e-08	-1.81288e-10	-1.24009	3.6205e-05	-1.81288e-10	-1.29516
124430973	chr3:124430973:G:T	1.80341e-08	-1.81288e-10	-1.13149	3.63715e-05	-1.81288e-10	-1.29057
124431334	chr3:124431334:T:G	2.00097e-08	-0.341215	-0.686317	1.46813e-05	-1.22315	-0.974625
124431720	chr3:124431720:T:C	1.60555e-08	-1.81288e-10	-1.2477	3.5979e-05	-1.81288e-10	-1.30142
124431843	chr3:124431843:G:A	2.18622e-08	-0.938993	-4.18686e-10	2.81261e-05	-1.54765	-4.18686e-10
124432930	chr3:124432930:A:G	1.77479e-08	-0.446185	-0.701297	1.35945e-05	-1.28846	-0.986228
124433134	chr3:124433134:T:C	1.36021e-08	-1.81288e-10	-1.41352	3.50252e-05	-1.81288e-10	-1.32828
124433644	chr3:124433644:T:C	3.62795e-08	-1.81288e-10	-0.432498	5.24587e-05	-1.81288e-10	-0.924325
124433710	chr3:124433710:ACT:A	1.48587e-08	-1.81288e-10	-1.32516	3.64894e-05	-1.81288e-10	-1.28733
124433751	chr3:124433751:G:T	2.45132e-08	-1.81288e-10	-0.824538	4.50228e-05	-1.81288e-10	-1.07718
124434133	chr3:124434133:C:A	1.41237e-08	-1.81288e-10	-1.37589	3.31706e-05	-1.81288e-10	-1.38269
124434136	chr3:124434136:T:C	4.03548e-08	1.01354	-1.33958	1.86011e-05	-0.784504	-1.17663
124434655	chr3:124434655:G:A	1.66061e-08	-1.81288e-10	-1.21398	3.74162e-05	-1.81288e-10	-1.26225
124434871	chr3:124434871:A:C	2.65044e-08	-0.74644	-4.18686e-10	3.1449e-05	-1.43598	-4.18686e-10
124435525	chr3:124435525:A:G	2.39752e-09	-1.74704	-1.40227	5.81243e-06	-1.74398	-1.38037
124436005	chr3:124436005:C:T	3.23875e-09	-1.48077	-1.3678	5.83813e-06	-1.73566	-1.38428
124436263	chr3:124436263:T:A	1.47199e-08	-1.81288e-10	-1.33455	3.45151e-05	-1.81288e-10	-1.34295
124436338	chr3:124436338:A:AC	1.60404e-08	-1.81288e-10	-1.24864	3.59323e-05	-1.81288e-10	-1.30272
124437325	chr3:124437325:G:A	1.15071e-08	-1.58079	-4.18686e-10	2.25281e-05	-1.76959	-4.18686e-10
124437417	chr3:124437417:C:T	1.8914e-08	-1.81288e-10	-1.08385	5.4268e-05	-1.81288e-10	-0.890416
124437784	chr3:124437784:G:A	2.40575e-09	-1.70877	-1.43711	5.17918e-06	-1.80242	-1.43728
124438676	chr3:124438676:AGAT:A	6.03618e-09	-1.68642	-0.539561	1.4884e-05	-1.77677	-0.407294
124438959	chr3:124438959:G:A	1.15264e-08	-1.57911	-4.18686e-10	2.25271e-05	-1.76963	-4.18686e-10
124439157	chr3:124439157:TTC:T	1.54799e-08	-1.28421	-4.18686e-10	5.75744e-05	-0.831273	-4.18686e-10
124439206	chr3:124439206:A:T	2.79047e-08	-1.81288e-10	-0.694955	7.89867e-05	-1.81288e-10	-0.515072
124439864	chr3:124439864:A:G	1.87849e-08	-1.81288e-10	-1.0907	3.81095e-05	-1.81288e-10	-1.24389
124440859	chr3:124440859:G:C	1.55356e-08	-1.81288e-10	-1.28062	3.82688e-05	-1.81288e-10	-1.23972
124441770	chr3:124441770:G:A	1.57867e-08	-1.81288e-10	-1.26458	3.69269e-05	-1.81288e-10	-1.27541
124442704	chr3:124442704:C:T	2.76008e-08	-1.81288e-10	-0.705905	4.3284e-05	-1.81288e-10	-1.11657
124442744	chr3:124442744:G:A	9.24846e-09	-1.79929	-4.18686e-10	2.39696e-05	-1.70757	-4.18686e-10
124442991	chr3:124442991:A:G	1.3583e-08	-1.81288e-10	-1.41494	3.38105e-05	-1.81288e-10	-1.36358
124443320	chr3:124443320:T:C	3.09105e-08	-1.81288e-10	-0.592655	5.78584e-05	-1.81288e-10	-0.826354
124443782	chr3:124443782:A:G	1.10097e-08	-1.62497	-4.18686e-10	2.19089e-05	-1.79746	-4.18686e-10
124444105	chr3:124444105:G:A	1.05138e-08	-1.67106	-4.18686e-10	2.18182e-05	-1.80161	-4.18686e-10
124444315	chr3:124444315:G:A	2.727e-09	-1.79559	-1.22496	5.64231e-06	-1.74602	-1.40804
124444555	chr3:124444555:T:C	1.95597e-08	-1.15439	0.10411	3.10533e-05	-1.57215	0.123502
124445015	chr3:124445015:A:G	1.84844e-08	-1.81288e-10	-1.10682	5.21579e-05	-1.81288e-10	-0.930075
124445069	chr3:124445069:G:A	1.01465e-08	-1.70662	-4.18686e-10	2.1949e-05	-1.79563	-4.18686e-10
124445309	chr3:124445309:A:G	5.71033e-09	-1.23059	-1.05089	1.105e-05	-1.38092	-1.101
124445371	chr3:124445371:A:G	1.56968e-08	-1.81288e-10	-1.2703	3.67307e-05	-1.81288e-10	-1.28074
124445436	chr3:124445436:G:A	3.08383e-08	-1.81288e-10	-0.594994	5.9268e-05	-1.81288e-10	-0.802282
124445682	chr3:124445682:T:C	2.78851e-09	-1.64797	-1.35028	5.66054e-06	-1.80203	-1.3488
124446356	chr3:124446356:G:A	1.32906e-08	-1.81288e-10	-1.4367	3.17181e-05	-1.81288e-10	-1.42747
124446370	chr3:124446370:G:A	3.74028e-09	-1.27993	-1.42465	5.7197e-06	-1.71067	-1.42976
124446501	chr3:124446501:T:A	1.52385e-08	-1.81288e-10	-1.29992	3.281e-05	-1.81288e-10	-1.39362
124446563	chr3:124446563:A:C	1.59879e-08	-1.81288e-10	-1.25192	3.47531e-05	-1.81288e-10	-1.33608
124447616	chr3:124447616:C:T	2.80111e-09	-1.76492	-1.22882	6.00179e-06	-1.68299	-1.4093
124447656	chr3:124447656:T:C	3.03879e-09	-1.5402	-1.37209	5.25952e-06	-1.79514	-1.42918
124447661	chr3:124447661:G:A	6.57521e-09	-0.986103	-1.15434	8.87922e-06	-1.4883	-1.21233
124448061	chr3:124448061:A:T	6.39182e-09	-0.832837	-1.33589	6.12522e-06	-1.67415	-1.39779
124448082	chr3:124448082:G:A	5.09606e-09	-0.969859	-1.42542	7.07456e-06	-1.49152	-1.43632
124448339	chr3:124448339:T:C	1.85028e-08	-1.81288e-10	-1.10583	3.8242e-05	-1.81288e-10	-1.24042
124448601	chr3:124448601:G:A	1.56685e-08	-1.81288e-10	-1.2721	3.43043e-05	-1.81288e-10	-1.34908
124448660	chr3:124448660:A:G	3.23891e-09	-1.80172	-1.0468	8.73903e-06	-1.77071	-0.94584
124448749	chr3:124448749:A:G	1.25982e-08	-1.4902	-4.18686e-10	3.77718e-05	-1.25279	-4.18686e-10
124448991	chr3:124448991:G:A	1.50463e-08	-1.81288e-10	-1.31262	3.5268e-05	-1.81288e-10	-1.32138
124449881	chr3:124449881:G:T	4.90459e-09	-1.00435	-1.42923	7.09889e-06	-1.49756	-1.42685
124450025	chr3:124450025:G:A	1.45415e-08	-1.81288e-10	-1.34675	3.4133e-05	-1.81288e-10	-1.35409
124450697	chr3:124450697:C:T	1.36812e-08	-1.81288e-10	-1.40773	3.17731e-05	-1.81288e-10	-1.42573
124450743	chr3:124450743:A:G	1.03779e-08	-1.68408	-4.18686e-10	2.4766e-05	-1.67488	-4.18686e-10
124450842	chr3:124450842:C:T	4.14813e-07	-1.81288e-10	2.00408	0.000735867	-1.81288e-10	1.7167
124451460	chr3:124451460:T:C	1.50155e-08	-1.81288e-10	-1.31467	3.29338e-05	-1.81288e-10	-1.38985
124451971	chr3:124451971:A:G	2.03116e-08	-1.81288e-10	-1.01256	4.58018e-05	-1.81288e-10	-1.06003
124452192	chr3:124452192:G:A	3.59494e-09	-1.32791	-1.41632	5.78773e-06	-1.69338	-1.43523
124452411	chr3:124452411:G:A	9.39808e-09	-1.78325	-4.18686e-10	2.25929e-05	-1.76672	-4.18686e-10
124452446	chr3:124452446:G:A	1.47867e-08	-1.81288e-10	-1.33002	3.46952e-05	-1.81288e-10	-1.33775
124452537	chr3:124452537:A:G	2.21919e-08	-1.81288e-10	-0.924025	4.41387e-05	-1.81288e-10	-1.09701
124452662	chr3:124452662:G:A	1.5096e-08	-1.81288e-10	-1.30932	3.26211e-05	-1.81288e-10	-1.39939
124452911	chr3:124452911:T:C	1.48754e-08	-1.81288e-10	-1.32404	3.27423e-05	-1.81288e-10	-1.39568
124453065	chr3:124453065:C:G	1.76196e-08	-1.81288e-10	-1.15474	3.31722e-05	-1.81288e-10	-1.38264
124453232	chr3:124453232:A:G	1.32951e-08	-1.81288e-10	-1.43636	3.16797e-05	-1.81288e-10	-1.42868
124453349	chr3:124453349:G:A	2.79432e-08	-0.693576	-4.18686e-10	4.6734e-05	-1.03988	-4.18686e-10
124453403	chr3:124453403:G:A	6.53616e-09	-1.03377	-1.11263	8.94609e-06	-1.51902	-1.17411
124453470	chr3:124453470:ATC:A	7.24066e-09	-0.66003	-1.38401	6.37382e-06	-1.60796	-1.42419
124453711	chr3:124453711:C:T	1.66308e-08	-1.81288e-10	-1.21249	3.90211e-05	-1.81288e-10	-1.22025
124453722	chr3:124453722:A:T	1.63475e-08	-1.81288e-10	-1.22967	3.83634e-05	-1.81288e-10	-1.23725
124454266	chr3:124454266:A:G	1.62615e-08	-1.81288e-10	-1.23495	3.81692e-05	-1.81288e-10	-1.24232
124454642	chr3:124454642:G:A	1.35378e-08	-1.81288e-10	-1.41826	3.14674e-05	-1.81288e-10	-1.4354
124454658	chr3:124454658:A:G	2.23394e-09	-1.80192	-1.41807	5.19483e-06	-1.80075	-1.43594
124454691	chr3:124454691:G:A	1.52464e-08	-1.81288e-10	-1.29941	3.45056e-05	-1.81288e-10	-1.34323
124454975	chr3:124454975:T:C	3.78683e-08	-1.81288e-10	-0.389636	5.18075e-05	-1.81288e-10	-0.936816
124455011	chr3:124455011:A:G	1.24484e-08	-1.50216	-4.18686e-10	2.64107e-05	-1.61058	-4.18686e-10
124455547	chr3:124455547:T:C	1.68618e-08	-1.81288e-10	-1.1987	3.95301e-05	-1.81288e-10	-1.20729
124455775	chr3:124455775:A:G	1.4208e-08	-1.81288e-10	-1.36995	3.17182e-05	-1.81288e-10	-1.42746
124455805	chr3:124455805:C:T	1.01497e-08	-1.70631	-4.18686e-10	2.18396e-05	-1.80063	-4.18686e-10
124456412	chr3:124456412:TTTTA:T	3.94237e-08	-1.81288e-10	-0.349385	5.61043e-05	-1.81288e-10	-0.857139
124457144	chr3:124457144:A:G	1.33244e-08	-1.81288e-10	-1.43416	3.31339e-05	-1.81288e-10	-1.38379
124457575	chr3:124457575:A:G	7.8884e-09	-0.605695	-1.35266	7.99071e-06	-1.54799	-1.25808
124458334	chr3:124458334:G:A	1.77827e-08	-1.81288e-10	-1.14553	3.63468e-05	-1.81288e-10	-1.29124
124458899	chr3:124458899:A:C	9.9384e-09	-1.72734	-4.18686e-10	2.18287e-05	-1.80113	-4.18686e-10
124459033	chr3:124459033:CAAAT:C	1.03361e-08	-1.68811	-4.18686e-10	2.19137e-05	-1.79724	-4.18686e-10
124459117	chr3:124459117:A:C	1.39168e-08	-1.81288e-10	-1.39065	3.14367e-05	-1.81288e-10	-1.43638
124459316	chr3:124459316:G:A	2.22674e-09	-1.79924	-1.42397	6.12575e-06	-1.73913	-1.33272
124459429	chr3:124459429:T:C	2.96254e-09	-1.50032	-1.43739	5.69619e-06	-1.75752	-1.38704
124459550	chr3:124459550:G:A	1.55742e-08	-1.81288e-10	-1.27814	3.34587e-05	-1.81288e-10	-1.37404
124460433	chr3:124460433:G:A	1.32815e-08	-1.81288e-10	-1.43738	3.20509e-05	-1.81288e-10	-1.41703
124460793	chr3:124460793:A:G	1.34e-08	-1.81288e-10	-1.4285	3.14325e-05	-1.81288e-10	-1.43651
124460809	chr3:124460809:C:T	2.29259e-09	-1.78899	-1.40508	7.33502e-06	-1.6135	-1.27819
124460818	chr3:124460818:G:A	9.29132e-09	-0.408965	-1.38571	8.56125e-06	-1.62308	-1.11402
124460823	chr3:124460823:G:A	3.3019e-08	-1.37082	0.844153	5.31105e-05	-1.69955	0.787569
124461031	chr3:124461031:C:T	1.37732e-08	-1.81288e-10	-1.40102	3.15073e-05	-1.81288e-10	-1.43413
124461479	chr3:124461479:T:A	1.14294e-08	-0.21538	-1.37218	8.42422e-06	-1.52583	-1.22741
124462414	chr3:124462414:C:T	2.29587e-09	-1.7973	-1.39533	7.22602e-06	-1.64949	-1.25718
124462607	chr3:124462607:C:T	8.20611e-09	-0.557492	-1.36138	9.8959e-06	-1.19956	-1.39267
124462707	chr3:124462707:A:G	1.44004e-08	-1.81288e-10	-1.35649	3.24691e-05	-1.81288e-10	-1.40406
124462892	chr3:124462892:G:A	1.0339e-08	-0.298676	-1.38915	8.8406e-06	-1.58252	-1.12248
124463307	chr3:124463307:A:G	1.32815e-08	-1.81288e-10	-1.43738	3.20509e-05	-1.81288e-10	-1.41703
124463744	chr3:124463744:G:C	3.34946e-09	-1.79903	-1.01592	8.85927e-06	-1.7441	-0.958789
124463846	chr3:124463846:C:T	2.3808e-09	-1.76532	-1.391	6.29384e-06	-1.67995	-1.36483
124464280	chr3:124464280:AGCAC:A	3.64823e-08	-1.81288e-10	-0.426923	5.04479e-05	-1.81288e-10	-0.963411
124465146	chr3:124465146:G:C	2.3011e-08	-1.81288e-10	-0.887779	3.82899e-05	-1.81288e-10	-1.23916
124465319	chr3:124465319:C:G	1.62382e-07	1.0662	-4.18686e-10	6.73277e-05	-0.674781	-4.18686e-10
124465644	chr3:124465644:G:C	1.32813e-08	-1.81288e-10	-1.43739	3.20749e-05	-1.81288e-10	-1.41628
124465724	chr3:124465724:G:A	2.18252e-08	0.0108111	-0.951498	1.09326e-05	-1.73173	-0.760867
124465890	chr3:124465890:C:T	1.32423e-08	-1.44034	-4.18686e-10	4.40479e-05	-1.09907	-4.18686e-10
124466352	chr3:124466352:A:G	7.12137e-09	-0.700916	-1.35973	9.02907e-06	-1.29265	-1.39125
124466405	chr3:124466405:T:C	3.61951e-08	-1.81288e-10	-0.434827	5.01819e-05	-1.81288e-10	-0.968698
124466494	chr3:124466494:G:GA	7.1597e-09	-0.633948	-1.42134	8.63137e-06	-1.47397	-1.25498
124467029	chr3:124467029:A:G	3.62983e-09	-1.52499	-1.20957	7.68207e-06	-1.76998	-1.07548
124467218	chr3:124467218:C:T	1.54179e-08	-1.81288e-10	-1.28822	3.3257e-05	-1.81288e-10	-1.38009
124467236	chr3:124467236:T:A	1.3433e-08	-1.42603	-4.18686e-10	2.3704e-05	-1.71871	-4.18686e-10
124467387	chr3:124467387:C:A	1.45934e-08	-1.81288e-10	-1.34318	3.29621e-05	-1.81288e-10	-1.38899
124467664	chr3:124467664:A:T	2.16185e-08	-0.496784	-0.453417	2.23506e-05	-1.649	-0.128501
124467966	chr3:124467966:G:C	2.12537e-08	-1.25054	0.283317	3.63947e-05	-1.63458	0.344647
124468160	chr3:124468160:C:G	1.44168e-08	-0.0213596	-1.33399	1.51768e-05	-0.74754	-1.41704
124468623	chr3:124468623:A:G	3.5411e-09	-1.79201	-0.967301	6.16453e-06	-1.73801	-1.32753
124468832	chr3:124468832:C:T	1.37694e-08	-1.81288e-10	-1.4013	3.14064e-05	-1.81288e-10	-1.43734
124468956	chr3:124468956:A:C	9.25918e-09	-1.79814	-4.18686e-10	2.28447e-05	-1.75563	-4.18686e-10
124468970	chr3:124468970:G:A	1.34376e-08	-1.81288e-10	-1.42569	3.15389e-05	-1.81288e-10	-1.43313
124469099	chr3:124469099:A:G	1.32024e-08	-0.073551	-1.3698	8.77494e-06	-1.31043	-1.40202
124469121	chr3:124469121:A:G	1.10717e-08	-1.61936	-4.18686e-10	2.18054e-05	-1.8022	-4.18686e-10
124469265	chr3:124469265:A:AT	1.385e-08	-1.81288e-10	-1.39547	3.43497e-05	-1.81288e-10	-1.34776
124470352	chr3:124470352:T:C	1.80824e-08	-1.81288e-10	-1.12881	5.05764e-05	-1.81288e-10	-0.960867
124470562	chr3:124470562:C:T	1.74634e-08	-0.34847	-0.815175	3.97049e-05	-0.586823	-0.616054
124470809	chr3:124470809:T:C	1.44459e-08	-0.0247572	-1.32859	1.65947e-05	-0.659004	-1.41626
124471399	chr3:124471399:C:A	3.43711e-09	-1.60835	-1.18077	1.20466e-05	-1.53642	-0.859147
124471442	chr3:124471442:C:T	5.95803e-09	-1.58186	-0.657149	9.27605e-06	-1.57676	-1.08016
124471748	chr3:124471748:G:A	2.05538e-08	-1.81288e-10	-1.0007	4.51538e-05	-1.81288e-10	-1.07428
124471777	chr3:124471777:C:T	1.70238e-08	-1.81288e-10	-1.18914	3.42629e-05	-1.81288e-10	-1.35029
124471961	chr3:124471961:C:T	3.51398e-08	0.935407	-1.39982	2.75325e-05	-0.131593	-1.43739
124472131	chr3:124472131:G:A	1.58188e-08	-1.81288e-10	-1.26255	3.21881e-05	-1.81288e-10	-1.41275
124472171	chr3:124472171:C:T	1.22405e-08	-1.519	-4.18686e-10	2.2346e-05	-1.7777	-4.18686e-10
124472306	chr3:124472306:T:C	1.28789e-08	-0.0830992	-1.38506	8.85773e-06	-1.28613	-1.41693
124472776	chr3:124472776:T:A	3.37298e-08	-1.81288e-10	-0.505369	4.65489e-05	-1.81288e-10	-1.04385
124472913	chr3:124472913:C:A	1.53903e-08	-1.81288e-10	-1.29001	3.18863e-05	-1.81288e-10	-1.42218
124473565	chr3:124473565:A:G	1.33749e-08	-1.81288e-10	-1.43037	3.28327e-05	-1.81288e-10	-1.39293
124474037	chr3:124474037:C:T	3.52011e-09	-1.80138	-0.963874	9.48238e-06	-1.76618	-0.868732
124474085	chr3:124474085:G:A	2.29129e-09	-1.79984	-1.39479	6.223e-06	-1.61871	-1.43739
124474452	chr3:124474452:ATTATT:A	1.34831e-08	-1.81288e-10	-1.42231	3.20018e-05	-1.81288e-10	-1.41856
124474847	chr3:124474847:G:A	2.24173e-08	-1.81288e-10	-0.91392	4.88386e-05	-1.81288e-10	-0.995831
124475555	chr3:124475555:A:G	1.03413e-08	-1.6876	-4.18686e-10	2.18514e-05	-1.80009	-4.18686e-10
124476352	chr3:124476352:C:T	1.33172e-08	-1.81288e-10	-1.43469	3.18744e-05	-1.81288e-10	-1.42255
124476485	chr3:124476485:C:T	1.85357e-08	-1.81288e-10	-1.10405	3.84735e-05	-1.81288e-10	-1.23438
124476757	chr3:124476757:C:T	1.25376e-08	-0.0655008	-1.42952	1.6324e-05	-0.654804	-1.43691
124477062	chr3:124477062:A:G	3.60833e-08	-1.81288e-10	-0.43792	0.000111955	-1.81288e-10	-0.166251
124477140	chr3:124477140:T:C	1.33399e-08	-1.81288e-10	-1.43299	3.26133e-05	-1.81288e-10	-1.39963
124477247	chr3:124477247:A:T	2.36998e-09	-1.79244	-1.36843	6.2872e-06	-1.7363	-1.30953
124477717	chr3:124477717:A:G	2.11326e-08	-1.81288e-10	-0.972934	3.63995e-05	-1.81288e-10	-1.2898
124477839	chr3:124477839:A:G	3.8417e-08	-0.375251	-4.18686e-10	7.83746e-05	-0.522851	-4.18686e-10
124478160	chr3:124478160:G:A	1.19102e-08	-1.54635	-4.18686e-10	2.21738e-05	-1.78544	-4.18686e-10
124478273	chr3:124478273:A:C	1.34465e-08	-1.81288e-10	-1.42503	3.32402e-05	-1.81288e-10	-1.38059
124478584	chr3:124478584:G:C	1.27328e-08	-1.47957	-4.18686e-10	2.26236e-05	-1.76536	-4.18686e-10
124480167	chr3:124480167:C:T	1.35219e-08	-1.81288e-10	-1.41944	3.42216e-05	-1.81288e-10	-1.3515
124480213	chr3:124480213:G:C	1.12685e-08	-0.178927	-1.42281	1.4711e-05	-0.758543	-1.43721
124480228	chr3:124480228:G:A	1.53467e-08	-1.81288e-10	-1.29285	3.34769e-05	-1.81288e-10	-1.3735
124480339	chr3:124480339:C:A	2.08837e-08	0.451349	-1.43613	2.14471e-05	-0.500369	-1.31839
124480607	chr3:124480607:C:T	1.32846e-08	-1.81288e-10	-1.43715	3.16036e-05	-1.81288e-10	-1.43108
124481077	chr3:124481077:A:G	3.31017e-08	-0.636844	0.112677	4.09283e-05	-1.3049	0.132372
124481417	chr3:124481417:G:A	1.43693e-08	-1.81288e-10	-1.35866	3.14139e-05	-1.81288e-10	-1.4371
124481888	chr3:124481888:C:T	1.90652e-08	-1.81288e-10	-1.07589	3.50976e-05	-1.81288e-10	-1.32622
124481935	chr3:124481935:C:T	1.21159e-08	-1.52923	-4.18686e-10	2.22896e-05	-1.78023	-4.18686e-10
124481954	chr3:124481954:T:A	5.55358e-09	-0.879023	-1.43029	7.61604e-06	-1.41699	-1.4371
124481994	chr3:124481994:G:T	1.09768e-08	-0.275929	-1.35204	2.18732e-05	-0.362503	-1.43658
124482852	chr3:124482852:C:T	2.04541e-07	1.29702	-4.18686e-10	7.71044e-05	-0.539191	-4.18686e-10
124483260	chr3:124483260:G:T	6.273e-09	-0.796753	-1.39074	1.74158e-05	-0.59114	-1.43583
124483509	chr3:124483509:G:T	3.03872e-09	-1.80146	-1.11086	8.21723e-06	-1.74631	-1.03181
124483520	chr3:124483520:G:C	1.66321e-08	-1.81288e-10	-1.21241	4.89152e-05	-1.81288e-10	-0.994263
124484149	chr3:124484149:C:T	1.35221e-08	-0.0322312	-1.38719	2.77884e-05	-0.123957	-1.43578
124484925	chr3:124484925:G:A	1.30187e-08	-0.0607284	-1.39664	2.71232e-05	-0.150496	-1.43347
124485087	chr3:124485087:C:T	1.357e-08	-1.81288e-10	-1.41589	3.16953e-05	-1.81288e-10	-1.42818
124485091	chr3:124485091:G:A	2.47662e-08	-0.814271	-4.18686e-10	3.98016e-05	-1.20044	-4.18686e-10
124486099	chr3:124486099:T:C	2.40478e-09	-1.766	-1.38029	6.17572e-06	-1.62634	-1.43739
124486160	chr3:124486160:G:C	1.34874e-08	-1.81288e-10	-1.42199	3.18092e-05	-1.81288e-10	-1.4246
124486248	chr3:124486248:G:A	6.91119e-09	-0.672931	-1.41768	1.08632e-05	-1.06159	-1.43737
124486610	chr3:124486610:T:C	3.04028e-09	-1.8021	-1.10971	8.43619e-06	-1.71909	-1.03273
124486645	chr3:124486645:T:C	1.20778e-08	-1.53238	-4.18686e-10	2.22606e-05	-1.78154	-4.18686e-10
124487109	chr3:124487109:G:A	1.06834e-08	-1.65506	-4.18686e-10	2.18246e-05	-1.80131	-4.18686e-10
124487133	chr3:124487133:C:G	8.07652e-08	0.824368	-0.456573	3.08187e-05	-1.61568	0.159454
124487180	chr3:124487180:G:A	1.33432e-08	-1.81288e-10	-1.43274	3.14177e-05	-1.81288e-10	-1.43698
124488520	chr3:124488520:G:A	1.67738e-08	-1.20393	-4.18686e-10	2.94866e-05	-1.50042	-4.18686e-10
124489235	chr3:124489235:A:T	1.01771e-08	-1.70361	-4.18686e-10	3.74292e-05	-1.2619	-4.18686e-10
124489470	chr3:124489470:C:T	1.39493e-08	-1.81288e-10	-1.38832	3.14703e-05	-1.81288e-10	-1.43531
124489954	chr3:124489954:A:G	1.95908e-08	-1.81288e-10	-1.04869	3.8132e-05	-1.81288e-10	-1.2433
124490148	chr3:124490148:C:T	2.20102e-08	-0.0300616	-0.902184	6.7624e-05	0.511548	-1.18194
124490149	chr3:124490149:T:G	2.20559e-08	-0.0318917	-0.89828	6.76472e-05	0.509191	-1.17924
124490591	chr3:124490591:A:G	3.95004e-09	-1.22063	-1.42939	5.19205e-06	-1.80188	-1.43534
124490978	chr3:124490978:C:T	1.50785e-08	-1.81288e-10	-1.31048	3.21576e-05	-1.81288e-10	-1.4137
124491497	chr3:124491497:C:A	5.86563e-09	-1.32242	-0.932221	7.78454e-06	-1.77847	-1.05374
124491697	chr3:124491697:G:A	5.30096e-09	-1.46508	-0.890787	8.11962e-06	-1.80158	-0.98849
124491780	chr3:124491780:C:T	2.82721e-09	-1.76217	-1.2223	5.1844e-06	-1.80234	-1.43635
124492095	chr3:124492095:AC:A	3.13895e-09	-1.76038	-1.11948	5.2648e-06	-1.8024	-1.42091
124492203	chr3:124492203:T:C	5.97967e-09	-1.29217	-0.943211	2.56844e-05	-0.531476	-1.10699
124492237	chr3:124492237:C:T	2.05356e-08	-1.81288e-10	-1.00159	4.00288e-05	-1.81288e-10	-1.19475
124493389	chr3:124493389:A:C	2.97935e-07	1.67312	-4.18686e-10	9.55227e-05	-0.324988	-4.18686e-10
124493564	chr3:124493564:C:T	1.45191e-08	-1.81288e-10	-1.34828	3.26451e-05	-1.81288e-10	-1.39866
124493800	chr3:124493800:C:T	1.32992e-08	-1.81288e-10	-1.43604	3.19122e-05	-1.81288e-10	-1.42136
124494487	chr3:124494487:A:G	1.68191e-08	-1.81288e-10	-1.20124	3.44794e-05	-1.81288e-10	-1.34399
124494531	chr3:124494531:T:G	4.10742e-08	-0.308372	-4.18686e-10	5.85281e-05	-0.814845	-4.18686e-10
124494534	chr3:124494534:G:A	2.07374e-08	-1.81288e-10	-0.991812	4.02526e-05	-1.81288e-10	-1.18918
124495281	chr3:124495281:A:G	1.28568e-08	-1.46988	-4.18686e-10	3.61416e-05	-1.29691	-4.18686e-10
124495308	chr3:124495308:C:A	2.18408e-08	-1.81288e-10	-0.939971	4.43064e-05	-1.81288e-10	-1.09322
124496184	chr3:124496184:T:C	1.3243e-08	-1.44028	-4.18686e-10	2.30636e-05	-1.7461	-4.18686e-10
124497259	chr3:124497259:C:G	1.72668e-08	-1.81288e-10	-1.17496	3.81258e-05	-1.81288e-10	-1.24346
124497755	chr3:124497755:C:T	1.54017e-08	-1.81288e-10	-1.28927	3.39952e-05	-1.81288e-10	-1.35813
124497761	chr3:124497761:A:G	1.20704e-08	-1.28982	-0.243174	1.0155e-05	-1.78507	-0.781312
124498304	chr3:124498304:G:T	1.32434e-08	-1.44025	-4.18686e-10	4.71157e-05	-1.03175	-4.18686e-10
124498822	chr3:124498822:T:C	6.63699e-07	1.01177	1.46231	0.000176207	-0.852039	1.13935
124499140	chr3:124499140:T:A	1.41713e-08	-1.81288e-10	-1.37253	3.15863e-05	-1.81288e-10	-1.43163
124499753	chr3:124499753:G:A	2.88145e-07	1.32035	0.319359	8.17989e-05	-0.654871	0.174784
124500408	chr3:124500408:C:T	1.40318e-08	-1.81288e-10	-1.38243	3.15044e-05	-1.81288e-10	-1.43422
124500627	chr3:124500627:A:G	1.52735e-08	-0.942564	-0.355068	2.96893e-05	-1.14552	-0.348051
124500865	chr3:124500865:C:T	2.4238e-07	0.502407	0.964348	9.85402e-05	-1.14209	0.848199
124500883	chr3:124500883:CT:C	2.34433e-07	0.46224	0.971177	9.71406e-05	-1.16305	0.854861
124501035	chr3:124501035:A:G	5.58762e-09	-1.65294	-0.650254	1.69426e-05	-1.79255	-0.261969
124501058	chr3:124501058:C:A	1.03508e-07	-1.81288e-10	0.615897	9.38237e-05	-1.81288e-10	-0.342934
124501492	chr3:124501492:T:C	7.25612e-09	-1.63078	-0.411128	2.20727e-05	-1.78646	-0.00354522
124501617	chr3:124501617:A:C	1.45454e-08	-1.81288e-10	-1.34648	3.2264e-05	-1.81288e-10	-1.4104
124501771	chr3:124501771:C:T	7.32588e-09	-1.57768	-0.454662	2.13916e-05	-1.76894	-0.0524117
124501855	chr3:124501855:G:T	5.84568e-07	3.55826	-1.21113	1.67791e-05	-1.47391	-0.590308
124501934	chr3:124501934:T:C	1.92656e-08	-1.81288e-10	-1.06543	3.87993e-05	-1.81288e-10	-1.22595
124502299	chr3:124502299:G:A	1.80808e-08	-0.787075	-0.341827	1.41052e-05	-1.57842	-0.659392
124502446	chr3:124502446:A:G	1.86402e-08	-1.81288e-10	-1.09843	3.78525e-05	-1.81288e-10	-1.25065
124502887	chr3:124502887:T:G	1.36226e-08	-1.81288e-10	-1.41202	3.46274e-05	-1.81288e-10	-1.33971
124503902	chr3:124503902:T:C	8.65296e-09	-1.60566	-0.260186	2.64885e-05	-1.77951	0.171873
124504049	chr3:124504049:C:T	8.01087e-09	-1.31653	-0.626421	2.16137e-05	-1.29864	-0.512379
124504088	chr3:124504088:G:A	8.35406e-09	-1.613	-0.288004	2.55519e-05	-1.78174	0.138098
124504451	chr3:124504451:A:G	5.91999e-09	-1.14346	-1.10196	6.9432e-06	-1.69453	-1.25205
124504570	chr3:124504570:A:T	1.38897e-08	-1.81288e-10	-1.3926	3.18135e-05	-1.81288e-10	-1.42446
124505749	chr3:124505749:C:T	1.089e-08	-1.63591	-4.18686e-10	2.31056e-05	-1.74428	-4.18686e-10
124506061	chr3:124506061:C:G	4.98773e-08	0.793685	-0.90787	1.79324e-05	-1.00678	-0.990965
124506087	chr3:124506087:G:A	1.03483e-08	-0.807708	-0.879223	1.9894e-05	-1.03192	-0.862007
124506146	chr3:124506146:G:A	5.40303e-09	-1.0217	-1.31509	5.76846e-06	-1.74662	-1.38533
124506244	chr3:124506244:A:G	7.09473e-08	0.719975	-0.481789	2.79212e-05	-1.05816	-0.496803
124506358	chr3:124506358:G:A	6.98953e-08	0.783168	-0.55992	2.67833e-05	-1.02174	-0.574832
124506618	chr3:124506618:T:C	1.48667e-08	-1.81288e-10	-1.32463	3.56358e-05	-1.81288e-10	-1.311
124506996	chr3:124506996:C:T	6.21192e-09	-1.57652	-0.620763	1.61971e-05	-1.75347	-0.34605
124508107	chr3:124508107:C:T	1.45795e-08	-1.81288e-10	-1.34414	3.35294e-05	-1.81288e-10	-1.37193
124508166	chr3:124508166:A:T	9.22874e-09	-1.80143	-4.18686e-10	2.40227e-05	-1.70535	-4.18686e-10
124508700	chr3:124508700:G:A	8.15356e-09	-0.545752	-1.37954	1.06909e-05	-1.14903	-1.36593
124509525	chr3:124509525:G:C	3.59708e-08	-1.81288e-10	-0.441044	9.5204e-05	-1.81288e-10	-0.328329
124509576	chr3:124509576:T:C	1.60801e-07	1.2791	-0.222687	5.48483e-05	-0.637532	-0.242248
124509850	chr3:124509850:A:G	1.44207e-08	-1.81288e-10	-1.35508	3.89094e-05	-1.81288e-10	-1.22311
124510192	chr3:124510192:T:C	7.59902e-08	-0.0154972	0.322351	8.95218e-05	-0.879305	0.489435
124510273	chr3:124510273:G:A	2.55836e-09	-1.79342	-1.29096	7.65584e-06	-1.65095	-1.19793
124510540	chr3:124510540:A:G	5.78584e-09	-0.904731	-1.36361	1.50795e-05	-1.09717	-1.07385
124511043	chr3:124511043:G:A	4.37171e-09	-1.20328	-1.34532	1.10804e-05	-1.09801	-1.38117
124511047	chr3:124511047:T:C	2.12567e-08	-1.81288e-10	-0.967079	5.59151e-05	-1.81288e-10	-0.860518
124511455	chr3:124511455:C:G	1.63269e-08	-1.23094	-4.18686e-10	5.65405e-05	-0.849395	-4.18686e-10
124511877	chr3:124511877:C:T	1.41333e-08	-1.81288e-10	-1.37522	4.83772e-05	-1.81288e-10	-1.00532
124512361	chr3:124512361:G:A	4.20735e-09	-1.2589	-1.32801	1.05667e-05	-1.15962	-1.36703
124512637	chr3:124512637:C:T	9.22064e-09	-1.80231	-4.18686e-10	2.37229e-05	-1.71791	-4.18686e-10
124512684	chr3:124512684:A:T	1.51224e-08	0.125391	-1.43296	1.38904e-05	-0.838668	-1.41449
124512698	chr3:124512698:A:C	1.3579e-08	-1.41523	-4.18686e-10	2.6103e-05	-1.6223	-4.18686e-10
124513189	chr3:124513189:C:T	2.47417e-09	-1.8024	-1.31545	8.24115e-06	-1.54765	-1.22756
124513274	chr3:124513274:G:C	1.46031e-08	-1.81288e-10	-1.34252	3.29585e-05	-1.81288e-10	-1.3891
124513343	chr3:124513343:C:T	2.44189e-09	-1.80123	-1.32975	7.75412e-06	-1.5894	-1.24673
124513864	chr3:124513864:G:A	1.46392e-08	-1.81288e-10	-1.34005	3.19938e-05	-1.81288e-10	-1.41881
124514169	chr3:124514169:G:A	1.44488e-08	-0.837797	-0.515344	2.73053e-05	-1.06258	-0.514692
124514228	chr3:124514228:T:A	4.47965e-07	0.853702	1.22726	0.000152408	-0.905355	1.04757
124514238	chr3:124514238:C:T	8.94624e-08	-0.395913	0.86598	7.67901e-05	-1.02251	0.479235
124514412	chr3:124514412:A:G	2.52069e-08	-1.81288e-10	-0.796633	4.792e-05	-1.81288e-10	-1.01482
124514479	chr3:124514479:A:G	8.68437e-09	-0.909657	-0.95257	1.63142e-05	-1.1263	-0.966014
124514698	chr3:124514698:C:T	3.59436e-09	-1.31261	-1.43177	1.03839e-05	-1.14883	-1.39527
124514699	chr3:124514699:A:G	1.61074e-08	-1.81288e-10	-1.24447	3.40355e-05	-1.81288e-10	-1.35695
124515313	chr3:124515313:A:G	1.37691e-08	-1.81288e-10	-1.40132	3.39068e-05	-1.81288e-10	-1.36073
124515800	chr3:124515800:C:T	1.70729e-08	-1.81288e-10	-1.18626	3.53943e-05	-1.81288e-10	-1.3178
124516343	chr3:124516343:A:G	1.26684e-08	-1.48464	-4.18686e-10	3.35409e-05	-1.37159	-4.18686e-10
124516838	chr3:124516838:G:A	1.35013e-08	-1.81288e-10	-1.42097	3.14444e-05	-1.81288e-10	-1.43613
124517167	chr3:124517167:G:A	6.72529e-09	-1.11261	-1.00526	1.3782e-05	-1.24168	-1.01931
124517229	chr3:124517229:T:C	6.9443e-08	0.216756	-4.18686e-10	5.33649e-05	-0.907198	-4.18686e-10
124518070	chr3:124518070:C:T	5.41662e-09	-1.18987	-1.14441	6.96653e-06	-1.6992	-1.24404
124518098	chr3:124518098:A:G	1.15148e-08	-1.11657	-0.463551	2.40689e-05	-1.24371	-0.459718
124518551	chr3:124518551:C:A	9.78508e-09	-1.74289	-4.18686e-10	3.2826e-05	-1.39313	-4.18686e-10
124518744	chr3:124518744:C:T	1.47306e-08	-0.462016	-0.871807	1.60692e-05	-1.18332	-0.92413
124519184	chr3:124519184:G:A	7.42299e-08	-1.81288e-10	0.283417	8.01855e-05	-1.81288e-10	-0.500009
124519386	chr3:124519386:A:T	1.42078e-08	-1.81288e-10	-1.36996	3.16168e-05	-1.81288e-10	-1.43066
124519954	chr3:124519954:A:C	4.18721e-08	-1.81288e-10	-0.289132	5.25145e-05	-1.81288e-10	-0.923262
124520027	chr3:124520027:A:T	4.40758e-08	-0.237841	-4.18686e-10	3.84476e-05	-1.23506	-4.18686e-10
124522275	chr3:124522275:C:G	1.13297e-08	-1.05102	-0.545302	2.36394e-05	-1.1789	-0.542534
124522293	chr3:124522293:G:A	4.48053e-09	-1.16505	-1.35896	6.16845e-06	-1.68261	-1.38229
124522510	chr3:124522510:G:A	4.27825e-09	-1.19054	-1.37966	6.00909e-06	-1.69182	-1.39926
124522875	chr3:124522875:G:T	1.34418e-08	-1.81288e-10	-1.42538	3.14055e-05	-1.81288e-10	-1.43737
124523596	chr3:124523596:A:T	1.45971e-08	-1.81288e-10	-1.34293	3.84058e-05	-1.81288e-10	-1.23614
124523862	chr3:124523862:C:T	1.36552e-08	-1.81288e-10	-1.40963	3.43661e-05	-1.81288e-10	-1.34728
124524139	chr3:124524139:G:A	1.33141e-08	-1.81288e-10	-1.43493	3.18248e-05	-1.81288e-10	-1.42411
124524599	chr3:124524599:A:G	1.7747e-08	-1.81288e-10	-1.14753	4.16079e-05	-1.81288e-10	-1.15606
124524801	chr3:124524801:T:G	3.09294e-09	-1.47415	-1.42048	8.80856e-06	-1.33796	-1.37067
124525269	chr3:124525269:G:A	1.62156e-08	-1.81288e-10	-1.23778	3.54676e-05	-1.81288e-10	-1.31573
124525392	chr3:124525392:G:A	1.62228e-08	-1.81288e-10	-1.23733	3.54806e-05	-1.81288e-10	-1.31537
124525467	chr3:124525467:A:C	3.84071e-08	-1.81288e-10	-0.37551	0.000109378	-1.81288e-10	-0.189545
124525632	chr3:124525632:G:A	1.06308e-08	-0.661017	-0.99898	1.25593e-05	-1.49582	-0.858071
124526444	chr3:124526444:G:A	2.42517e-08	-1.81288e-10	-0.835263	6.46434e-05	-1.81288e-10	-0.715466
124527542	chr3:124527542:G:A	2.42611e-08	-1.81288e-10	-0.834876	6.47304e-05	-1.81288e-10	-0.714121
124527762	chr3:124527762:T:A	1.66046e-08	-1.81288e-10	-1.21407	3.4334e-05	-1.81288e-10	-1.34822
124527971	chr3:124527971:A:G	9.55123e-09	-0.772724	-0.994358	1.08705e-05	-1.54336	-0.954945
124528302	chr3:124528302:G:A	5.98428e-06	5.8875	-1.21437	6.66425e-05	0.142303	-0.827313
124528583	chr3:124528583:G:A	1.33159e-08	-1.81288e-10	-1.43479	3.14919e-05	-1.81288e-10	-1.43462
124528868	chr3:124528868:A:G	1.53003e-08	-1.81288e-10	-1.29588	3.39919e-05	-1.81288e-10	-1.35823
124529010	chr3:124529010:T:C	1.41277e-08	-1.81288e-10	-1.37561	3.15591e-05	-1.81288e-10	-1.43249
124529031	chr3:124529031:T:C	4.22503e-07	1.09862	0.923828	0.000142223	-0.807475	0.880518
124529821	chr3:124529821:A:G	1.37879e-08	-1.81288e-10	-1.39996	3.14729e-05	-1.81288e-10	-1.43523
124530128	chr3:124530128:T:C	2.48168e-09	-1.7085	-1.40632	6.5033e-06	-1.57489	-1.43715
124530229	chr3:124530229:T:C	7.66225e-09	-0.963383	-1.02406	9.28629e-06	-1.67669	-0.979122
124530664	chr3:124530664:C:T	9.89634e-08	-1.81288e-10	0.570999	0.000201481	-1.81288e-10	0.421344
124531417	chr3:124531417:G:A	1.3848e-08	-1.81288e-10	-1.39561	3.63129e-05	-1.81288e-10	-1.29218
124531778	chr3:124531778:C:T	2.80125e-08	-0.184289	-0.506812	1.60061e-05	-1.44098	-0.670397
124532897	chr3:124532897:C:T	1.88107e-08	-1.08933	-4.18686e-10	4.63552e-05	-1.04802	-4.18686e-10
124532931	chr3:124532931:T:A	4.23688e-08	-1.81288e-10	-0.277339	5.26348e-05	-1.81288e-10	-0.920974
124532967	chr3:124532967:A:G	9.24945e-09	-1.79919	-4.18686e-10	2.48025e-05	-1.67341	-4.18686e-10
124533137	chr3:124533137:C:A	1.36051e-07	-0.37629	1.26557	5.18093e-05	-1.60428	0.667498
124533290	chr3:124533290:A:G	7.59908e-09	-0.772347	-1.22338	1.65035e-05	-0.788497	-1.29228
124533537	chr3:124533537:C:T	3.25153e-09	-1.41651	-1.42811	9.32951e-06	-1.26649	-1.38468
124533683	chr3:124533683:C:T	1.48664e-06	3.28053	-4.18686e-10	0.000241944	0.604353	-4.18686e-10
124534133	chr3:124534133:G:A	1.41892e-08	-1.81288e-10	-1.37127	3.3155e-05	-1.81288e-10	-1.38316
124534290	chr3:124534290:A:G	4.55459e-06	5.71262	-1.31248	4.0592e-05	-0.132136	-1.04864
124534636	chr3:124534636:A:G	2.65622e-09	-1.65389	-1.39296	5.7672e-06	-1.69711	-1.43506
124534734	chr3:124534734:A:G	2.62994e-09	-1.664	-1.39279	5.71854e-06	-1.70561	-1.43502
124535591	chr3:124535591:T:G	2.67658e-08	0.610068	-1.34669	1.19507e-05	-1.1342	-1.26936
124536134	chr3:124536134:T:C	2.37361e-08	-1.81288e-10	-0.856755	4.26038e-05	-1.81288e-10	-1.13241
124536153	chr3:124536153:G:A	2.11644e-08	-0.971429	-4.18686e-10	2.56948e-05	-1.63806	-4.18686e-10
124537142	chr3:124537142:G:A	3.25864e-08	-1.81288e-10	-0.539856	5.69312e-05	-1.81288e-10	-0.842508
124537288	chr3:124537288:T:C	6.03743e-07	1.15504	1.22436	0.000173611	-0.726455	0.998922
124538105	chr3:124538105:A:G	1.33108e-08	-1.81288e-10	-1.43518	3.1505e-05	-1.81288e-10	-1.43421
124539000	chr3:124539000:C:T	1.18611e-07	-1.81288e-10	0.752096	0.000154145	-1.81288e-10	0.153543
124539058	chr3:124539058:T:A	5.25953e-07	0.965275	1.27619	0.000172357	-0.764111	1.02933
124539129	chr3:124539129:C:T	1.33896e-08	-1.81288e-10	-1.42927	3.29495e-05	-1.81288e-10	-1.38938
124539161	chr3:124539161:A:T	1.3457e-08	-1.81288e-10	-1.42425	3.3326e-05	-1.81288e-10	-1.37801
124539630	chr3:124539630:T:C	1.39562e-08	-1.81288e-10	-1.38783	3.33363e-05	-1.81288e-10	-1.37771
124539853	chr3:124539853:G:A	4.29941e-07	0.710315	1.32958	0.00021544	-0.940535	1.42887
124540052	chr3:124540052:G:A	2.19568e-08	-0.934676	-4.18686e-10	5.48517e-05	-0.879718	-4.18686e-10
124540140	chr3:124540140:C:T	1.65902e-08	-1.81288e-10	-1.21494	3.43679e-05	-1.81288e-10	-1.34723
124540224	chr3:124540224:TA:T	1.71503e-08	-1.81288e-10	-1.18174	3.48734e-05	-1.81288e-10	-1.33263
124541035	chr3:124541035:A:G	9.4454e-08	-1.81288e-10	0.524362	0.000130391	-1.81288e-10	-0.0138153
124541396	chr3:124541396:G:A	1.73057e-08	-1.81288e-10	-1.17271	3.50789e-05	-1.81288e-10	-1.32675
124541948	chr3:124541948:C:T	2.26457e-09	-1.80238	-1.40399	6.35895e-06	-1.71175	-1.32274
124542272	chr3:124542272:T:A	2.459e-09	-1.79869	-1.3253	7.45802e-06	-1.66471	-1.21035
124542337	chr3:124542337:A:C	6.24934e-06	6.00835	-1.29187	6.60728e-05	0.332167	-1.02576
124542774	chr3:124542774:G:A	1.99511e-08	-1.03047	-4.18686e-10	0.000136622	0.0328669	-4.18686e-10
124542925	chr3:124542925:G:C	6.57381e-09	-0.885712	-1.25495	1.44325e-05	-0.916544	-1.29832
124543022	chr3:124543022:A:G	8.52839e-06	6.28925	-1.26185	8.00401e-05	0.473726	-0.97555
124543829	chr3:124543829:T:C	1.35223e-08	-1.81288e-10	-1.41941	3.35796e-05	-1.81288e-10	-1.37043
124544580	chr3:124544580:C:T	1.57069e-08	-1.81288e-10	-1.26965	3.32821e-05	-1.81288e-10	-1.37933
124544748	chr3:124544748:T:C	3.57017e-08	-0.514148	0.0655937	3.19421e-05	-1.56488	0.144453
124544944	chr3:124544944:T:C	3.21629e-08	-1.81288e-10	-0.552937	7.42496e-05	-1.81288e-10	-0.576919
124545335	chr3:124545335:G:A	1.10453e-08	-1.45979	-0.161955	2.26821e-05	-1.61054	-0.152231
124545470	chr3:124545470:A:AT	1.62257e-08	-1.81288e-10	-1.23715	3.21159e-05	-1.81288e-10	-1.415
124545858	chr3:124545858:G:A	1.16182e-08	-1.57118	-4.18686e-10	4.55985e-05	-1.06448	-4.18686e-10
124547459	chr3:124547459:C:T	1.40114e-08	-1.81288e-10	-1.38388	3.15402e-05	-1.81288e-10	-1.43309
124547547	chr3:124547547:C:A	3.1413e-07	0.36706	1.35899	5.59834e-05	-1.46273	0.603437
124547645	chr3:124547645:T:C	1.32821e-08	-1.81288e-10	-1.43734	3.21398e-05	-1.81288e-10	-1.41426
124547700	chr3:124547700:G:A	4.76672e-09	-1.35976	-1.10233	1.0484e-05	-1.75714	-0.777366
124547790	chr3:124547790:C:T	2.76188e-07	1.81086	-0.213534	0.00011486	-0.0459369	-0.0947021
124547843	chr3:124547843:G:A	1.3843e-08	-1.81288e-10	-1.39597	3.145e-05	-1.81288e-10	-1.43595
124548162	chr3:124548162:G:C	1.46263e-08	-1.81288e-10	-1.34093	3.19609e-05	-1.81288e-10	-1.41984
124548449	chr3:124548449:C:T	6.95152e-09	-0.878385	-1.20641	8.40266e-06	-1.58842	-1.16738
124549057	chr3:124549057:G:A	4.38931e-08	-1.81288e-10	-0.241993	5.39243e-05	-1.81288e-10	-0.89677
124549699	chr3:124549699:C:G	1.40931e-08	-1.81288e-10	-1.37807	3.69858e-05	-1.81288e-10	-1.27382
124549778	chr3:124549778:A:G	5.27041e-08	-1.81288e-10	-0.059057	5.87067e-05	-1.81288e-10	-0.811797
124549819	chr3:124549819:A:G	6.78376e-09	-0.787165	-1.32205	8.54959e-06	-1.57668	-1.16179
124549836	chr3:124549836:C:A	9.38175e-09	-1.78498	-4.18686e-10	2.60988e-05	-1.62246	-4.18686e-10
124550093	chr3:124550093:A:G	4.90501e-09	-1.06183	-1.37166	7.42962e-06	-1.70407	-1.1748
124550153	chr3:124550153:C:T	1.41543e-08	-1.81288e-10	-1.37373	3.15307e-05	-1.81288e-10	-1.43339
124550891	chr3:124550891:C:T	1.39333e-08	-1.81288e-10	-1.38947	3.14966e-05	-1.81288e-10	-1.43447
124551158	chr3:124551158:G:T	1.63643e-08	-1.22865	-4.18686e-10	2.32897e-05	-1.73634	-4.18686e-10
124551887	chr3:124551887:T:G	1.33484e-08	-1.81288e-10	-1.43235	3.41218e-05	-1.81288e-10	-1.35441
124552267	chr3:124552267:A:G	2.75151e-08	0.092926	-0.801944	2.2096e-05	-1.25971	-0.529242
124552353	chr3:124552353:C:T	1.15589e-08	-0.248887	-1.32741	1.05214e-05	-1.41404	-1.1169
124552419	chr3:124552419:G:A	1.43468e-08	-1.81288e-10	-1.36023	3.55891e-05	-1.81288e-10	-1.31231
124552617	chr3:124552617:G:A	1.39324e-08	-1.81288e-10	-1.38954	3.14536e-05	-1.81288e-10	-1.43584
124552983	chr3:124552983:C:G	4.73151e-09	-1.05515	-1.41435	5.97533e-06	-1.70854	-1.38817
124553058	chr3:124553058:G:A	1.41256e-08	-1.81288e-10	-1.37576	3.15007e-05	-1.81288e-10	-1.43434
124553170	chr3:124553170:A:G	6.12771e-09	-1.31795	-0.892976	1.41814e-05	-1.77303	-0.459387
124554237	chr3:124554237:T:A	4.07818e-08	-1.81288e-10	-0.315515	0.000114896	-1.81288e-10	-0.140326
124554720	chr3:124554720:AAT:A	1.37997e-08	-1.81288e-10	-1.3991	3.4219e-05	-1.81288e-10	-1.35157
124554822	chr3:124554822:A:G	1.90569e-08	-0.51806	-0.558262	2.13136e-05	-1.53314	-0.291868
124554938	chr3:124554938:G:A	5.55399e-09	-1.7704	-0.538839	1.14451e-05	-1.78308	-0.66371
124555060	chr3:124555060:A:G	6.92532e-05	8.47369	-1.35191	0.000199752	1.53256	-1.11983
124555593	chr3:124555593:G:T	1.90663e-08	-1.81288e-10	-1.07583	5.74631e-05	-1.81288e-10	-0.833209
124555822	chr3:124555822:G:A	1.91612e-07	1.23172	-4.18686e-10	8.38163e-05	-0.455725	-4.18686e-10
124556064	chr3:124556064:A:T	2.41287e-08	-1.81288e-10	-0.840347	5.10819e-05	-1.81288e-10	-0.950921
124556127	chr3:124556127:T:C	1.17408e-08	-1.56068	-4.18686e-10	2.55308e-05	-1.64447	-4.18686e-10
124556686	chr3:124556686:C:T	4.49378e-08	-1.81288e-10	-0.218472	5.47121e-05	-1.81288e-10	-0.882267
124556912	chr3:124556912:A:T	8.7511e-09	-0.806659	-1.04791	1.19652e-05	-1.63457	-0.767776
124558518	chr3:124558518:A:G	6.20613e-09	-1.13247	-1.06574	1.49404e-05	-1.05606	-1.12422
124558533	chr3:124558533:C:T	7.18856e-09	-1.17134	-0.879916	8.93635e-06	-1.56436	-1.12987
124558565	chr3:124558565:C:T	1.34455e-08	-1.81288e-10	-1.42511	3.14311e-05	-1.81288e-10	-1.43655
124558912	chr3:124558912:A:G	1.44457e-08	-1.81288e-10	-1.35335	3.19016e-05	-1.81288e-10	-1.4217
124559321	chr3:124559321:G:A	5.02084e-09	-1.20734	-1.20281	7.24308e-06	-1.58736	-1.31695
124559341	chr3:124559341:T:C	1.55366e-08	-1.81288e-10	-1.28055	3.43219e-05	-1.81288e-10	-1.34857
124559745	chr3:124559745:A:T	1.25627e-08	-1.49302	-4.18686e-10	2.26939e-05	-1.76226	-4.18686e-10
124559798	chr3:124559798:C:T	1.05195e-08	-1.67052	-4.18686e-10	2.1955e-05	-1.79536	-4.18686e-10
124560233	chr3:124560233:G:C	1.36083e-08	-1.81288e-10	-1.41307	3.41287e-05	-1.81288e-10	-1.35421
124560339	chr3:124560339:G:A	9.22429e-09	-1.80191	-4.18686e-10	2.69132e-05	-1.59174	-4.18686e-10
124560344	chr3:124560344:C:T	6.15008e-09	-1.12687	-1.08042	1.49079e-05	-1.04385	-1.1386
124560576	chr3:124560576:T:G	9.22826e-09	-1.80148	-4.18686e-10	2.57022e-05	-1.63777	-4.18686e-10
124560721	chr3:124560721:TGGTACACACCTGTACCACCTACTG:T	1.58229e-08	-1.81288e-10	-1.26229	3.47889e-05	-1.81288e-10	-1.33505
124561941	chr3:124561941:C:A	1.32894e-08	-1.81288e-10	-1.43678	3.3032e-05	-1.81288e-10	-1.38688
124562051	chr3:124562051:C:T	1.01248e-08	-1.70877	-4.18686e-10	2.18128e-05	-1.80186	-4.18686e-10
124562315	chr3:124562315:G:T	1.34198e-08	-1.81288e-10	-1.42702	3.14163e-05	-1.81288e-10	-1.43702
124562482	chr3:124562482:C:T	1.94673e-08	-1.81288e-10	-1.05502	3.19006e-05	-1.81288e-10	-1.42173
124562526	chr3:124562526:C:T	1.19643e-08	-1.54182	-4.18686e-10	2.18642e-05	-1.7995	-4.18686e-10
124562585	chr3:124562585:C:T	1.26691e-08	-1.68561	0.201028	2.44355e-05	-1.73356	0.0452472
124562757	chr3:124562757:G:A	1.74504e-08	-1.81288e-10	-1.16439	3.5357e-05	-1.81288e-10	-1.31886
124563309	chr3:124563309:T:C	1.33288e-08	-1.81288e-10	-1.43383	3.14048e-05	-1.81288e-10	-1.43739
124563980	chr3:124563980:T:C	4.2841e-08	-0.489034	0.222779	2.73327e-05	-1.79907	0.222802
124564096	chr3:124564096:T:A	5.40665e-08	-0.671785	0.638249	3.3068e-05	-1.78745	0.40166
124564518	chr3:124564518:C:A	5.91675e-08	-0.636734	0.693356	3.48647e-05	-1.79066	0.457785
124564569	chr3:124564569:C:T	1.20432e-08	-1.53525	-4.18686e-10	2.25922e-05	-1.76675	-4.18686e-10
124564601	chr3:124564601:G:A	5.07915e-08	-0.572253	0.47623	2.828e-05	-1.79629	0.254088
124565054	chr3:124565054:A:G	4.40553e-08	-0.568798	0.330492	2.43016e-05	-1.7964	0.102587
124565071	chr3:124565071:C:T	5.02656e-08	-0.464244	0.357814	2.47806e-05	-1.8014	0.127108
124565146	chr3:124565146:A:C	1.77839e-08	-0.422808	-0.722652	1.23005e-05	-1.80183	-0.572881
124565174	chr3:124565174:G:A	5.68969e-08	0.0174893	-4.18686e-10	6.18111e-05	-0.760269	-4.18686e-10
124565208	chr3:124565208:G:A	4.83578e-08	-0.501749	0.356625	2.47473e-05	-1.80008	0.124447
124565409	chr3:124565409:G:A	3.37769e-09	-1.5558	-1.25076	7.2745e-06	-1.80064	-1.09933
124565611	chr3:124565611:C:T	1.57597e-08	-1.81288e-10	-1.26629	3.80872e-05	-1.81288e-10	-1.24447
124565802	chr3:124565802:C:T	4.38006e-08	-0.43	0.185896	2.11154e-05	-1.80182	-0.0325315
124566257	chr3:124566257:T:C	5.18512e-08	-0.353735	0.278361	2.29752e-05	-1.80223	0.0522949
124566347	chr3:124566347:T:G	1.99861e-08	-1.81288e-10	-1.02871	6.05361e-05	-1.81288e-10	-0.781111
124566610	chr3:124566610:C:T	2.81594e-08	-1.01976	0.333885	2.12465e-05	-1.79133	-0.0368337
124566719	chr3:124566719:C:T	4.92019e-08	-0.399619	0.271801	2.28514e-05	-1.80231	0.0469707
124566735	chr3:124566735:A:C	4.01105e-09	-1.36648	-1.26822	6.93577e-06	-1.77173	-1.17593
124566800	chr3:124566800:A:G	3.49327e-09	-1.47789	-1.29502	6.99084e-06	-1.79494	-1.14481
124567045	chr3:124567045:G:A	7.10824e-08	1.6409	-1.40081	6.14211e-06	-1.71696	-1.35222
124567737	chr3:124567737:T:C	6.02479e-08	1.4965	-1.42178	1.88329e-05	-0.579697	-1.36905
124567859	chr3:124567859:C:T	5.57432e-08	1.40677	-1.40976	5.87412e-06	-1.74779	-1.36601
124567904	chr3:124567904:G:A	8.4167e-08	-1.81288e-10	0.409052	6.72818e-05	-1.81288e-10	-0.675463
124568124	chr3:124568124:G:A	9.76343e-08	1.63915	-1.08167	2.37178e-05	-0.421162	-1.29696
124568133	chr3:124568133:A:G	9.36793e-08	0.516126	-4.18686e-10	6.09193e-05	-0.774802	-4.18686e-10
124568429	chr3:124568429:A:G	2.47123e-06	5.17967	-1.39095	6.69521e-06	-1.78994	-1.19302
124568694	chr3:124568694:A:G	2.95551e-08	-1.81288e-10	-0.637494	5.44619e-05	-1.81288e-10	-0.88685
124568807	chr3:124568807:G:A	2.77149e-09	-1.72572	-1.27865	1.76976e-05	-0.915446	-1.09548
124569211	chr3:124569211:C:T	1.39131e-08	-1.81288e-10	-1.39092	3.33338e-05	-1.81288e-10	-1.37778
124569340	chr3:124569340:C:T	1.93782e-08	-1.81288e-10	-1.0596	3.15437e-05	-1.81288e-10	-1.43298
124569366	chr3:124569366:G:A	3.34854e-09	-1.5432	-1.27203	7.1753e-06	-1.80175	-1.11196
124569478	chr3:124569478:T:C	4.99481e-08	-0.329096	0.21633	2.17393e-05	-1.80219	-0.0030352
124570032	chr3:124570032:C:T	2.7894e-09	-1.78851	-1.20941	1.50915e-05	-1.16617	-1.00405
124570115	chr3:124570115:T:C	1.84781e-08	-0.200267	-0.906898	8.96894e-06	-1.79929	-0.891291
124570438	chr3:124570438:G:A	1.6154e-08	-1.81288e-10	-1.24159	3.33531e-05	-1.81288e-10	-1.3772
124570440	chr3:124570440:A:G	3.08871e-09	-1.45966	-1.43633	5.4151e-06	-1.79272	-1.40244
124570566	chr3:124570566:A:T	4.71632e-08	-0.361241	0.191103	2.12082e-05	-1.80241	-0.0275511
124570727	chr3:124570727:C:T	4.54362e-08	-0.373046	0.165604	2.06942e-05	-1.80242	-0.0520799
124570785	chr3:124570785:A:T	4.69185e-08	-0.3403	0.164961	2.06941e-05	-1.80229	-0.0522116
124571237	chr3:124571237:C:T	5.18873e-08	-1.81288e-10	-0.0746761	8.59732e-05	-1.81288e-10	-0.430316
124571459	chr3:124571459:T:C	4.05094e-08	0.207384	-0.529601	1.29577e-05	-1.75419	-0.568469
124571473	chr3:124571473:C:G	4.17765e-08	0.313054	-0.604472	1.2261e-05	-1.7361	-0.641832
124571528	chr3:124571528:G:T	9.64019e-09	-1.75781	-4.18686e-10	3.10599e-05	-1.44843	-4.18686e-10
124571848	chr3:124571848:G:A	1.43572e-08	-1.81288e-10	-1.3595	3.22142e-05	-1.81288e-10	-1.41194
124572071	chr3:124572071:C:T	2.09261e-08	-1.81288e-10	-0.982752	4.4918e-05	-1.81288e-10	-1.07951
124572096	chr3:124572096:A:G	1.08302e-06	4.32144	-1.35768	6.88027e-06	-1.60767	-1.34802
124572222	chr3:124572222:G:A	5.21865e-08	1.13339	-1.20232	6.25676e-06	-1.7893	-1.26139
124572398	chr3:124572398:A:G	2.42558e-08	0.424808	-1.25991	5.91824e-06	-1.80013	-1.30618
124572504	chr3:124572504:A:G	2.19961e-08	0.372106	-1.30499	5.67924e-06	-1.79802	-1.34952
124572732	chr3:124572732:T:C	2.09912e-08	0.335255	-1.3149	5.64807e-06	-1.79619	-1.35685
124573024	chr3:124573024:G:A	6.50216e-09	-1.60654	-0.545081	1.12767e-05	-1.67749	-0.784124
124573174	chr3:124573174:T:G	1.99902e-08	0.24152	-1.27003	5.92791e-06	-1.78957	-1.31511
124573258	chr3:124573258:A:G	2.00565e-08	0.226947	-1.25214	6.00451e-06	-1.7887	-1.30314
124573372	chr3:124573372:G:A	1.97607e-08	0.215079	-1.25514	6.01388e-06	-1.78782	-1.30246
124573449	chr3:124573449:T:A	2.32414e-09	-1.80211	-1.37829	8.87976e-06	-1.2651	-1.43547
124573457	chr3:124573457:AT:A	1.86396e-08	-1.81288e-10	-1.09846	3.47212e-05	-1.81288e-10	-1.337
124573524	chr3:124573524:C:G	2.19247e-09	-1.80189	-1.43683	9.30972e-06	-1.27342	-1.37987
124573582	chr3:124573582:G:T	9.27959e-08	1.21551	-0.708863	8.54458e-06	-1.75202	-0.987036
124574036	chr3:124574036:G:T	2.0091e-08	0.210061	-1.23354	6.13552e-06	-1.78742	-1.28284
124574527	chr3:124574527:C:T	2.19489e-09	-1.80146	-1.43616	9.10283e-06	-1.28755	-1.38822
124574981	chr3:124574981:T:G	7.13256e-09	-0.999774	-1.05931	1.03691e-05	-1.18653	-1.35899
124575184	chr3:124575184:A:G	4.2277e-06	5.7407	-1.41504	6.12173e-06	-1.77103	-1.30147
124575281	chr3:124575281:C:A	2.12866e-07	-1.81288e-10	1.33691	0.000138061	-1.81288e-10	0.0433434
124575434	chr3:124575434:A:C	1.47927e-08	0.0215547	-1.35117	1.12096e-05	-1.29251	-1.17507
124575853	chr3:124575853:G:A	2.32769e-07	2.8519	-1.42561	5.2642e-06	-1.78805	-1.43537
124576025	chr3:124576025:G:A	7.65174e-09	-0.947366	-1.04145	1.101e-05	-1.22499	-1.26056
124576477	chr3:124576477:C:G	2.23347e-07	2.81913	-1.43415	5.67779e-06	-1.78447	-1.36332
124576541	chr3:124576541:G:T	1.49339e-08	-1.81288e-10	-1.32012	4.11675e-05	-1.81288e-10	-1.1667
124576916	chr3:124576916:T:C	6.43027e-08	1.57303	-1.43318	1.90635e-05	-0.540458	-1.39612
124577079	chr3:124577079:T:C	6.89726e-06	6.25105	-1.43593	5.85405e-06	-1.74972	-1.36749
124577493	chr3:124577493:G:A	2.04043e-08	-1.00801	-4.18686e-10	9.2278e-05	-0.359546	-4.18686e-10
124577889	chr3:124577889:AC:A	9.81119e-09	-0.795293	-0.944934	1.03939e-05	-1.33586	-1.20727
124577904	chr3:124577904:A:G	2.48982e-08	-1.81288e-10	-0.808954	4.91114e-05	-1.81288e-10	-0.990261
124578072	chr3:124578072:T:G	8.67415e-09	-0.852046	-1.01136	1.04045e-05	-1.29801	-1.2441
124578700	chr3:124578700:T:C	1.01127e-08	-0.505319	-1.20464	8.50892e-06	-1.44631	-1.29692
124578701	chr3:124578701:G:A	5.93065e-09	-0.913379	-1.33024	9.2312e-06	-1.25567	-1.40609
124578728	chr3:124578728:C:T	1.02071e-08	-0.49676	-1.20391	8.94161e-06	-1.39532	-1.29832
124578729	chr3:124578729:CT:C	3.28983e-09	-1.59699	-1.23593	7.63367e-06	-1.80156	-1.05022
124578798	chr3:124578798:A:C	9.97933e-09	-0.514178	-1.20906	8.5082e-06	-1.44321	-1.30011
124578886	chr3:124578886:TG:T	7.11951e-07	3.9798	-1.43554	5.23988e-06	-1.7947	-1.43335
124579003	chr3:124579003:G:C	1.60705e-08	-1.81288e-10	-1.24677	3.425e-05	-1.81288e-10	-1.35066
124579018	chr3:124579018:A:G	6.11272e-07	3.69672	-1.30493	7.11917e-06	-1.52014	-1.40142
124579159	chr3:124579159:C:G	4.84774e-07	3.59218	-1.43225	6.62969e-06	-1.55601	-1.43679
124579327	chr3:124579327:C:T	6.69548e-08	1.4395	-1.25924	6.71808e-06	-1.76228	-1.21727
124579365	chr3:124579365:T:C	5.48167e-08	1.35188	-1.37163	5.40221e-06	-1.76652	-1.43102
124579378	chr3:124579378:A:G	4.40616e-07	1.2567	0.807728	2.70532e-05	-1.78489	0.198347
124579576	chr3:124579576:G:A	6.12854e-08	1.43422	-1.34243	7.03292e-06	-1.76001	-1.17374
124579605	chr3:124579605:T:G	5.41244e-09	-0.899094	-1.43596	3.69086e-05	0.117663	-1.39357
124579717	chr3:124579717:T:C	6.51255e-09	-0.874964	-1.27506	4.15765e-05	0.280558	-1.43737
124579754	chr3:124579754:A:G	5.69588e-08	1.36682	-1.34824	7.05011e-06	-1.76699	-1.16432
124579965	chr3:124579965:C:A	6.85553e-08	1.56937	-1.36548	6.87802e-06	-1.74268	-1.21334
124580056	chr3:124580056:C:T	7.65874e-08	1.59922	-1.28454	6.66822e-06	-1.74198	-1.24502
124580108	chr3:124580108:C:G	2.03984e-07	-1.81288e-10	1.29429	0.000133407	-1.81288e-10	0.00905298
124580175	chr3:124580175:A:G	6.58389e-08	1.53938	-1.37592	6.71893e-06	-1.74666	-1.23277
124580200	chr3:124580200:A:G	6.32362e-08	1.49927	-1.37615	6.68258e-06	-1.75185	-1.233
124580207	chr3:124580207:C:T	6.48042e-08	1.52448	-1.37686	6.69565e-06	-1.74852	-1.23438
124580248	chr3:124580248:G:A	1.4789e-08	0.104926	-1.43479	9.00131e-06	-1.25603	-1.43095
124580249	chr3:124580249:C:T	7.33025e-06	6.31086	-1.43485	6.07377e-06	-1.75073	-1.32964
124580279	chr3:124580279:C:T	1.49236e-07	1.77738	-0.795601	2.19427e-05	-0.830589	-0.965329
124580328	chr3:124580328:C:T	1.41445e-08	-1.81288e-10	-1.37443	3.77818e-05	-1.81288e-10	-1.25252
124580569	chr3:124580569:A:C	5.2125e-08	1.31664	-1.38674	6.45467e-06	-1.76951	-1.25004
124580774	chr3:124580774:G:A	6.56108e-08	1.53235	-1.37236	6.7487e-06	-1.74833	-1.22667
124580883	chr3:124580883:A:G	7.47987e-08	1.1334	-0.84235	1.42565e-05	-1.32753	-0.89961
124580949	chr3:124580949:A:ATAATAATAG	4.65686e-08	-1.81288e-10	-0.182823	4.44033e-05	-1.81288e-10	-1.09104
124581216	chr3:124581216:T:C	5.26591e-08	1.31254	-1.37245	6.57512e-06	-1.77386	-1.2272
124581254	chr3:124581254:A:G	5.52277e-08	1.3659	-1.37819	6.54288e-06	-1.76874	-1.23723
124581265	chr3:124581265:C:T	7.53448e-08	1.32236	-1.02404	1.58505e-05	-0.967935	-1.15322
124581287	chr3:124581287:A:G	5.00967e-05	7.91703	-1.11907	1.12537e-05	-1.20319	-1.26046
124581348	chr3:124581348:G:A	1.50585e-08	0.0435925	-1.3554	6.50696e-06	-1.65556	-1.35592
124581358	chr3:124581358:G:A	9.20417e-06	6.53303	-1.42937	5.7735e-06	-1.73225	-1.39883
124581518	chr3:124581518:C:G	9.27114e-08	1.32181	-0.816071	1.8728e-05	-0.969116	-0.985218
124581540	chr3:124581540:G:T	6.7285e-05	8.2247	-1.13175	1.20595e-05	-1.12449	-1.27001
124581622	chr3:124581622:G:C	5.21986e-08	1.3061	-1.37479	6.54595e-06	-1.77474	-1.23077
124581918	chr3:124581918:G:A	5.14883e-08	1.27944	-1.36184	6.68413e-06	-1.7771	-1.20752
124581944	chr3:124581944:T:C	4.99335e-08	1.25365	-1.36671	6.61066e-06	-1.77947	-1.2162
124582066	chr3:124582066:G:T	4.46941e-08	-1.81288e-10	-0.22391	4.33289e-05	-1.81288e-10	-1.11553
124582174	chr3:124582174:C:T	5.04465e-08	1.2717	-1.37454	6.53074e-06	-1.77778	-1.23005
124582219	chr3:124582219:C:T	5.32565e-08	1.31554	-1.36417	6.68003e-06	-1.77375	-1.21148
124582310	chr3:124582310:T:C	5.63836e-08	1.35531	-1.34688	6.90556e-06	-1.76992	-1.1821
124582317	chr3:124582317:A:C	2.35946e-07	-1.81288e-10	1.43985	0.00014822	-1.81288e-10	0.114349
124582543	chr3:124582543:A:G	5.38681e-08	1.32125	-1.35847	6.7496e-06	-1.77324	-1.20163
124582633	chr3:124582633:G:A	4.89722e-08	1.23423	-1.36673	6.60116e-06	-1.78121	-1.2159
124582810	chr3:124582810:C:T	8.92664e-08	1.37734	-0.909469	1.78021e-05	-0.93614	-1.0689
124582993	chr3:124582993:G:A	2.96397e-09	-1.66961	-1.26761	7.97219e-06	-1.79429	-1.0141
124583323	chr3:124583323:A:G	4.47752e-08	1.1152	-1.3373	6.87646e-06	-1.7912	-1.16505
124583354	chr3:124583354:T:TGTTCTCTC	8.6714e-08	1.27598	-0.837116	1.78064e-05	-0.989478	-1.01532
124583355	chr3:124583355:A:C	8.45731e-08	1.24855	-0.834689	1.75881e-05	-1.0038	-1.01332
124583357	chr3:124583357:T:TGA	8.93427e-08	1.30511	-0.836384	1.80742e-05	-0.975065	-1.0148
124583541	chr3:124583541:G:A	1.59949e-07	0.84789	0.203214	2.10496e-05	-1.67549	-0.161975
124583754	chr3:124583754:G:C	4.41972e-09	-1.5526	-0.985073	7.54275e-06	-1.71074	-1.15302
124584070	chr3:124584070:A:T	3.34798e-07	-1.81288e-10	1.78978	0.000192745	-1.81288e-10	0.377017
124584113	chr3:124584113:T:G	5.03803e-08	1.26999	-1.37414	6.53374e-06	-1.7781	-1.22928
124584186	chr3:124584186:C:T	3.67223e-09	-1.5809	-1.14205	8.09879e-06	-1.80171	-0.990924
124584243	chr3:124584243:T:C	5.73459e-09	-1.60331	-0.673929	8.28418e-06	-1.80205	-0.96795
124584329	chr3:124584329:G:A	5.02979e-08	1.25911	-1.36489	6.63469e-06	-1.77902	-1.21302
124584356	chr3:124584356:T:C	2.30758e-07	-1.81288e-10	1.41762	0.000145934	-1.81288e-10	0.0988001
124584490	chr3:124584490:G:T	2.01016e-08	-1.81288e-10	-1.02295	4.16777e-05	-1.81288e-10	-1.15439
124584546	chr3:124584546:A:G	6.70103e-05	7.84767	-0.758818	1.32548e-05	-1.21892	-1.08106
124585003	chr3:124585003:T:G	1.71588e-07	-1.81288e-10	1.12134	0.000118805	-1.81288e-10	-0.106868
124585285	chr3:124585285:T:G	2.73783e-08	-1.81288e-10	-0.714001	3.96704e-05	-1.81288e-10	-1.20375
124585462	chr3:124585462:G:A	6.12912e-08	1.48762	-1.39574	5.54425e-06	-1.76267	-1.40892
124585536	chr3:124585536:C:T	4.19869e-08	0.923591	-1.20998	1.72971e-05	-1.1757	-0.858117
124585642	chr3:124585642:T:C	3.88725e-08	0.900269	-1.26373	1.46115e-05	-1.18353	-1.01902
124585730	chr3:124585730:G:C	3.60679e-08	-1.81288e-10	-0.438348	4.69021e-05	-1.81288e-10	-1.03629
124585834	chr3:124585834:A:G	2.79274e-06	5.28426	-1.37323	1.25582e-05	-0.917496	-1.43649
124586137	chr3:124586137:C:G	2.15381e-06	4.99911	-1.34786	1.11864e-05	-1.03246	-1.4372
124586448	chr3:124586448:T:G	6.29958e-06	6.15083	-1.42634	6.95632e-06	-1.76061	-1.18409
124586453	chr3:124586453:G:C	2.8261e-08	-1.81288e-10	-0.682268	4.02266e-05	-1.81288e-10	-1.18982
124586456	chr3:124586456:ACT:A	1.33983e-08	-1.81288e-10	-1.42862	3.14423e-05	-1.81288e-10	-1.4362
124586582	chr3:124586582:G:A	2.79729e-08	-1.81288e-10	-0.692513	4.00219e-05	-1.81288e-10	-1.19492
124586667	chr3:124586667:A:G	1.33814e-08	-1.81288e-10	-1.42988	3.14286e-05	-1.81288e-10	-1.43663
124586998	chr3:124586998:A:C	2.69695e-06	5.17569	-1.29956	1.19532e-05	-0.973248	-1.43011
124587137	chr3:124587137:G:A	3.11846e-06	5.39708	-1.37574	1.28109e-05	-0.899725	-1.43433
124587161	chr3:124587161:G:A	2.4625e-08	-1.81288e-10	-0.819989	3.50373e-05	-1.81288e-10	-1.32794
124587213	chr3:124587213:A:C	3.38251e-06	5.45536	-1.35274	1.30348e-05	-0.879484	-1.43724
124587228	chr3:124587228:G:GATAAAGGC	8.82407e-08	1.85155	-1.39524	2.41031e-05	-0.383579	-1.31843
124587356	chr3:124587356:G:A	3.92346e-06	5.53032	-1.27935	1.34805e-05	-0.856022	-1.42709
124587365	chr3:124587365:A:G	4.16335e-06	5.58533	-1.27501	1.3771e-05	-0.835853	-1.42593
124587519	chr3:124587519:C:G	1.54742e-06	4.62748	-1.30688	9.63955e-06	-1.18521	-1.43327
124587571	chr3:124587571:G:A	1.5604e-06	4.58704	-1.25809	9.64211e-06	-1.19684	-1.42138
124587760	chr3:124587760:T:C	6.1421e-05	7.00176	-4.18686e-10	6.22914e-05	-0.752528	-4.18686e-10
124587974	chr3:124587974:G:A	1.00801e-06	4.20548	-1.31349	7.94917e-06	-1.37818	-1.43311
124588039	chr3:124588039:AGAT:A	9.31163e-07	4.12904	-1.31636	7.75029e-06	-1.40157	-1.43505
124588074	chr3:124588074:G:A	2.03926e-07	-1.81288e-10	1.29401	0.00013428	-1.81288e-10	0.0155761
124588125	chr3:124588125:A:G	2.01974e-08	-1.81288e-10	-1.0182	3.21022e-05	-1.81288e-10	-1.41543
124588341	chr3:124588341:A:G	3.42405e-08	-1.81288e-10	-0.490341	4.53558e-05	-1.81288e-10	-1.06981
124588593	chr3:124588593:T:G	9.47667e-07	4.12618	-1.29593	7.32871e-06	-1.46012	-1.43243
124588615	chr3:124588615:G:A	8.32784e-07	4.01642	-1.3154	7.11967e-06	-1.48603	-1.43546
124588679	chr3:124588679:GCCT:G	8.49716e-07	4.02904	-1.30789	7.14643e-06	-1.4833	-1.43444
124588704	chr3:124588704:G:T	8.85757e-07	4.0746	-1.31191	7.21949e-06	-1.47255	-1.43502
124588711	chr3:124588711:T:C	6.53537e-08	0.210027	-0.0539647	1.45509e-05	-1.79657	-0.410126
124589014	chr3:124589014:T:C	1.74996e-08	-1.81288e-10	-1.16157	3.14501e-05	-1.81288e-10	-1.43595
124589361	chr3:124589361:C:T	5.27793e-09	-1.71467	-0.645545	1.01519e-05	-1.78305	-0.783643
124589374	chr3:124589374:C:T	1.45525e-06	4.57164	-1.31245	5.57122e-06	-1.7611	-1.40564
124589377	chr3:124589377:T:C	1.07155e-07	2.08356	-1.43303	6.3025e-06	-1.75974	-1.28366
124589477	chr3:124589477:C:T	9.21851e-07	4.11623	-1.3136	7.29435e-06	-1.4625	-1.43475
124589486	chr3:124589486:G:A	9.86304e-07	4.15528	-1.28507	7.40408e-06	-1.45289	-1.42943
124589516	chr3:124589516:C:T	1.71908e-08	-1.81288e-10	-1.17938	3.14185e-05	-1.81288e-10	-1.43695
124589787	chr3:124589787:T:C	1.11513e-06	4.29377	-1.30079	7.62185e-06	-1.42057	-1.43276
124589866	chr3:124589866:G:A	1.53314e-08	-1.29385	-4.18686e-10	3.15122e-05	-1.43398	-4.18686e-10
124590019	chr3:124590019:T:C	1.34212e-08	-1.81288e-10	-1.42692	3.16896e-05	-1.81288e-10	-1.42836
124590088	chr3:124590088:T:C	5.86913e-09	-1.70264	-0.551403	1.16517e-05	-1.78782	-0.641074
124590169	chr3:124590169:A:G	4.01631e-08	-1.81288e-10	-0.330802	4.98345e-05	-1.81288e-10	-0.975644
124590292	chr3:124590292:T:C	0.000118103	7.65556	-4.18686e-10	0.00465819	3.56203	-4.18686e-10
124590315	chr3:124590315:T:C	2.31724e-08	-1.81288e-10	-0.880788	3.74363e-05	-1.81288e-10	-1.26171
124590491	chr3:124590491:A:G	9.03068e-09	-0.386731	-1.43639	8.23057e-06	-1.77913	-0.997368
124590647	chr3:124590647:G:A	2.81261e-08	0.651378	-1.33843	5.22614e-06	-1.79977	-1.43091
124590827	chr3:124590827:A:G	3.48792e-09	-1.4053	-1.36915	6.50644e-06	-1.80187	-1.20969
124590963	chr3:124590963:G:A	1.38289e-08	-1.81288e-10	-1.39699	3.14048e-05	-1.81288e-10	-1.43739
124591043	chr3:124591043:G:A	1.61985e-08	-1.81288e-10	-1.23883	3.14331e-05	-1.81288e-10	-1.43649
124591070	chr3:124591070:T:C	4.00125e-08	1.07119	-1.40574	1.05328e-05	-1.27884	-1.25102
124591172	chr3:124591172:T:G	8.97613e-09	-0.39254	-1.43664	8.17281e-06	-1.77895	-1.00459
124591217	chr3:124591217:C:T	1.13497e-08	-1.59456	-4.18686e-10	3.65777e-05	-1.28491	-4.18686e-10
124591363	chr3:124591363:T:C	1.70284e-06	4.83243	-1.41613	6.43391e-06	-1.78215	-1.24062
124591491	chr3:124591491:T:C	3.74842e-08	1.00741	-1.40724	1.02142e-05	-1.30585	-1.25472
124591687	chr3:124591687:A:G	3.0138e-09	-1.7081	-1.21245	6.65902e-06	-1.78259	-1.20579
124591769	chr3:124591769:G:A	1.53954e-08	-1.81288e-10	-1.28969	3.50321e-05	-1.81288e-10	-1.32809
124591821	chr3:124591821:C:T	4.06753e-08	1.08472	-1.40285	1.06675e-05	-1.27309	-1.24406
124591862	chr3:124591862:T:C	4.31812e-08	-1.81288e-10	-0.258345	4.24129e-05	-1.81288e-10	-1.1369
124592071	chr3:124592071:C:T	1.38183e-08	-1.81288e-10	-1.39776	3.14051e-05	-1.81288e-10	-1.43738
124592489	chr3:124592489:T:C	4.42812e-08	1.15616	-1.38935	1.13435e-05	-1.24218	-1.21353
124592585	chr3:124592585:GTTC:G	4.40992e-08	1.14624	-1.38355	1.14338e-05	-1.24659	-1.20119
124592722	chr3:124592722:G:A	1.38369e-08	-1.81288e-10	-1.39641	3.14048e-05	-1.81288e-10	-1.43739
124592743	chr3:124592743:G:C	4.42858e-08	1.1411	-1.37419	1.1633e-05	-1.24851	-1.18199
124593028	chr3:124593028:A:G	2.3957e-08	-1.81288e-10	-0.847492	3.81065e-05	-1.81288e-10	-1.24397
124593036	chr3:124593036:T:C	4.15789e-08	1.1054	-1.40156	1.08139e-05	-1.26448	-1.23904
124593082	chr3:124593082:C:A	1.63723e-08	-1.81288e-10	-1.22816	3.14147e-05	-1.81288e-10	-1.43708
124593213	chr3:124593213:TAA:T	2.56804e-08	-1.81288e-10	-0.778024	4.4291e-05	-1.81288e-10	-1.09357
124593505	chr3:124593505:C:T	3.68373e-08	0.978937	-1.39618	1.03646e-05	-1.31905	-1.2269
124593880	chr3:124593880:A:T	1.36223e-08	-1.81288e-10	-1.41204	3.21086e-05	-1.81288e-10	-1.41523
124593910	chr3:124593910:C:T	1.38749e-08	-1.81288e-10	-1.39367	3.17068e-05	-1.81288e-10	-1.42782
124594137	chr3:124594137:C:T	9.28691e-09	-0.364391	-1.43075	5.86014e-06	-1.80217	-1.31401
124594181	chr3:124594181:A:T	1.64934e-08	-1.81288e-10	-1.22079	4.78282e-05	-1.81288e-10	-1.01674
124594257	chr3:124594257:C:T	9.65015e-09	-0.333752	-1.42303	6.85957e-06	-1.52264	-1.43607
124594339	chr3:124594339:C:T	1.35006e-08	-1.81288e-10	-1.42102	3.14112e-05	-1.81288e-10	-1.43719
124594483	chr3:124594483:C:T	4.26771e-08	0.507794	-0.777882	5.43465e-06	-1.78499	-1.40657
124594757	chr3:124594757:A:G	3.38382e-08	0.9217	-1.42386	9.28077e-06	-1.34178	-1.31463
124594803	chr3:124594803:A:T	3.62796e-08	0.994587	-1.42708	9.4726e-06	-1.3047	-1.33125
124594969	chr3:124594969:T:A	1.1304e-07	2.00152	-1.29753	2.52509e-05	-0.31087	-1.34462
124594991	chr3:124594991:T:A	1.33686e-08	-1.81288e-10	-1.43085	3.1523e-05	-1.81288e-10	-1.43363
124595106	chr3:124595106:A:T	3.89827e-08	0.446399	-0.807031	5.43368e-06	-1.77917	-1.41257
124595556	chr3:124595556:T:C	1.37747e-08	-1.81288e-10	-1.40091	3.59762e-05	-1.81288e-10	-1.30149
124595713	chr3:124595713:A:G	3.68048e-09	-1.33651	-1.3842	9.5659e-06	-1.66633	-0.959814
124595950	chr3:124595950:A:T	3.68955e-08	1.01987	-1.43553	9.21637e-06	-1.30117	-1.3622
124596201	chr3:124596201:G:A	3.66492e-09	-1.29065	-1.43429	5.56925e-06	-1.80201	-1.36508
124596214	chr3:124596214:T:C	3.83673e-08	1.05577	-1.43231	9.44841e-06	-1.29416	-1.34434
124596243	chr3:124596243:G:A	1.05606e-07	0.635966	-4.18686e-10	8.30603e-05	-0.464785	-4.18686e-10
124596274	chr3:124596274:A:G	3.72511e-08	1.01377	-1.41984	9.74382e-06	-1.3045	-1.30322
124596338	chr3:124596338:T:G	2.41592e-06	4.62083	-0.854744	1.31372e-05	-1.75552	-0.553381
124596489	chr3:124596489:C:A	1.00775e-08	-0.276058	-1.43739	7.89041e-06	-1.78975	-1.02895
124596963	chr3:124596963:C:T	1.35658e-08	-1.81288e-10	-1.4162	3.14048e-05	-1.81288e-10	-1.43739
124597031	chr3:124597031:G:T	1.36596e-08	-1.81288e-10	-1.40931	4.03418e-05	-1.81288e-10	-1.18696
124597417	chr3:124597417:A:G	3.70181e-09	-1.33141	-1.38352	9.55659e-06	-1.66858	-0.958538
124597798	chr3:124597798:CTT:C	3.75268e-08	0.391082	-0.789778	5.48583e-06	-1.77263	-1.40955
124597906	chr3:124597906:A:C	4.07515e-08	-1.81288e-10	-0.316258	5.70095e-05	-1.81288e-10	-0.841134
124597945	chr3:124597945:C:T	3.83538e-08	1.04319	-1.42008	9.85651e-06	-1.29169	-1.30453
124598034	chr3:124598034:C:T	1.38183e-08	-1.81288e-10	-1.39776	3.14051e-05	-1.81288e-10	-1.43738
124598193	chr3:124598193:T:C	1.85719e-08	-1.81288e-10	-1.1021	3.64255e-05	-1.81288e-10	-1.28908
124598266	chr3:124598266:T:A	3.54371e-08	-1.81288e-10	-0.455992	3.84324e-05	-1.81288e-10	-1.23545
124598304	chr3:124598304:A:G	3.69679e-08	1.00564	-1.41934	9.7205e-06	-1.30758	-1.30254
124598529	chr3:124598529:A:G	3.90809e-08	1.05899	-1.41711	1.00019e-05	-1.28502	-1.29655
124598690	chr3:124598690:T:G	1.02805e-07	0.609085	-4.18686e-10	6.70871e-05	-0.678361	-4.18686e-10
124598732	chr3:124598732:A:G	3.90231e-08	0.401098	-0.760696	5.50878e-06	-1.77399	-1.40402
124598896	chr3:124598896:G:C	3.87026e-08	0.385552	-0.753396	5.52819e-06	-1.7721	-1.40239
124598929	chr3:124598929:A:G	3.87362e-08	1.05217	-1.41915	9.91565e-06	-1.28822	-1.30202
124598996	chr3:124598996:C:T	3.65818e-08	0.319918	-0.744118	5.58463e-06	-1.76396	-1.40037
124599012	chr3:124599012:A:G	3.95797e-08	1.07918	-1.42461	9.87324e-06	-1.27703	-1.3175
124599068	chr3:124599068:G:A	3.32906e-08	-1.81288e-10	-0.518477	5.8512e-05	-1.81288e-10	-0.81512
124599179	chr3:124599179:G:A	3.80198e-08	1.03592	-1.42156	9.78371e-06	-1.29489	-1.30874
124599288	chr3:124599288:A:G	4.02219e-08	1.08641	-1.41575	1.01561e-05	-1.27335	-1.29293
124599292	chr3:124599292:G:A	2.42908e-08	-1.81288e-10	-0.833652	3.9329e-05	-1.81288e-10	-1.21239
124599933	chr3:124599933:C:T	1.46033e-08	-1.81288e-10	-1.3425	3.22356e-05	-1.81288e-10	-1.41128
124600053	chr3:124600053:T:G	3.92706e-08	1.07192	-1.4252	9.82515e-06	-1.27968	-1.31973
124600117	chr3:124600117:C:T	2.00352e-08	-1.81288e-10	-1.02626	6.03395e-05	-1.81288e-10	-0.784364
124600275	chr3:124600275:C:A	2.7327e-08	-1.81288e-10	-0.715876	4.62185e-05	-1.81288e-10	-1.05097
124600451	chr3:124600451:G:A	4.05526e-08	1.1005	-1.42165	1.00542e-05	-1.2672	-1.30916
124600481	chr3:124600481:A:G	4.17779e-08	0.457304	-0.748689	5.49104e-06	-1.77991	-1.40132
124601063	chr3:124601063:G:A	4.01929e-08	1.08903	-1.41909	1.00737e-05	-1.27236	-1.30206
124601087	chr3:124601087:C:T	3.22294e-08	-1.81288e-10	-0.550871	5.70259e-05	-1.81288e-10	-0.840847
124601366	chr3:124601366:G:C	4.04325e-08	1.0974	-1.42151	1.00419e-05	-1.26877	-1.30882
124601596	chr3:124601596:A:G	4.00771e-08	1.09055	-1.42349	9.95466e-06	-1.27178	-1.31453
124601715	chr3:124601715:AT:A	2.5939e-06	4.60794	-0.770776	1.1105e-05	-1.76345	-0.713507
124601832	chr3:124601832:C:T	7.5233e-08	0.143369	0.15347	1.73501e-05	-1.80041	-0.230345
124601837	chr3:124601837:C:G	1.73268e-08	-1.81288e-10	-1.17149	5.11304e-05	-1.81288e-10	-0.949972
124601958	chr3:124601958:A:G	4.41894e-08	1.18373	-1.41899	1.04735e-05	-1.23389	-1.30162
124601959	chr3:124601959:G:A	4.73798e-08	0.513215	-0.67877	5.54166e-06	-1.78633	-1.38573
124602128	chr3:124602128:G:T	1.15206e-08	-0.966261	-0.61335	2.71985e-05	-1.14288	-0.438306
124602134	chr3:124602134:A:G	4.21784e-08	1.15451	-1.43635	9.69768e-06	-1.2438	-1.36867
124602287	chr3:124602287:A:G	9.77878e-08	0.73929	-0.180241	8.26287e-06	-1.75952	-1.01306
124602288	chr3:124602288:A:G	2.4155e-06	4.57903	-0.813115	1.06431e-05	-1.76136	-0.758084
124602338	chr3:124602338:T:C	3.43544e-08	-1.81288e-10	-0.487021	6.00039e-05	-1.81288e-10	-0.789941
124602376	chr3:124602376:G:A	3.52712e-08	-1.81288e-10	-0.460683	0.000112764	-1.81288e-10	-0.159057
124602377	chr3:124602377:G:A	2.05027e-08	-1.81288e-10	-1.00319	3.60059e-05	-1.81288e-10	-1.30067
124602857	chr3:124602857:C:T	3.46568e-07	3.26138	-1.43705	1.51606e-05	-0.798414	-1.36724
124602884	chr3:124602884:C:G	2.47529e-06	4.58661	-0.796248	1.08389e-05	-1.76155	-0.739662
124602953	chr3:124602953:TG:T	7.08544e-08	1.23261	-0.995737	1.50179e-05	-1.19423	-0.980878
124603046	chr3:124603046:A:G	1.15249e-08	-0.149289	-1.42995	7.4666e-06	-1.44152	-1.43239
124603295	chr3:124603295:T:A	2.49871e-06	4.61046	-0.810678	1.06572e-05	-1.76345	-0.75466
124603386	chr3:124603386:C:T	1.97872e-06	4.49411	-0.927657	9.62685e-06	-1.75332	-0.866479
124603546	chr3:124603546:T:C	2.42402e-06	4.58804	-0.818606	1.05882e-05	-1.76167	-0.762948
124603664	chr3:124603664:T:C	2.53618e-06	4.64657	-0.831904	1.3564e-05	-1.75646	-0.520472
124603671	chr3:124603671:C:T	2.55608e-06	4.63023	-0.807756	1.06647e-05	-1.765	-0.752413
124603676	chr3:124603676:A:G	2.48519e-06	4.62825	-0.833899	1.03744e-05	-1.76518	-0.779831
124603969	chr3:124603969:G:A	3.1127e-09	-1.46293	-1.42533	5.7659e-06	-1.80184	-1.33055
124604119	chr3:124604119:T:C	1.34695e-08	-1.81288e-10	-1.42333	3.14242e-05	-1.81288e-10	-1.43677
124604152	chr3:124604152:TTTA:T	3.66151e-08	0.467211	-0.890503	5.47628e-06	-1.75939	-1.42454
124604293	chr3:124604293:T:A	1.24094e-08	-1.50529	-4.18686e-10	2.34277e-05	-1.73043	-4.18686e-10
124604321	chr3:124604321:A:G	2.4933e-06	4.67842	-0.880809	1.27726e-05	-1.75687	-0.580177
124604379	chr3:124604379:C:G	1.41549e-08	-1.81288e-10	-1.37369	3.15122e-05	-1.81288e-10	-1.43398
124604381	chr3:124604381:C:A	2.97687e-09	-1.68334	-1.24954	6.4223e-06	-1.59107	-1.43351
124604438	chr3:124604438:T:C	1.42161e-08	-1.81288e-10	-1.36938	3.14834e-05	-1.81288e-10	-1.43489
124604479	chr3:124604479:G:C	4.70209e-08	0.496981	-0.670141	5.57939e-06	-1.78375	-1.38152
124604499	chr3:124604499:C:T	1.7114e-06	4.71918	-1.29786	6.80098e-06	-1.76648	-1.2008
124604557	chr3:124604557:A:G	1.3936e-08	-1.81288e-10	-1.38927	3.14144e-05	-1.81288e-10	-1.43708
124604585	chr3:124604585:A:T	2.69101e-06	4.67933	-0.805412	1.0686e-05	-1.7668	-0.748611
124604748	chr3:124604748:A:G	2.72393e-06	4.69864	-0.812561	1.05799e-05	-1.7682	-0.757195
124604915	chr3:124604915:G:A	1.16958e-08	-0.144168	-1.42035	7.41565e-06	-1.44405	-1.4367
124604931	chr3:124604931:A:G	1.02428e-06	3.47215	-0.564148	7.30119e-06	-1.77875	-1.11756
124605080	chr3:124605080:T:C	1.24968e-08	-1.49828	-4.18686e-10	2.26837e-05	-1.7627	-4.18686e-10
124605320	chr3:124605320:C:T	2.22987e-06	4.45514	-0.769189	1.12796e-05	-1.74805	-0.713306
124605487	chr3:124605487:T:C	2.57881e-06	4.69785	-0.866523	9.99935e-06	-1.76829	-0.813541
124605686	chr3:124605686:C:T	2.64123e-06	4.59309	-0.737843	1.15368e-05	-1.75993	-0.678882
124605785	chr3:124605785:C:T	2.28144e-08	-1.81288e-10	-0.896361	3.84904e-05	-1.81288e-10	-1.23394
124605848	chr3:124605848:G:A	2.88838e-06	4.72572	-0.781024	1.09158e-05	-1.77009	-0.724045
124605874	chr3:124605874:C:T	1.33311e-08	-1.81288e-10	-1.43365	3.23037e-05	-1.81288e-10	-1.40917
124606009	chr3:124606009:A:G	2.69593e-06	4.61846	-0.742717	1.1458e-05	-1.76211	-0.683554
124606054	chr3:124606054:AT:A	2.92704e-06	4.7083	-0.750301	1.12893e-05	-1.76878	-0.691708
124606100	chr3:124606100:A:C	2.70256e-06	4.64803	-0.769824	1.11158e-05	-1.76429	-0.711692
124606123	chr3:124606123:T:C	2.6646e-06	4.63214	-0.768079	1.11526e-05	-1.76301	-0.709665
124606600	chr3:124606600:G:A	1.43619e-08	-1.81288e-10	-1.35917	3.14328e-05	-1.81288e-10	-1.4365
124606948	chr3:124606948:G:A	2.30764e-06	4.61423	-0.893997	9.87689e-06	-1.76149	-0.832667
124607276	chr3:124607276:A:G	1.76443e-06	4.88915	-1.43732	6.16075e-06	-1.76839	-1.29776
124607378	chr3:124607378:T:C	1.87313e-06	4.94897	-1.43736	6.14883e-06	-1.77253	-1.29556
124607488	chr3:124607488:A:G	1.90909e-06	4.96797	-1.43734	6.13436e-06	-1.77362	-1.29682
124607807	chr3:124607807:G:A	9.84621e-08	1.95609	-1.39017	8.37045e-06	-1.58296	-1.17668
124607811	chr3:124607811:A:G	1.07607e-07	2.07164	-1.4169	7.65784e-06	-1.60802	-1.2406
124607909	chr3:124607909:G:A	1.40816e-08	-1.81288e-10	-1.37888	3.16117e-05	-1.81288e-10	-1.43083
124607954	chr3:124607954:G:T	1.71483e-07	2.50887	-1.38813	7.20033e-06	-1.67545	-1.23478
124607980	chr3:124607980:G:C	1.78666e-08	-1.14082	-4.18686e-10	6.16266e-05	-0.763259	-4.18686e-10
124608075	chr3:124608075:C:T	1.70156e-08	-1.81288e-10	-1.18962	3.1778e-05	-1.81288e-10	-1.42558
124608172	chr3:124608172:G:A	5.88023e-09	-1.02715	-1.225	5.92309e-06	-1.78452	-1.32097
124608218	chr3:124608218:G:A	1.34019e-08	-1.81288e-10	-1.42836	3.14107e-05	-1.81288e-10	-1.4372
124608250	chr3:124608250:G:A	2.99375e-07	-1.81288e-10	1.67795	9.44367e-05	-1.81288e-10	-0.336422
124608284	chr3:124608284:G:A	1.07937e-07	0.684057	-0.026261	1.51082e-05	-1.75313	-0.415989
124608358	chr3:124608358:C:T	1.52048e-08	-1.81288e-10	-1.30214	3.16132e-05	-1.81288e-10	-1.43078
124608432	chr3:124608432:T:C	0.000318136	9.38239	-0.735911	7.62655e-06	-1.42564	-1.42707
124608458	chr3:124608458:G:A	0.00477897	9.20326	2.15273	1.35795e-05	-1.48176	-0.794027
124608547	chr3:124608547:T:A	4.97849e-08	-0.116039	-4.18686e-10	3.84583e-05	-1.23478	-4.18686e-10
124608901	chr3:124608901:C:A	1.61242e-08	-1.81288e-10	-1.24343	3.53492e-05	-1.81288e-10	-1.31908
124609499	chr3:124609499:C:G	4.9953e-05	5.15912	1.63597	1.85256e-05	-1.49699	-0.468207
124609541	chr3:124609541:G:A	4.54132e-05	5.13609	1.56372	1.76958e-05	-1.50173	-0.509295
124609584	chr3:124609584:G:A	4.04673e-09	-1.68289	-0.94295	1.46132e-05	-0.945979	-1.25644
124609647	chr3:124609647:C:T	4.30091e-05	5.0598	1.58562	1.76456e-05	-1.51654	-0.49733
124609659	chr3:124609659:C:A	2.53543e-08	-0.745586	-0.0452165	1.33938e-05	-1.77026	-0.519301
124609786	chr3:124609786:A:T	2.98492e-08	-0.632829	0.00523501	1.41692e-05	-1.75608	-0.477209
124610314	chr3:124610314:G:T	2.21841e-08	-1.23556	0.311178	1.31314e-05	-1.66856	-0.640791
124610385	chr3:124610385:G:T	1.32814e-08	-1.81288e-10	-1.43739	3.17605e-05	-1.81288e-10	-1.42613
124610621	chr3:124610621:T:C	1.17035e-08	-1.56387	-4.18686e-10	2.2691e-05	-1.76238	-4.18686e-10
124610644	chr3:124610644:G:A	1.97003e-08	-1.81288e-10	-1.04312	3.14888e-05	-1.81288e-10	-1.43472
124610654	chr3:124610654:C:A	1.84484e-07	-1.81288e-10	1.19381	0.000156102	-1.81288e-10	0.166156
124610760	chr3:124610760:C:T	1.94147e-08	-1.81288e-10	-1.05772	3.1509e-05	-1.81288e-10	-1.43408
124610822	chr3:124610822:G:A	5.87843e-08	1.37301	-1.32288	5.64979e-06	-1.7418	-1.41094
124611122	chr3:124611122:G:A	1.44068e-08	-1.81288e-10	-1.35605	3.20224e-05	-1.81288e-10	-1.41792
124611364	chr3:124611364:G:A	3.31834e-07	-1.81288e-10	1.78089	0.000187284	-1.81288e-10	0.348275
124611469	chr3:124611469:A:G	1.12606e-08	-0.267609	-1.33483	8.2892e-06	-1.49187	-1.27752
124611568	chr3:124611568:A:T	1.01806e-07	2.0339	-1.43457	2.01126e-05	-0.489985	-1.39302
124611897	chr3:124611897:G:A	0.000112916	8.68965	-1.079	1.17835e-05	-0.995936	-1.42171
124612128	chr3:124612128:G:A	2.43809e-09	-1.7976	-1.33493	1.02816e-05	-1.12294	-1.43105
124612226	chr3:124612226:G:A	1.55586e-08	-1.81288e-10	-1.27914	3.52195e-05	-1.81288e-10	-1.32275
124612297	chr3:124612297:G:A	1.44364e-08	-1.81288e-10	-1.354	3.68498e-05	-1.81288e-10	-1.2775
124612402	chr3:124612402:C:T	1.39116e-08	-1.81288e-10	-1.39103	3.1557e-05	-1.81288e-10	-1.43256
124612495	chr3:124612495:G:A	1.85205e-08	-1.81288e-10	-1.10487	3.14753e-05	-1.81288e-10	-1.43515
124612637	chr3:124612637:G:A	8.20224e-05	8.38929	-1.09829	1.08896e-05	-1.07919	-1.41736
124612724	chr3:124612724:T:C	0.00022105	9.34884	-1.06645	5.54774e-06	-1.79576	-1.3752
124612753	chr3:124612753:C:T	0.000224241	9.35634	-1.05961	5.53351e-06	-1.79557	-1.37796
124612909	chr3:124612909:TTAAA:T	0.000211164	9.28562	-1.04898	5.50293e-06	-1.79689	-1.38218
124612990	chr3:124612990:T:C	1.56011e-08	-1.81288e-10	-1.27641	3.51501e-05	-1.81288e-10	-1.32472
124613781	chr3:124613781:A:C	2.3154e-08	-1.81288e-10	-0.881583	3.28815e-05	-1.81288e-10	-1.39144
124614008	chr3:124614008:T:A	2.66496e-07	2.98423	-1.42262	1.18193e-05	-1.2299	-1.18472
124614013	chr3:124614013:G:C	1.34062e-08	-1.81288e-10	-1.42803	3.32296e-05	-1.81288e-10	-1.38091
124614654	chr3:124614654:T:C	7.35831e-07	3.77556	-1.19831	3.45689e-05	0.0782184	-1.41962
124614860	chr3:124614860:T:C	1.94156e-08	-1.81288e-10	-1.05768	3.1509e-05	-1.81288e-10	-1.43408
124615075	chr3:124615075:C:T	4.15692e-08	-1.81288e-10	-0.296392	0.000122179	-1.81288e-10	-0.078863
124615214	chr3:124615214:G:A	1.00256e-08	-1.71861	-4.18686e-10	3.22931e-05	-1.4095	-4.18686e-10
124615218	chr3:124615218:A:T	2.21257e-07	-1.81288e-10	1.37557	0.000139532	-1.81288e-10	0.0539416
124615404	chr3:124615404:C:G	1.43728e-08	-0.0242295	-1.33418	7.56756e-06	-1.58351	-1.27697
124615718	chr3:124615718:G:A	9.58649e-09	-1.7634	-4.18686e-10	2.72352e-05	-1.57984	-4.18686e-10
124615752	chr3:124615752:G:T	2.03033e-06	4.78321	-1.191	5.51324e-06	-1.76041	-1.41679
124615756	chr3:124615756:A:G	2.45696e-09	-1.79809	-1.32674	8.03051e-06	-1.38717	-1.41394
124615996	chr3:124615996:C:T	1.68819e-08	-1.81288e-10	-1.19751	4.85004e-05	-1.81288e-10	-1.00278
124616046	chr3:124616046:C:T	2.57187e-08	-1.81288e-10	-0.776533	5.89868e-05	-1.81288e-10	-0.807037
124616229	chr3:124616229:C:T	4.90564e-09	-0.996059	-1.43731	6.25333e-06	-1.70296	-1.34828
124616317	chr3:124616317:G:T	1.32818e-08	-1.81288e-10	-1.43735	3.18145e-05	-1.81288e-10	-1.42443
124616434	chr3:124616434:G:A	2.57111e-08	-1.81288e-10	-0.77683	5.89708e-05	-1.81288e-10	-0.80731
124616589	chr3:124616589:T:C	8.35348e-08	0.488653	-0.0871408	1.40003e-05	-1.7746	-0.470667
124616651	chr3:124616651:G:C	1.69843e-08	-1.81288e-10	-1.19146	4.062e-05	-1.81288e-10	-1.18009
124616726	chr3:124616726:G:T	1.51717e-06	4.59992	-1.29907	5.35933e-06	-1.77118	-1.43433
124616740	chr3:124616740:C:T	1.32843e-08	-1.81288e-10	-1.43717	3.19294e-05	-1.81288e-10	-1.42082
124616822	chr3:124616822:G:A	1.32943e-08	-1.81288e-10	-1.43641	3.2372e-05	-1.81288e-10	-1.40706
124616838	chr3:124616838:G:A	1.33069e-08	-1.81288e-10	-1.43547	3.25422e-05	-1.81288e-10	-1.40181
124617039	chr3:124617039:G:T	6.83575e-08	1.62752	-1.42652	1.6602e-05	-0.706566	-1.36826
124617149	chr3:124617149:C:T	1.77562e-08	-1.81288e-10	-1.14702	5.18384e-05	-1.81288e-10	-0.93622
124617178	chr3:124617178:A:T	2.42091e-08	-1.81288e-10	-0.837023	5.56354e-05	-1.81288e-10	-0.865532
124617674	chr3:124617674:C:T	1.36444e-07	2.11976	-1.22759	9.63126e-06	-1.23242	-1.38692
124618265	chr3:124618265:A:G	8.23971e-07	3.7965	-1.10611	8.15166e-06	-1.41902	-1.36711
124618306	chr3:124618306:G:A	1.6648e-08	-1.81288e-10	-1.21146	3.83215e-05	-1.81288e-10	-1.23834
124618555	chr3:124618555:G:A	7.01388e-07	3.66429	-1.13498	7.84419e-06	-1.45661	-1.36797
124618743	chr3:124618743:G:A	1.47358e-07	-1.81288e-10	0.969112	5.59396e-05	-1.81288e-10	-0.860079
124619892	chr3:124619892:C:G	1.63788e-08	-1.22776	-4.18686e-10	2.82829e-05	-1.5421	-4.18686e-10
124620246	chr3:124620246:G:A	0.000271974	9.72778	-1.23807	5.68193e-06	-1.78051	-1.36655
124620627	chr3:124620627:C:G	1.08064e-08	-0.92727	-0.716341	7.64965e-06	-1.41496	-1.43473
124620680	chr3:124620680:G:A	1.39728e-06	4.38033	-1.1618	9.4513e-06	-1.25808	-1.38012
124620903	chr3:124620903:A:G	1.10615e-08	-0.887485	-0.732799	7.45506e-06	-1.43983	-1.43563
124621246	chr3:124621246:G:A	1.14715e-06	4.17592	-1.15463	8.8774e-06	-1.32459	-1.37625
124621302	chr3:124621302:C:T	0.000296828	9.75686	-1.1797	5.51944e-06	-1.78149	-1.39459
124621375	chr3:124621375:G:C	1.07882e-06	4.11089	-1.15102	8.7379e-06	-1.34221	-1.37447
124621585	chr3:124621585:G:A	2.4604e-09	-1.70716	-1.41627	6.54239e-06	-1.70342	-1.30263
124621744	chr3:124621744:G:A	0.000289616	9.78045	-1.22789	5.65331e-06	-1.78041	-1.3717
124621807	chr3:124621807:T:C	1.33586e-08	-1.81288e-10	-1.43159	3.33321e-05	-1.81288e-10	-1.37783
124621983	chr3:124621983:T:C	2.41559e-07	2.70837	-1.24501	1.18318e-05	-1.01892	-1.39464
124622000	chr3:124622000:G:A	0.000271087	9.70407	-1.21763	5.60399e-06	-1.78366	-1.37722
124622252	chr3:124622252:G:A	1.12949e-08	-0.881713	-0.717691	7.43126e-06	-1.44385	-1.4348
124622301	chr3:124622301:C:T	0.000143363	9.04061	-1.19122	5.946e-06	-1.80157	-1.30006
124622305	chr3:124622305:T:G	9.60841e-07	4.0046	-1.16055	8.45348e-06	-1.37082	-1.37895
124622372	chr3:124622372:A:G	3.13077e-08	-1.81288e-10	-0.579886	3.62865e-05	-1.81288e-10	-1.2929
124622688	chr3:124622688:T:C	1.14692e-08	-0.886852	-0.697231	7.46602e-06	-1.44055	-1.43344
124622689	chr3:124622689:T:G	1.81472e-08	-1.81288e-10	-1.12524	3.1553e-05	-1.81288e-10	-1.43268
124622959	chr3:124622959:T:C	1.19706e-06	4.20433	-1.14046	9.00535e-06	-1.317	-1.36953
124622966	chr3:124622966:T:G	2.40687e-08	-1.81288e-10	-0.842838	4.5533e-05	-1.81288e-10	-1.06591
124623047	chr3:124623047:G:A	1.69008e-08	-1.81288e-10	-1.19639	3.35842e-05	-1.81288e-10	-1.37029
124623164	chr3:124623164:G:A	2.41793e-08	-1.81288e-10	-0.838254	5.56583e-05	-1.81288e-10	-0.865121
124623567	chr3:124623567:T:C	1.10531e-08	-0.875565	-0.745475	7.39743e-06	-1.447	-1.43622
124623780	chr3:124623780:T:C	1.10882e-08	-0.887107	-0.73076	7.45305e-06	-1.44019	-1.43554
124623938	chr3:124623938:G:A	1.13549e-08	-0.876926	-0.717178	7.41148e-06	-1.44624	-1.43508
124624066	chr3:124624066:A:G	2.27872e-07	-1.81288e-10	1.40503	0.000142554	-1.81288e-10	0.0753695
124624220	chr3:124624220:T:A	3.50033e-09	-1.40257	-1.36832	5.48669e-06	-1.74478	-1.43724
124624409	chr3:124624409:T:G	1.6207e-08	-1.81288e-10	-1.23831	3.37193e-05	-1.81288e-10	-1.36628
124624514	chr3:124624514:T:C	1.74481e-08	-1.81288e-10	-1.16452	3.8566e-05	-1.81288e-10	-1.23198
124624547	chr3:124624547:T:C	8.6016e-08	1.07311	-0.642325	8.1699e-06	-1.78931	-0.994585
124624819	chr3:124624819:G:T	3.98251e-09	-1.21802	-1.42382	5.97928e-06	-1.70968	-1.38637
124624961	chr3:124624961:C:T	1.53347e-07	1.00895	-4.18686e-10	5.84912e-05	-0.815476	-4.18686e-10
124625241	chr3:124625241:A:C	9.99074e-09	-1.45977	-0.262319	1.80598e-05	-1.44443	-0.546233
124625262	chr3:124625262:A:G	2.93343e-07	2.00411	-0.346522	1.06609e-05	-1.09599	-1.42178
124625492	chr3:124625492:A:G	1.51154e-07	0.906075	0.0884741	5.25055e-06	-1.79402	-1.432
124625532	chr3:124625532:A:G	1.39167e-07	0.875033	0.0368928	5.22826e-06	-1.79568	-1.43459
124625729	chr3:124625729:T:TTCA	1.47268e-07	0.817664	0.150842	5.24686e-06	-1.79833	-1.42839
124625753	chr3:124625753:AT:A	1.51324e-07	0.818865	0.176808	5.25767e-06	-1.79829	-1.42638
124625758	chr3:124625758:G:A	1.46306e-07	0.793865	0.168081	5.24919e-06	-1.79922	-1.42706
124625932	chr3:124625932:T:G	3.71522e-08	-1.81288e-10	-0.408728	5.79665e-05	-1.81288e-10	-0.824486
124626036	chr3:124626036:G:A	1.23289e-07	0.827784	-0.0370024	5.20115e-06	-1.79822	-1.43725
124626297	chr3:124626297:T:C	1.25408e-07	0.786784	0.0210371	5.20178e-06	-1.79935	-1.436
124626527	chr3:124626527:C:T	1.07103e-05	3.97497	1.28024	0.000151441	0.380245	-0.2444
124627030	chr3:124627030:G:A	0.971588	14.586	2.0847	5.77007e-06	-1.71658	-1.41508
124627063	chr3:124627063:C:A	9.14415e-08	0.545392	-0.053443	5.18087e-06	-1.80201	-1.43736
124627136	chr3:124627136:G:A	2.33648e-09	-1.78006	-1.39504	9.55955e-06	-1.2162	-1.41061
124627294	chr3:124627294:G:T	8.48506e-08	0.500751	-0.0836104	5.18485e-06	-1.80127	-1.43735
124627592	chr3:124627592:A:T	7.84848e-08	0.468112	-0.128958	5.19283e-06	-1.80041	-1.43666
124627783	chr3:124627783:A:G	2.26734e-09	-1.7877	-1.41744	1.02827e-05	-1.17025	-1.38364
124627826	chr3:124627826:TGA:T	1.564e-07	1.02867	-4.18686e-10	7.45084e-05	-0.573439	-4.18686e-10
124627871	chr3:124627871:T:C	1.53132e-08	-1.81288e-10	-1.29504	4.29034e-05	-1.81288e-10	-1.1254
124627876	chr3:124627876:G:A	8.64164e-08	0.489521	-0.0540944	5.18574e-06	-1.8011	-1.43734
124627905	chr3:124627905:C:T	1.56571e-08	-1.81288e-10	-1.27283	3.28311e-05	-1.81288e-10	-1.39298
124627936	chr3:124627936:T:G	6.36925e-06	4.31725	0.418237	0.000119195	0.603012	-0.706607
124628016	chr3:124628016:C:T	1.66512e-08	-1.21127	-4.18686e-10	2.18054e-05	-1.80219	-4.18686e-10
124628092	chr3:124628092:G:A	8.26532e-08	0.446169	-0.0552662	5.19204e-06	-1.79987	-1.43736
124628550	chr3:124628550:T:A	1.67365e-08	-1.81288e-10	-1.20616	4.15438e-05	-1.81288e-10	-1.1576
124628596	chr3:124628596:T:C	2.2766e-09	-1.78986	-1.41121	1.05661e-05	-1.13469	-1.39201
124628612	chr3:124628612:G:A	0.000320061	8.37864	0.273874	5.98684e-06	-1.72173	-1.37306
124628621	chr3:124628621:G:A	3.97575e-08	1.08463	-1.42559	5.98181e-06	-1.74412	-1.35151
124628785	chr3:124628785:T:C	3.25309e-06	4.06361	-4.18686e-10	0.000190642	0.366048	-4.18686e-10
124628882	chr3:124628882:GC:G	3.61255e-08	0.984797	-1.42155	6.2283e-06	-1.72103	-1.33422
124628936	chr3:124628936:G:A	0.000139896	8.70686	-0.881962	5.87774e-06	-1.76087	-1.35231
124629115	chr3:124629115:G:A	1.87732e-08	0.214846	-1.30617	7.32166e-06	-1.58965	-1.30386
124629127	chr3:124629127:C:T	3.95785e-08	1.07522	-1.42069	6.06314e-06	-1.743	-1.33912
124629154	chr3:124629154:C:T	3.76242e-08	0.921362	-1.31747	5.7748e-06	-1.69442	-1.43643
124629169	chr3:124629169:T:A	1.43445e-08	-0.230122	-1.13026	1.01706e-05	-1.21794	-1.34691
124629374	chr3:124629374:G:A	3.89705e-08	1.06265	-1.4236	6.04254e-06	-1.74108	-1.34445
124629800	chr3:124629800:C:T	4.33576e-07	2.04832	-4.18686e-10	2.78822e-05	-1.55636	-4.18686e-10
124629831	chr3:124629831:C:T	4.1095e-08	1.12024	-1.4281	5.91227e-06	-1.74904	-1.35829
124629881	chr3:124629881:C:T	2.4387e-07	1.47288	-4.18686e-10	0.000100261	-0.276575	-4.18686e-10
124630076	chr3:124630076:T:C	9.60792e-09	-1.76116	-4.18686e-10	2.73932e-05	-1.57406	-4.18686e-10
124630152	chr3:124630152:C:T	3.77e-08	1.03902	-1.43311	5.88119e-06	-1.73785	-1.37475
124630273	chr3:124630273:G:A	4.30066e-08	1.15565	-1.41804	5.88674e-06	-1.75461	-1.35704
124630279	chr3:124630279:G:A	2.13811e-07	1.42788	-0.0865337	1.26975e-05	-1.74959	-0.593361
124631192	chr3:124631192:C:G	6.49225e-05	5.51709	1.54011	0.00071697	1.65274	0.0379392
124631226	chr3:124631226:T:C	9.96947e-07	2.06446	0.816484	2.31802e-05	-1.7123	-0.0287567
124631591	chr3:124631591:A:G	1.52871e-08	-1.37828	0.0815354	8.85707e-06	-1.76748	-0.935655
124631701	chr3:124631701:C:G	2.15255e-08	-1.81288e-10	-0.954514	3.14917e-05	-1.81288e-10	-1.43463
124631767	chr3:124631767:C:T	1.32825e-08	-1.81288e-10	-1.4373	3.66238e-05	-1.81288e-10	-1.28365
124631772	chr3:124631772:C:A	5.00247e-08	-0.67329	0.562055	0.000150781	-0.482886	0.614361
124631774	chr3:124631774:G:A	5.46546e-07	3.06931	-0.789438	2.93274e-05	-0.44677	-1.05906
124631808	chr3:124631808:A:G	2.42808e-09	-1.73692	-1.39973	5.5088e-06	-1.74353	-1.43447
124631831	chr3:124631831:T:C	1.55527e-05	6.12205	-0.493814	5.19677e-06	-1.79895	-1.43736
124631874	chr3:124631874:C:G	1.57933e-08	-1.81288e-10	-1.26416	4.48208e-05	-1.81288e-10	-1.08168
124632003	chr3:124632003:T:C	1.58039e-08	0.0417992	-1.3053	7.21739e-06	-1.53806	-1.36979
124632009	chr3:124632009:C:G	3.63261e-06	5.40973	-1.23577	5.25823e-06	-1.78717	-1.43739
124632258	chr3:124632258:C:T	2.6294e-08	-1.81288e-10	-0.754412	3.26431e-05	-1.81288e-10	-1.39872
124632469	chr3:124632469:G:A	5.44732e-06	5.27692	-0.697794	9.18071e-06	-1.42706	-1.24018
124632726	chr3:124632726:T:C	9.75398e-09	-1.74608	-4.18686e-10	2.797e-05	-1.55322	-4.18686e-10
124633223	chr3:124633223:C:T	9.43126e-07	3.3458	-0.52035	1.17338e-05	-1.43899	-0.982882
124633238	chr3:124633238:T:C	3.6001e-08	0.443007	-0.883211	9.28962e-06	-1.79913	-0.856321
124633262	chr3:124633262:C:T	2.04339e-07	2.2847	-0.988675	1.6639e-05	-0.85597	-1.21663
124633389	chr3:124633389:A:G	5.177e-08	0.387532	-0.464472	1.08314e-05	-1.77654	-0.725366
124633726	chr3:124633726:A:G	0.000256804	9.86971	-1.43739	2.72406e-05	-0.375494	-1.20415
124633749	chr3:124633749:A:T	4.1929e-08	-1.81288e-10	-0.287773	3.81376e-05	-1.81288e-10	-1.24315
124633881	chr3:124633881:G:A	6.63783e-09	-0.824152	-1.30681	6.34208e-06	-1.60322	-1.43393
124633911	chr3:124633911:A:T	2.55754e-08	-1.81288e-10	-0.782119	4.59966e-05	-1.81288e-10	-1.05578
124633999	chr3:124633999:G:A	2.30473e-07	-1.81288e-10	1.41638	0.000143533	-1.81288e-10	0.0822166
124634053	chr3:124634053:T:C	2.57485e-08	-1.81288e-10	-0.775373	3.24852e-05	-1.81288e-10	-1.40357
124634057	chr3:124634057:G:A	2.30473e-07	-1.81288e-10	1.41638	0.000143533	-1.81288e-10	0.0822166
124634546	chr3:124634546:C:A	3.57098e-09	-1.55298	-1.19793	5.40466e-06	-1.802	-1.39509
124634685	chr3:124634685:T:C	6.04609e-06	5.15567	-0.472254	1.03164e-05	-1.45167	-1.09895
124634739	chr3:124634739:A:G	5.79869e-06	5.14216	-0.500524	1.01153e-05	-1.4547	-1.1156
124634925	chr3:124634925:T:C	5.68958e-06	5.15727	-0.534624	9.94937e-06	-1.45126	-1.13558
124635021	chr3:124635021:G:A	2.0366e-08	0.0329381	-1.04282	4.54162e-05	0.233422	-1.3019
124635468	chr3:124635468:G:C	8.08505e-06	5.44525	-0.471229	1.10619e-05	-1.38291	-1.09793
124635760	chr3:124635760:A:G	9.15851e-06	5.51218	-0.413492	1.16324e-05	-1.36646	-1.0641
124635837	chr3:124635837:T:C	9.13441e-06	5.51558	-0.419527	1.16024e-05	-1.36551	-1.06763
124636030	chr3:124636030:G:A	3.01628e-05	5.38964	0.900971	2.00653e-05	-1.40641	-0.478956
124636308	chr3:124636308:T:C	0.000259537	9.87595	-1.43304	2.59931e-05	-0.362608	-1.26391
124636517	chr3:124636517:C:T	4.60543e-09	-1.17265	-1.32387	5.48141e-06	-1.75251	-1.43048
124636720	chr3:124636720:CATA:C	8.75137e-08	0.420063	0.027981	1.0661e-05	-1.79765	-0.720106
124636975	chr3:124636975:C:T	1.52128e-08	-1.81288e-10	-1.30161	3.37114e-05	-1.81288e-10	-1.36651
124637087	chr3:124637087:C:T	3.00433e-09	-1.79326	-1.13043	1.01206e-05	-1.52502	-1.04476
124637735	chr3:124637735:C:G	1.3901e-08	-1.81288e-10	-1.39179	3.66562e-05	-1.81288e-10	-1.28277
124637815	chr3:124637815:A:C	4.89529e-08	0.604086	-0.736979	1.28762e-05	-1.80216	-0.526806
124638690	chr3:124638690:A:C	2.94614e-09	-1.57863	-1.36462	7.83254e-06	-1.67693	-1.14913
124638755	chr3:124638755:A:T	1.87905e-08	-1.0904	-4.18686e-10	2.23673e-05	-1.77675	-4.18686e-10
124638882	chr3:124638882:A:G	3.12322e-09	-1.44859	-1.4363	5.30817e-06	-1.7912	-1.4239
124638907	chr3:124638907:AGTTACAT:A	2.12474e-07	-1.81288e-10	1.33507	0.000135686	-1.81288e-10	0.0259942
124638929	chr3:124638929:G:A	3.11795e-09	-1.4501	-1.43647	5.30278e-06	-1.79161	-1.42451
124639055	chr3:124639055:C:G	7.18265e-08	1.36508	-1.11458	6.70064e-06	-1.73995	-1.2422
124639194	chr3:124639194:T:C	5.31766e-08	0.674888	-0.725021	1.30613e-05	-1.80089	-0.513807
124639245	chr3:124639245:TC:T	0.000280892	9.95422	-1.43224	2.67407e-05	-0.329108	-1.26906
124639301	chr3:124639301:G:A	1.99149e-08	-1.81288e-10	-1.03228	4.26496e-05	-1.81288e-10	-1.13133
124639425	chr3:124639425:ATAT:A	3.10892e-09	-1.45516	-1.43432	5.33356e-06	-1.79217	-1.41816
124639868	chr3:124639868:A:G	4.29199e-08	0.340231	-0.604646	9.62308e-06	-1.77618	-0.844008
124640060	chr3:124640060:A:G	3.09658e-09	-1.55478	-1.33868	7.55217e-06	-1.69776	-1.16476
124640245	chr3:124640245:A:G	3.11281e-09	-1.55148	-1.33674	7.55115e-06	-1.70014	-1.16251
124640441	chr3:124640441:T:C	1.53365e-06	3.31165	-4.18686e-10	0.000163618	0.213185	-4.18686e-10
124640894	chr3:124640894:C:T	2.18766e-08	-1.81288e-10	-0.938334	3.7729e-05	-1.81288e-10	-1.25392
124640995	chr3:124640995:C:T	2.68753e-08	0.558901	-1.29144	5.76159e-06	-1.73799	-1.39514
124641226	chr3:124641226:C:T	4.7572e-09	-1.11449	-1.3496	7.64373e-06	-1.71977	-1.1307
124641315	chr3:124641315:A:G	5.05693e-09	-1.76047	-0.642527	1.20171e-05	-1.57304	-0.82498
124641580	chr3:124641580:A:G	1.36114e-06	3.19233	-4.18686e-10	0.000151797	0.138194	-4.18686e-10
124641589	chr3:124641589:G:A	1.33823e-08	-1.81288e-10	-1.42982	3.14115e-05	-1.81288e-10	-1.43718
124641652	chr3:124641652:T:C	3.33829e-09	-1.56458	-1.25371	8.52363e-06	-1.69171	-1.0498
124641676	chr3:124641676:G:A	3.5449e-09	-1.50666	-1.25158	8.2632e-06	-1.72588	-1.04665
124641762	chr3:124641762:T:G	1.33856e-07	-1.81288e-10	0.873015	0.000149595	-1.81288e-10	0.12358
124642048	chr3:124642048:A:G	3.43233e-09	-1.53459	-1.25593	8.33846e-06	-1.71053	-1.05295
124642085	chr3:124642085:C:T	1.7565e-08	-1.81288e-10	-1.15784	3.49689e-05	-1.81288e-10	-1.32989
124642156	chr3:124642156:C:T	3.46719e-09	-1.53007	-1.25033	8.38228e-06	-1.71329	-1.04494
124642172	chr3:124642172:T:C	3.50092e-09	-1.51929	-1.25143	8.31773e-06	-1.7193	-1.04667
124642251	chr3:124642251:T:C	2.76651e-08	0.180013	-0.883594	5.97208e-05	0.388077	-1.18275
124642355	chr3:124642355:C:T	3.44806e-09	-1.35175	-1.43419	5.46739e-06	-1.76983	-1.41572
124642486	chr3:124642486:G:A	2.76998e-08	0.172179	-0.874505	5.96282e-05	0.380396	-1.17662
124642579	chr3:124642579:C:T	3.44768e-09	-1.53401	-1.25204	8.37999e-06	-1.71103	-1.04748
124642598	chr3:124642598:C:A	2.8872e-08	0.204946	-0.865824	6.20733e-05	0.414554	-1.17059
124643006	chr3:124643006:A:G	3.616e-09	-1.4875	-1.25088	8.19644e-06	-1.73514	-1.04551
124643025	chr3:124643025:C:T	1.34188e-08	-1.81288e-10	-1.42709	3.30837e-05	-1.81288e-10	-1.38531
124643773	chr3:124643773:A:AT	1.24405e-08	-1.5028	-4.18686e-10	2.21951e-05	-1.78448	-4.18686e-10
124643887	chr3:124643887:T:C	1.53076e-08	-1.81288e-10	-1.2954	3.24961e-05	-1.81288e-10	-1.40323
124643982	chr3:124643982:C:T	1.99406e-08	-1.81288e-10	-1.031	4.26958e-05	-1.81288e-10	-1.13025
124643983	chr3:124643983:C:G	1.09351e-07	0.670816	-4.18686e-10	6.5235e-05	-0.706355	-4.18686e-10
124644154	chr3:124644154:A:G	1.94273e-08	0.312639	-1.36971	6.77001e-06	-1.79715	-1.1747
124644206	chr3:124644206:TA:T	3.47245e-09	-1.52235	-1.25654	8.27112e-06	-1.71752	-1.05406
124644373	chr3:124644373:G:A	1.71667e-08	0.238598	-1.41938	9.53633e-06	-1.2344	-1.39484
124644638	chr3:124644638:C:A	7.87575e-08	0.342623	-4.18686e-10	5.0177e-05	-0.968794	-4.18686e-10
124644693	chr3:124644693:A:T	9.27881e-09	-1.79602	-4.18686e-10	2.87827e-05	-1.52458	-4.18686e-10
124644820	chr3:124644820:G:A	1.69893e-08	0.229562	-1.42073	9.51266e-06	-1.2391	-1.39263
124644949	chr3:124644949:T:C	3.88401e-08	0.209581	-0.57388	7.82373e-06	-1.7843	-1.04289
124644974	chr3:124644974:T:C	1.73802e-08	0.256148	-1.42457	9.71346e-06	-1.22504	-1.3858
124644988	chr3:124644988:G:A	3.27348e-09	-1.52822	-1.30967	7.72795e-06	-1.71391	-1.1256
124645013	chr3:124645013:G:A	1.53027e-08	-1.81288e-10	-1.29572	3.38646e-05	-1.81288e-10	-1.36198
124645498	chr3:124645498:G:T	3.52856e-09	-1.511	-1.25187	8.27674e-06	-1.72363	-1.04728
124645637	chr3:124645637:TC:T	2.68728e-08	0.162698	-0.895336	4.62274e-05	0.127759	-1.17854
124645639	chr3:124645639:TCTCTCTCTC:T	2.60907e-08	0.172552	-0.934723	4.5701e-05	0.143429	-1.20566
124645737	chr3:124645737:C:T	1.33345e-08	-1.81288e-10	-1.4334	3.15628e-05	-1.81288e-10	-1.43237
124645777	chr3:124645777:G:A	3.48505e-09	-1.53041	-1.24485	8.44853e-06	-1.71292	-1.03744
124645933	chr3:124645933:C:T	3.52196e-09	-1.5243	-1.24043	8.47152e-06	-1.71649	-1.03115
124645937	chr3:124645937:C:G	3.49171e-09	-1.52454	-1.24882	8.37393e-06	-1.71623	-1.043
124645956	chr3:124645956:C:T	3.33004e-09	-1.38472	-1.43605	5.3878e-06	-1.77757	-1.42264
124645981	chr3:124645981:A:G	3.42097e-09	-1.56621	-1.22762	8.85838e-06	-1.69039	-1.0126
124646073	chr3:124646073:A:G	3.41406e-09	-1.53231	-1.26354	8.23288e-06	-1.71187	-1.06435
124646338	chr3:124646338:T:C	3.62064e-09	-1.4849	-1.2522	8.17115e-06	-1.73636	-1.04738
124646567	chr3:124646567:T:G	2.19679e-08	0.336716	-1.27089	6.36363e-06	-1.79692	-1.23684
124646624	chr3:124646624:C:G	4.47404e-09	-1.12388	-1.40157	5.69586e-06	-1.73053	-1.41408
124646746	chr3:124646746:A:G	3.41443e-09	-1.50031	-1.29543	7.77188e-06	-1.72895	-1.10489
124646777	chr3:124646777:T:C	1.7398e-08	-1.81288e-10	-1.16739	3.47772e-05	-1.81288e-10	-1.33539
124646784	chr3:124646784:T:C	1.54511e-08	-1.81288e-10	-1.28607	3.40963e-05	-1.81288e-10	-1.35516
124646829	chr3:124646829:GAT:G	4.22937e-08	0.542163	-0.821277	1.18202e-05	-1.8024	-0.612144
124646956	chr3:124646956:C:T	4.13717e-08	0.512689	-0.813842	1.19266e-05	-1.80222	-0.60336
124646957	chr3:124646957:G:A	3.48988e-09	-1.48984	-1.28405	7.87073e-06	-1.73391	-1.0873
124647121	chr3:124647121:C:T	5.59589e-09	-0.92485	-1.37687	6.04177e-06	-1.65767	-1.42798
124647177	chr3:124647177:C:T	1.76645e-08	-1.81288e-10	-1.1522	3.50519e-05	-1.81288e-10	-1.32752
124647202	chr3:124647202:C:T	5.32656e-09	-1.75012	-0.600928	1.21584e-05	-1.59598	-0.790358
124647426	chr3:124647426:G:A	2.9756e-08	-1.81288e-10	-0.63072	6.51656e-05	-1.81288e-10	-0.707421
124647427	chr3:124647427:T:C	1.66737e-08	0.207666	-1.41759	9.35679e-06	-1.25313	-1.39512
124647430	chr3:124647430:T:C	3.38143e-09	-1.50026	-1.30519	7.65619e-06	-1.72892	-1.11992
124647500	chr3:124647500:C:T	3.38756e-09	-1.50527	-1.29837	7.75775e-06	-1.72635	-1.10931
124647636	chr3:124647636:A:G	4.68182e-09	-1.08579	-1.39428	5.73814e-06	-1.71793	-1.41929
124647815	chr3:124647815:G:A	2.47739e-08	0.104661	-0.918622	8.74369e-06	-1.32688	-1.38914
124648037	chr3:124648037:T:G	3.35117e-09	-1.5076	-1.30684	7.66842e-06	-1.7249	-1.12234
124648043	chr3:124648043:C:T	1.08801e-07	0.665768	-4.18686e-10	6.50218e-05	-0.709629	-4.18686e-10
124648727	chr3:124648727:G:T	3.20001e-08	0.310973	-0.868983	6.90952e-05	0.523679	-1.17255
124649034	chr3:124649034:G:A	2.18666e-07	-1.81288e-10	1.36379	0.000136384	-1.81288e-10	0.0311206
124649498	chr3:124649498:A:G	5.99863e-06	5.55553	-0.879993	1.13808e-05	-1.36495	-1.08748
124650364	chr3:124650364:A:G	1.59881e-07	2.46777	-1.41709	5.40706e-06	-1.78657	-1.41007
124650803	chr3:124650803:T:C	3.66866e-08	0.306862	-0.728201	7.01854e-06	-1.79241	-1.14338
124650897	chr3:124650897:C:T	2.65438e-08	0.170311	-0.915268	5.82154e-05	0.385114	-1.20532
124650935	chr3:124650935:G:T	1.4305e-08	-1.81288e-10	-1.36314	3.14112e-05	-1.81288e-10	-1.43719
124651125	chr3:124651125:G:A	1.95097e-08	-1.05284	-4.18686e-10	5.92234e-05	-0.803035	-4.18686e-10
124651494	chr3:124651494:T:C	1.60442e-07	2.47115	-1.41697	5.41378e-06	-1.78547	-1.40993
124651516	chr3:124651516:C:G	2.32755e-07	-1.81288e-10	1.42624	0.000143101	-1.81288e-10	0.0792024
124651679	chr3:124651679:C:T	6.48709e-09	-1.21047	-0.94347	9.73093e-06	-1.38395	-1.22509
124651686	chr3:124651686:A:G	1.50964e-08	-1.81288e-10	-1.30929	3.20111e-05	-1.81288e-10	-1.41827
124651886	chr3:124651886:T:C	1.06196e-05	4.752	0.494706	1.44963e-05	-1.5692	-0.641252
124651944	chr3:124651944:T:A	6.6089e-09	-1.04174	-1.09359	5.56702e-06	-1.79018	-1.37731
124652188	chr3:124652188:C:T	1.60585e-07	2.4765	-1.42143	5.38275e-06	-1.78595	-1.4152
124652310	chr3:124652310:T:C	4.39956e-06	5.33121	-0.965697	1.00915e-05	-1.41751	-1.15515
124652385	chr3:124652385:G:A	2.46992e-07	-1.81288e-10	1.48561	0.000153234	-1.81288e-10	0.147618
124652648	chr3:124652648:C:T	2.57444e-08	0.51829	-1.29383	5.18032e-06	-1.80229	-1.4372
124652663	chr3:124652663:G:A	1.62234e-08	-1.81288e-10	-1.23729	5.48327e-05	-1.81288e-10	-0.880065
124652697	chr3:124652697:C:T	1.33859e-08	-1.81288e-10	-1.42955	3.37418e-05	-1.81288e-10	-1.36561
124652732	chr3:124652732:C:T	1.78294e-08	-1.81288e-10	-1.1429	3.52314e-05	-1.81288e-10	-1.32241
124653087	chr3:124653087:C:T	8.59748e-08	0.430303	-4.18686e-10	5.16112e-05	-0.940614	-4.18686e-10
124653167	chr3:124653167:A:G	1.52644e-07	2.3122	-1.30785	1.4126e-05	-0.826875	-1.40946
124653219	chr3:124653219:G:C	1.76439e-08	-1.81288e-10	-1.15336	3.50274e-05	-1.81288e-10	-1.32822
124653228	chr3:124653228:G:A	4.08186e-06	5.28732	-0.996767	9.73491e-06	-1.42842	-1.18021
124653256	chr3:124653256:T:C	7.52456e-06	5.20393	-0.301758	1.37694e-05	-1.45708	-0.804815
124653261	chr3:124653261:A:G	2.8437e-08	-1.81288e-10	-0.676061	4.89333e-05	-1.81288e-10	-0.993893
124654319	chr3:124654319:C:T	2.5166e-08	-1.81288e-10	-0.798258	5.82746e-05	-1.81288e-10	-0.819184
124654361	chr3:124654361:C:T	4.18384e-08	-0.289936	-4.18686e-10	4.12337e-05	-1.1651	-4.18686e-10
124654585	chr3:124654585:T:C	4.78262e-09	-1.75751	-0.701251	1.13176e-05	-1.58138	-0.876608
124654876	chr3:124654876:G:T	2.86258e-09	-1.53719	-1.43484	5.18998e-06	-1.8013	-1.43632
124654925	chr3:124654925:A:G	1.95566e-08	-1.81288e-10	-1.05044	6.13507e-05	-1.81288e-10	-0.767746
124655255	chr3:124655255:C:T	3.01404e-08	0.26963	-0.887515	6.64323e-05	0.497521	-1.18569
124655412	chr3:124655412:G:A	2.11076e-08	0.135657	-1.10978	6.33206e-06	-1.77826	-1.26047
124655476	chr3:124655476:A:G	3.38064e-08	-0.503102	-4.18686e-10	3.53606e-05	-1.31875	-4.18686e-10
124655558	chr3:124655558:A:C	2.29634e-08	0.172261	-1.06211	6.54418e-06	-1.78252	-1.22325
124656093	chr3:124656093:C:T	2.21543e-08	0.158888	-1.08461	6.43163e-06	-1.78145	-1.24168
124656399	chr3:124656399:A:C	2.27248e-07	-1.81288e-10	1.40229	0.000140632	-1.81288e-10	0.061797
124656588	chr3:124656588:G:A	2.12368e-07	-1.81288e-10	1.33457	0.000133902	-1.81288e-10	0.0127565
124656952	chr3:124656952:C:T	2.09568e-08	0.161095	-1.14238	6.17897e-06	-1.78146	-1.28174
124657061	chr3:124657061:G:A	3.0712e-08	-1.81288e-10	-0.599097	5.19756e-05	-1.81288e-10	-0.933577
124657165	chr3:124657165:T:C	1.36449e-05	4.47088	1.02649	1.84732e-05	-1.61991	-0.348122
124657806	chr3:124657806:G:A	6.20651e-09	-0.81106	-1.38709	7.84878e-06	-1.43881	-1.38519
124657815	chr3:124657815:C:T	1.56355e-08	-1.81288e-10	-1.27421	3.27503e-05	-1.81288e-10	-1.39544
124657829	chr3:124657829:C:T	2.23805e-08	-1.81288e-10	-0.915562	4.86593e-05	-1.81288e-10	-0.999509
124657958	chr3:124657958:G:A	7.08709e-08	0.237109	-4.18686e-10	5.09217e-05	-0.954063	-4.18686e-10
124658318	chr3:124658318:G:A	5.41693e-08	0.721305	-0.752941	9.06337e-06	-1.66953	-1.01058
124658332	chr3:124658332:C:G	1.43364e-08	-1.36095	-4.18686e-10	2.20249e-05	-1.79218	-4.18686e-10
124658349	chr3:124658349:G:A	1.01289e-08	-0.548102	-1.16026	7.13776e-06	-1.80108	-1.11788
124658451	chr3:124658451:C:T	1.84501e-08	-1.81288e-10	-1.10868	3.14069e-05	-1.81288e-10	-1.43733
124658479	chr3:124658479:T:G	1.32215e-07	0.860678	-4.18686e-10	7.47382e-05	-0.570361	-4.18686e-10
124658490	chr3:124658490:C:T	1.87702e-08	-1.81288e-10	-1.09148	3.22724e-05	-1.81288e-10	-1.41014
124658505	chr3:124658505:C:T	1.70553e-08	-1.81288e-10	-1.18729	3.24378e-05	-1.81288e-10	-1.40503
124658583	chr3:124658583:G:A	9.21972e-09	-1.80241	-4.18686e-10	3.31155e-05	-1.38435	-4.18686e-10
124658585	chr3:124658585:A:T	3.78633e-08	-0.389769	-4.18686e-10	0.000328266	0.909471	-4.18686e-10
124658885	chr3:124658885:G:A	9.90411e-09	-0.293585	-1.43722	4.40634e-05	0.246437	-1.34516
124658920	chr3:124658920:C:G	2.7129e-07	2.51281	-0.93337	6.43531e-05	-0.0064611	-0.713505
124658973	chr3:124658973:A:G	0.000499913	10.508	-1.40954	3.34168e-05	-0.0369094	-1.33838
124659011	chr3:124659011:G:A	9.84296e-09	-0.300321	-1.43667	4.40822e-05	0.238434	-1.33673
124659068	chr3:124659068:T:C	0.00143039	8.82719	1.32251	9.57739e-05	0.0436014	-0.365963
124659565	chr3:124659565:A:G	1.74127e-07	1.4953	-0.359264	1.44021e-05	-1.5611	-0.655881
124659673	chr3:124659673:A:G	0.000916206	9.06665	0.637597	7.32666e-05	0.146663	-0.73691
124659824	chr3:124659824:AATATT:A	9.06655e-09	-0.382274	-1.43689	3.99571e-05	0.142876	-1.33942
124659991	chr3:124659991:A:G	0.00261612	9.09063	1.66282	0.000143175	0.16145	-0.0817356
124660184	chr3:124660184:T:C	0.00285275	9.15513	1.68491	0.000149393	0.189649	-0.0674236
124660419	chr3:124660419:C:T	8.09819e-07	2.48289	0.190171	1.80176e-05	-1.43876	-0.554248
124660641	chr3:124660641:A:G	2.33631e-09	-1.76671	-1.40847	9.47187e-06	-1.3791	-1.25693
124660650	chr3:124660650:C:T	1.59893e-08	-1.81288e-10	-1.25183	3.17269e-05	-1.81288e-10	-1.42719
124660794	chr3:124660794:C:A	0.00267919	9.26381	1.51347	0.000145036	0.235861	-0.143228
124660901	chr3:124660901:G:C	0.00117247	8.88457	1.0663	0.000123116	0.0850118	-0.156238
124660970	chr3:124660970:T:C	0.00295062	9.26765	1.60612	0.000148076	0.232613	-0.119238
124661367	chr3:124661367:G:T	1.89624e-08	-1.7653	0.684012	4.09849e-05	-1.54525	0.374097
124661562	chr3:124661562:C:A	5.92082e-08	1.49135	-1.43404	1.77188e-05	-0.681127	-1.3286
124661600	chr3:124661600:G:A	8.22495e-06	4.89758	0.0935968	6.32893e-05	0.313974	-1.05061
124661992	chr3:124661992:G:A	8.21171e-07	2.68698	-4.18686e-10	0.000146019	0.0993869	-4.18686e-10
124662002	chr3:124662002:C:T	1.62162e-08	-1.81288e-10	-1.23774	4.61391e-05	-1.81288e-10	-1.05269
124662145	chr3:124662145:A:G	1.10446e-08	-0.201012	-1.42079	5.02061e-05	0.304434	-1.27265
124662351	chr3:124662351:C:T	1.01662e-08	-0.267486	-1.4372	4.56602e-05	0.281536	-1.34466
124662839	chr3:124662839:C:G	1.75524e-08	-0.064212	-1.09435	1.28206e-05	-1.35499	-0.978308
124663198	chr3:124663198:C:T	9.97229e-09	-0.36049	-1.36345	5.0378e-05	0.174533	-1.13933
124663300	chr3:124663300:A:G	1.10028e-07	1.68807	-1.01108	4.46827e-05	-0.555141	-0.529625
124663790	chr3:124663790:A:G	2.30532e-08	-1.81288e-10	-0.885948	3.621e-05	-1.81288e-10	-1.29502
124663829	chr3:124663829:A:G	0.000655907	8.72552	0.644502	8.22507e-05	0.0144981	-0.489078
124663877	chr3:124663877:A:G	1.30298e-07	2.26422	-1.41814	2.90955e-05	-0.194368	-1.3194
124664122	chr3:124664122:A:AT	9.36879e-09	-0.35852	-1.42785	4.33874e-05	0.166112	-1.28029
124664138	chr3:124664138:AC:A	9.39981e-09	-0.358856	-1.42421	4.39911e-05	0.166284	-1.26665
124664520	chr3:124664520:C:T	2.07114e-08	-1.81288e-10	-0.993066	3.79299e-05	-1.81288e-10	-1.24861
124664559	chr3:124664559:C:T	1.33012e-08	-1.81288e-10	-1.4359	3.14781e-05	-1.81288e-10	-1.43506
124664567	chr3:124664567:C:T	3.30642e-09	-1.59593	-1.23196	5.3503e-06	-1.79638	-1.41082
124664696	chr3:124664696:A:C	8.01398e-08	1.79738	-1.43736	2.09365e-05	-0.497284	-1.34557
124664839	chr3:124664839:T:C	2.70392e-07	1.97385	-0.39773	1.46988e-05	-1.403	-0.793586
124664964	chr3:124664964:T:G	8.78014e-08	1.88868	-1.43736	2.2131e-05	-0.4419	-1.34547
124665007	chr3:124665007:C:G	0.00114996	8.86279	1.06869	0.000125924	0.0664011	-0.115071
124665023	chr3:124665023:G:A	1.62248e-08	-1.81288e-10	-1.23721	3.88828e-05	-1.81288e-10	-1.2238
124665092	chr3:124665092:A:C	8.15081e-08	1.80463	-1.42767	2.06966e-05	-0.498923	-1.35546
124665094	chr3:124665094:AG:A	7.90032e-08	1.78017	-1.43443	2.15815e-05	-0.507356	-1.30516
124665316	chr3:124665316:T:C	1.7044e-08	-1.81288e-10	-1.18795	4.08741e-05	-1.81288e-10	-1.17386
124665340	chr3:124665340:G:A	8.1116e-08	1.80905	-1.43692	2.08955e-05	-0.48993	-1.35489
124665584	chr3:124665584:C:T	8.50992e-08	1.85744	-1.43737	2.17339e-05	-0.460693	-1.34479
124665707	chr3:124665707:C:T	8.07434e-08	1.80489	-1.43737	2.10534e-05	-0.492427	-1.34486
124665754	chr3:124665754:A:G	8.31603e-08	1.83438	-1.43736	2.14035e-05	-0.475282	-1.34551
124666007	chr3:124666007:T:G	7.31335e-08	1.70073	-1.4322	1.97453e-05	-0.561579	-1.33986
124666454	chr3:124666454:T:C	7.78477e-08	1.7682	-1.4372	2.08138e-05	-0.51521	-1.33353
124666514	chr3:124666514:A:G	6.01828e-08	1.51082	-1.43718	1.78475e-05	-0.669357	-1.33313
124666772	chr3:124666772:C:T	7.90457e-08	1.78349	-1.43722	2.09975e-05	-0.506015	-1.33393
124666775	chr3:124666775:C:A	7.99275e-08	1.79462	-1.43725	2.11235e-05	-0.499314	-1.33465
124666976	chr3:124666976:T:C	7.86453e-08	1.77838	-1.43718	2.09499e-05	-0.509086	-1.33313
124666988	chr3:124666988:A:G	5.77824e-08	-1.81288e-10	0.032933	0.000285252	-1.81288e-10	0.769023
124667095	chr3:124667095:T:C	7.82838e-08	1.77391	-1.43732	2.08165e-05	-0.51179	-1.33682
124667113	chr3:124667113:C:T	9.20753e-08	1.93541	-1.43655	2.32918e-05	-0.410957	-1.32529
124667355	chr3:124667355:G:A	1.33084e-08	-1.81288e-10	-1.43536	3.15007e-05	-1.81288e-10	-1.43434
124667492	chr3:124667492:C:T	7.82269e-08	1.77305	-1.43718	2.08828e-05	-0.512296	-1.33313
124667746	chr3:124667746:A:G	1.10014e-08	-0.193517	-1.43221	5.16259e-05	0.366047	-1.30638
124668071	chr3:124668071:C:T	7.76416e-08	1.76573	-1.43738	2.05625e-05	-0.516901	-1.34398
124668169	chr3:124668169:C:T	3.03348e-07	2.9913	-1.30018	5.10856e-05	0.109719	-1.06057
124668198	chr3:124668198:G:A	8.55784e-08	1.85772	-1.43204	2.17534e-05	-0.464033	-1.34055
124668201	chr3:124668201:C:T	8.24108e-08	1.82531	-1.43735	2.1325e-05	-0.478491	-1.34598
124668305	chr3:124668305:A:C	7.65973e-08	1.75216	-1.43735	2.03676e-05	-0.524362	-1.34604
124668399	chr3:124668399:G:A	8.4294e-08	1.84792	-1.43736	2.15915e-05	-0.466539	-1.34551
124668488	chr3:124668488:A:C	7.89834e-07	2.64807	-4.18686e-10	0.000140784	0.0628779	-4.18686e-10
124668563	chr3:124668563:A:T	2.17693e-07	1.88707	-0.527733	1.29175e-05	-1.4301	-0.895666
124668592	chr3:124668592:G:T	1.85864e-07	1.5496	-0.348334	1.47771e-05	-1.54468	-0.646595
124668734	chr3:124668734:C:A	8.17643e-08	1.81745	-1.43736	2.12078e-05	-0.484466	-1.34551
124668751	chr3:124668751:G:A	1.69131e-08	-1.81288e-10	-1.19566	3.17831e-05	-1.81288e-10	-1.42542
124668832	chr3:124668832:ATT:A	1.54216e-08	-1.81288e-10	-1.28798	3.69293e-05	-1.81288e-10	-1.27535
124669397	chr3:124669397:T:C	8.32727e-08	1.83532	-1.43695	2.17955e-05	-0.474086	-1.32856
124669527	chr3:124669527:A:G	8.28414e-08	1.82914	-1.43596	2.19604e-05	-0.477899	-1.31721
124669782	chr3:124669782:C:T	1.0718e-08	-0.218194	-1.43364	4.98085e-05	0.337848	-1.31401
124669809	chr3:124669809:C:T	2.77289e-08	-1.81288e-10	-0.701277	6.21078e-05	-1.81288e-10	-0.755479
124669996	chr3:124669996:GTC:G	1.74347e-08	-1.81288e-10	-1.16529	4.12986e-05	-1.81288e-10	-1.16352
124670031	chr3:124670031:G:A	8.03287e-08	1.79951	-1.43714	2.13089e-05	-0.494392	-1.33083
124670085	chr3:124670085:T:C	8.05974e-08	1.80225	-1.43653	2.146e-05	-0.49565	-1.32251
124670252	chr3:124670252:G:T	7.54081e-08	1.73606	-1.4369	2.05485e-05	-0.533853	-1.32771
124670254	chr3:124670254:G:A	1.69748e-08	-1.81288e-10	-1.19202	3.17567e-05	-1.81288e-10	-1.42625
124670439	chr3:124670439:C:A	8.27819e-07	2.69504	-4.18686e-10	0.00014536	0.09486	-4.18686e-10
124670599	chr3:124670599:T:G	7.79298e-08	1.76722	-1.43517	2.12915e-05	-0.515151	-1.31089
124670621	chr3:124670621:T:C	8.01299e-08	1.79325	-1.43335	2.18843e-05	-0.499581	-1.299
124670750	chr3:124670750:A:G	7.96373e-08	1.79058	-1.43685	2.12578e-05	-0.500541	-1.32709
124670758	chr3:124670758:C:T	1.33273e-08	-1.81288e-10	-1.43394	3.15587e-05	-1.81288e-10	-1.4325
124670840	chr3:124670840:C:T	1.85696e-08	-1.81288e-10	-1.10223	3.35924e-05	-1.81288e-10	-1.37005
124670912	chr3:124670912:C:T	7.6742e-08	1.75359	-1.4369	2.0828e-05	-0.520342	-1.32771
124671395	chr3:124671395:G:A	7.44985e-08	1.72278	-1.43575	2.04225e-05	-0.548565	-1.31915
124671474	chr3:124671474:C:T	1.93283e-08	-1.81288e-10	-1.06218	3.21504e-05	-1.81288e-10	-1.41393
124671505	chr3:124671505:G:A	8.21533e-08	1.82016	-1.43532	2.19609e-05	-0.483266	-1.31182
124671875	chr3:124671875:G:A	7.92937e-07	2.65199	-4.18686e-10	0.000142066	0.071939	-4.18686e-10
124672138	chr3:124672138:G:T	1.33675e-08	-1.81288e-10	-1.43092	3.17599e-05	-1.81288e-10	-1.42615
124672432	chr3:124672432:G:A	1.72112e-08	-1.81288e-10	-1.17819	3.14099e-05	-1.81288e-10	-1.43723
124672614	chr3:124672614:T:C	1.76419e-08	-1.81288e-10	-1.15347	3.23824e-05	-1.81288e-10	-1.40674
124672780	chr3:124672780:C:G	8.68278e-08	1.87421	-1.43403	2.29079e-05	-0.450079	-1.30279
124672807	chr3:124672807:GC:G	8.11268e-08	1.80965	-1.43739	2.11709e-05	-0.489638	-1.34209
124672890	chr3:124672890:A:G	2.12792e-08	-1.81288e-10	-0.966021	4.51358e-05	-1.81288e-10	-1.07468
124672948	chr3:124672948:A:G	0.00035318	8.26793	0.48305	6.80366e-05	-0.0779987	-0.586307
124672996	chr3:124672996:C:T	1.46212e-07	2.15147	-1.19016	4.0879e-05	-0.265254	-0.908482
124673010	chr3:124673010:G:A	9.11373e-08	1.92511	-1.4365	2.23083e-05	-0.418425	-1.36097
124673174	chr3:124673174:T:C	8.2709e-08	1.82502	-1.43344	2.22982e-05	-0.48069	-1.29916
124673387	chr3:124673387:A:AAAAC	0.000564335	8.31014	0.909509	9.7776e-05	-0.0826312	-0.219042
124673972	chr3:124673972:T:C	1.79682e-08	-1.81288e-10	-1.13515	3.31148e-05	-1.81288e-10	-1.38437
124674012	chr3:124674012:A:G	8.41496e-08	1.84124	-1.43239	2.26307e-05	-0.471334	-1.29371
124674044	chr3:124674044:T:C	9.17241e-08	1.93146	-1.43643	2.32282e-05	-0.416562	-1.32242
124674064	chr3:124674064:A:G	7.82985e-08	1.77158	-1.43481	2.08511e-05	-0.520423	-1.32652
124674193	chr3:124674193:A:G	8.7547e-09	-0.47394	-1.38022	3.56655e-05	0.0149219	-1.32509
124674227	chr3:124674227:A:G	4.83875e-05	7.27162	-0.508371	6.83733e-05	0.0731632	-0.732533
124674748	chr3:124674748:A:G	6.1981e-08	1.4009	-1.29782	8.27126e-06	-1.57213	-1.19943
124674763	chr3:124674763:A:G	2.99676e-06	3.23259	0.748947	2.5021e-05	-1.40553	-0.259109
124675054	chr3:124675054:A:G	1.42393e-08	-1.81288e-10	-1.36775	3.17945e-05	-1.81288e-10	-1.42506
124675093	chr3:124675093:T:C	1.26752e-06	2.87472	0.246352	1.49693e-05	-1.49648	-0.681866
124675429	chr3:124675429:T:C	4.57158e-09	-1.52224	-0.981655	6.4086e-06	-1.80238	-1.22433
124675474	chr3:124675474:C:A	3.75733e-09	-1.64476	-1.05528	6.15002e-06	-1.78463	-1.28326
124675794	chr3:124675794:C:A	2.93333e-09	-1.63013	-1.31748	5.26606e-06	-1.78827	-1.4348
124675810	chr3:124675810:A:G	7.62053e-09	-0.960741	-1.03216	8.75099e-06	-1.80103	-0.914154
124675820	chr3:124675820:G:A	6.42276e-09	-1.5134	-0.650499	1.08134e-05	-1.66666	-0.836903
124675944	chr3:124675944:C:A	1.45815e-08	-1.81288e-10	-1.344	3.94768e-05	-1.81288e-10	-1.20864
124676234	chr3:124676234:A:G	1.35566e-08	-1.81288e-10	-1.41687	3.39032e-05	-1.81288e-10	-1.36084
124676291	chr3:124676291:G:A	1.31531e-08	-0.013621	-1.43347	6.01528e-05	0.542988	-1.33045
124676540	chr3:124676540:C:T	1.53613e-06	4.72427	-1.411	8.05926e-06	-1.43744	-1.36009
124676760	chr3:124676760:A:G	1.23494e-07	1.3939	-0.601454	1.1586e-05	-1.5754	-0.85916
124677003	chr3:124677003:C:T	1.69452e-08	-1.81288e-10	-1.19377	3.24752e-05	-1.81288e-10	-1.40387
124677140	chr3:124677140:G:A	7.06163e-08	1.47906	-1.24555	8.22324e-06	-1.53768	-1.23971
124677257	chr3:124677257:C:T	1.32928e-08	-1.81288e-10	-1.43653	3.42573e-05	-1.81288e-10	-1.35045
124677491	chr3:124677491:T:G	8.36329e-06	5.65162	-0.643767	3.01458e-05	-0.625369	-0.852938
124677803	chr3:124677803:A:T	2.18544e-06	3.10424	0.561579	2.04752e-05	-1.4655	-0.399634
124677894	chr3:124677894:A:G	2.55381e-08	-1.81288e-10	-0.783579	5.74712e-05	-1.81288e-10	-0.833067
124678081	chr3:124678081:G:A	1.22994e-08	-1.5142	-4.18686e-10	2.28548e-05	-1.75519	-4.18686e-10
124678590	chr3:124678590:C:A	1.39325e-08	-1.81288e-10	-1.38952	3.63532e-05	-1.81288e-10	-1.29107
124678674	chr3:124678674:T:TAA	2.31912e-08	-0.87998	-4.18686e-10	3.39604e-05	-1.35916	-4.18686e-10
124678978	chr3:124678978:GCCAATGGA:G	1.23994e-06	3.09906	-4.18686e-10	3.10569e-05	-1.44853	-4.18686e-10
124678992	chr3:124678992:GGA:G	1.91138e-08	-1.81288e-10	-1.07334	3.33791e-05	-1.81288e-10	-1.37642
124679184	chr3:124679184:A:G	6.0825e-08	1.35071	-1.26646	7.7908e-06	-1.57042	-1.26099
124679265	chr3:124679265:C:T	1.43012e-07	1.23523	-0.296058	1.44392e-05	-1.61317	-0.601239
124679333	chr3:124679333:G:A	1.32908e-08	-1.81288e-10	-1.43668	3.42572e-05	-1.81288e-10	-1.35045
124679404	chr3:124679404:C:T	1.40945e-08	-1.81288e-10	-1.37796	3.24829e-05	-1.81288e-10	-1.40364
124679724	chr3:124679724:A:T	1.07009e-06	4.38907	-1.43732	8.58607e-06	-1.47792	-1.25629
124679742	chr3:124679742:A:C	1.21472e-06	4.51505	-1.43653	8.68651e-06	-1.44878	-1.2738
124679839	chr3:124679839:A:G	1.38977e-08	-1.81288e-10	-1.39203	3.54382e-05	-1.81288e-10	-1.31656
124680269	chr3:124680269:G:A	7.26022e-09	-1.66641	-0.374931	9.39881e-06	-1.78537	-0.858403
124680338	chr3:124680338:C:T	1.42619e-08	-1.81288e-10	-1.36616	3.68059e-05	-1.81288e-10	-1.27869
124680349	chr3:124680349:C:T	1.05657e-08	-1.66614	-4.18686e-10	2.18813e-05	-1.79872	-4.18686e-10
124680446	chr3:124680446:A:G	6.85375e-08	1.41217	-1.20854	8.40706e-06	-1.55242	-1.20286
124681245	chr3:124681245:A:G	8.89463e-08	1.858	-1.39372	1.06548e-05	-1.19267	-1.32567
124681260	chr3:124681260:A:G	6.48954e-08	1.36067	-1.21165	8.27659e-06	-1.56572	-1.2052
124681345	chr3:124681345:C:T	3.29689e-09	-1.59873	-1.23205	5.389e-06	-1.79626	-1.40373
124681364	chr3:124681364:G:A	1.81038e-08	-0.733615	-0.394014	2.78756e-05	-0.705644	-0.850957
124681443	chr3:124681443:T:C	1.33169e-08	-1.81288e-10	-1.43472	3.15093e-05	-1.81288e-10	-1.43407
124681872	chr3:124681872:T:C	1.99824e-08	-1.81288e-10	-1.0289	4.63543e-05	-1.81288e-10	-1.04804
124682378	chr3:124682378:G:T	3.67704e-09	-1.39282	-1.32883	1.47316e-05	-0.900029	-1.29433
124682498	chr3:124682498:C:T	2.15442e-08	-1.81288e-10	-0.953642	4.4619e-05	-1.81288e-10	-1.08619
124682592	chr3:124682592:T:C	1.78546e-08	-1.81288e-10	-1.14149	3.16538e-05	-1.81288e-10	-1.42949
124682845	chr3:124682845:T:C	3.77574e-09	-1.46709	-1.22807	8.60468e-06	-1.56081	-1.17124
124682950	chr3:124682950:G:A	7.57491e-09	-1.61209	-0.386823	9.89846e-06	-1.79731	-0.794664
124683024	chr3:124683024:C:T	1.38939e-08	-1.81288e-10	-1.3923	3.55909e-05	-1.81288e-10	-1.31226
124683315	chr3:124683315:C:T	1.70894e-08	-1.81288e-10	-1.18529	3.14849e-05	-1.81288e-10	-1.43484
124683374	chr3:124683374:G:T	9.63794e-09	-1.75804	-4.18686e-10	3.61866e-05	-1.29566	-4.18686e-10
124683410	chr3:124683410:A:G	6.56643e-09	-1.25999	-0.881794	7.02416e-06	-1.75357	-1.18143
124683518	chr3:124683518:C:T	6.15075e-09	-0.838327	-1.36885	5.45544e-06	-1.75459	-1.43315
124683771	chr3:124683771:G:T	1.00824e-07	1.04417	-0.454543	1.20762e-05	-1.65649	-0.736623
124684006	chr3:124684006:T:C	6.26296e-07	3.30618	-0.890109	1.11671e-05	-1.33662	-1.13476
124684179	chr3:124684179:C:T	1.6281e-08	-1.81288e-10	-1.23375	3.21929e-05	-1.81288e-10	-1.4126
124684660	chr3:124684660:A:G	1.41748e-06	3.23288	-4.18686e-10	0.000206135	0.44418	-4.18686e-10
124684708	chr3:124684708:C:T	1.22933e-08	-1.66129	0.146589	1.52206e-05	-1.78956	-0.372146
124684892	chr3:124684892:C:T	1.53265e-06	3.311	-4.18686e-10	0.000216996	0.495525	-4.18686e-10
124685003	chr3:124685003:C:G	1.46353e-08	-1.81288e-10	-1.34031	4.39002e-05	-1.81288e-10	-1.10243
124685013	chr3:124685013:G:A	2.05206e-06	5.04011	-1.43726	9.0095e-06	-1.25206	-1.43401
124685552	chr3:124685552:A:G	8.69501e-08	0.990673	-0.54909	1.10203e-05	-1.66855	-0.816058
124685667	chr3:124685667:A:G	5.93921e-09	-0.921823	-1.32035	6.28432e-06	-1.64172	-1.40458
124685706	chr3:124685706:G:A	1.32821e-08	-1.81288e-10	-1.43734	3.25434e-05	-1.81288e-10	-1.40178
124685849	chr3:124685849:G:A	5.93475e-09	-0.912982	-1.32994	6.27785e-06	-1.63778	-1.40954
124685973	chr3:124685973:G:A	1.34526e-08	-1.81288e-10	-1.42458	3.16481e-05	-1.81288e-10	-1.42967
124686111	chr3:124686111:T:A	9.80512e-08	1.07271	-0.510975	1.15954e-05	-1.65002	-0.783723
124686329	chr3:124686329:C:T	2.36486e-08	0.500633	-1.36108	0.000140399	1.18192	-1.12178
124686550	chr3:124686550:A:G	5.82807e-09	-0.942245	-1.31882	6.23445e-06	-1.65037	-1.40389
124687251	chr3:124687251:C:A	5.267e-09	-1.54957	-0.812723	9.35063e-06	-1.68425	-0.964656
124687495	chr3:124687495:C:G	1.62913e-08	-1.81288e-10	-1.23312	3.22003e-05	-1.81288e-10	-1.41238
124687564	chr3:124687564:A:C	1.48592e-08	-1.81288e-10	-1.32513	3.69612e-05	-1.81288e-10	-1.27448
124687666	chr3:124687666:G:C	5.71922e-09	-1.49058	-0.789334	9.04912e-06	-1.71834	-0.963346
124687805	chr3:124687805:T:G	9.28069e-09	-1.67995	-0.115861	1.21432e-05	-1.78398	-0.603604
124688243	chr3:124688243:C:T	5.13925e-08	1.2188	-1.30306	5.76805e-06	-1.70921	-1.42281
124688349	chr3:124688349:T:C	4.36381e-07	3.4648	-1.41004	6.402e-05	0.684727	-1.40988
124688653	chr3:124688653:C:T	1.2571e-08	-1.65674	0.164384	1.49322e-05	-1.79117	-0.389665
124688774	chr3:124688774:TAA:T	6.62586e-09	-1.46889	-0.663879	1.01487e-05	-1.70754	-0.859467
124688982	chr3:124688982:T:C	4.41709e-07	3.46421	-1.39731	6.51042e-05	0.688692	-1.39705
124689108	chr3:124689108:G:A	3.0815e-09	-1.66481	-1.23353	5.43701e-06	-1.80191	-1.38922
124689302	chr3:124689302:C:T	9.67999e-08	1.0116	-0.462709	1.19087e-05	-1.66349	-0.743593
124689453	chr3:124689453:T:C	3.25854e-08	-1.81288e-10	-0.539886	7.91466e-05	-1.81288e-10	-0.51305
124689643	chr3:124689643:A:G	2.17118e-08	0.385095	-1.33099	0.00012806	1.03115	-1.063
124689829	chr3:124689829:C:T	4.99254e-07	3.59293	-1.40356	7.03324e-05	0.772021	-1.40314
124689893	chr3:124689893:C:T	1.95333e-08	-1.81288e-10	-1.05163	4.9157e-05	-1.81288e-10	-0.989332
124689915	chr3:124689915:T:C	1.33107e-08	-1.81288e-10	-1.43519	3.19727e-05	-1.81288e-10	-1.41947
124689948	chr3:124689948:G:A	5.51363e-07	3.70185	-1.4132	7.52052e-05	0.848576	-1.41271
124690220	chr3:124690220:A:T	1.44059e-08	-1.81288e-10	-1.35611	3.56162e-05	-1.81288e-10	-1.31155
124690282	chr3:124690282:A:G	1.38311e-08	-1.81288e-10	-1.39683	3.28384e-05	-1.81288e-10	-1.39275
124690369	chr3:124690369:G:GA	1.95333e-08	-1.81288e-10	-1.05163	4.9157e-05	-1.81288e-10	-0.989332
124690555	chr3:124690555:A:G	1.35547e-08	-1.81288e-10	-1.41702	3.15131e-05	-1.81288e-10	-1.43395
124690654	chr3:124690654:C:T	1.99422e-08	-1.81288e-10	-1.03091	5.02465e-05	-1.81288e-10	-0.967411
124690818	chr3:124690818:G:A	2.19956e-08	0.378571	-1.31148	0.000132075	1.02636	-1.02735
124690894	chr3:124690894:A:G	1.90615e-08	-1.81288e-10	-1.07608	3.14833e-05	-1.81288e-10	-1.4349
124691101	chr3:124691101:C:T	6.09365e-09	-1.60318	-0.613321	7.33865e-06	-1.80232	-1.08887
124691204	chr3:124691204:G:A	8.16242e-09	-1.23944	-0.684766	9.18493e-06	-1.79104	-0.875744
124691250	chr3:124691250:G:A	9.22044e-09	-1.80233	-4.18686e-10	4.38812e-05	-1.10287	-4.18686e-10
124691296	chr3:124691296:C:T	1.47181e-07	0.96791	-4.18686e-10	0.0241236	5.20659	-4.18686e-10
124691499	chr3:124691499:A:G	6.9878e-09	-1.41228	-0.667308	9.6887e-06	-1.7535	-0.859893
124691654	chr3:124691654:A:T	1.39036e-08	-1.81288e-10	-1.39161	3.98193e-05	-1.81288e-10	-1.2
124691722	chr3:124691722:G:A	1.6622e-08	-1.81288e-10	-1.21302	3.89692e-05	-1.81288e-10	-1.22158
124691961	chr3:124691961:C:G	1.5739e-06	3.33756	-4.18686e-10	0.000221427	0.515741	-4.18686e-10
124692698	chr3:124692698:G:A	1.58893e-06	3.34706	-4.18686e-10	0.00022265	0.521247	-4.18686e-10
124692855	chr3:124692855:C:T	1.87382e-08	-1.81288e-10	-1.09318	4.37255e-05	-1.81288e-10	-1.10642
124693075	chr3:124693075:C:A	1.43512e-07	1.5818	-0.639132	1.57034e-05	-1.7987	-0.331772
124693261	chr3:124693261:GT:G	2.29276e-09	-1.80233	-1.39167	9.33481e-06	-1.21418	-1.43642
124693306	chr3:124693306:T:C	1.27386e-08	-0.0425348	-1.43658	6.95024e-06	-1.63641	-1.30917
124693624	chr3:124693624:T:C	1.03241e-08	-1.67518	-0.014086	1.23431e-05	-1.78635	-0.584907
124693677	chr3:124693677:T:G	2.98115e-08	0.808085	-1.43694	6.30248e-06	-1.69692	-1.34649
124693705	chr3:124693705:C:A	2.96101e-08	-1.81288e-10	-0.635634	7.69676e-05	-1.81288e-10	-0.540967
124693787	chr3:124693787:G:T	2.74179e-06	5.32608	-1.43346	9.50203e-06	-1.19599	-1.43685
124693844	chr3:124693844:G:T	2.27916e-08	0.424588	-1.32195	0.000136997	1.07957	-1.04396
124693974	chr3:124693974:A:G	5.42513e-08	-0.0301241	-4.18686e-10	5.77697e-05	-0.827887	-4.18686e-10
124694372	chr3:124694372:C:T	1.37574e-08	-1.81288e-10	-1.40217	3.25902e-05	-1.81288e-10	-1.40034
124694653	chr3:124694653:T:G	1.33463e-08	-1.81288e-10	-1.43251	3.35296e-05	-1.81288e-10	-1.37192
124694956	chr3:124694956:T:C	3.85391e-07	1.93051	-4.18686e-10	9.94625e-05	-0.284571	-4.18686e-10
124695052	chr3:124695052:A:AT	3.22775e-08	-1.71906	1.16968	4.49933e-05	-1.76033	0.682492
124695249	chr3:124695249:TACTA:T	1.43896e-07	0.656194	0.289144	0.000217961	0.258215	0.241748
124695607	chr3:124695607:G:A	6.40203e-08	1.26272	-1.12727	1.73487e-05	-0.939605	-1.09123
124696407	chr3:124696407:C:T	1.33498e-07	0.586224	0.284111	0.00020328	0.196276	0.233959
124696577	chr3:124696577:C:T	2.09885e-08	-1.81288e-10	-0.979775	5.29744e-05	-1.81288e-10	-0.914542
124696610	chr3:124696610:G:A	1.51237e-08	-1.81288e-10	-1.30749	3.15534e-05	-1.81288e-10	-1.43267
124696821	chr3:124696821:C:T	3.92396e-07	3.27628	-1.32776	7.09546e-05	0.688053	-1.31036
124697002	chr3:124697002:C:T	2.14267e-08	-1.81288e-10	-0.959113	4.45237e-05	-1.81288e-10	-1.08833
124697049	chr3:124697049:A:G	2.94634e-08	-1.81288e-10	-0.640603	7.66165e-05	-1.81288e-10	-0.54554
124697339	chr3:124697339:A:G	3.56618e-08	-1.72167	1.272	4.9456e-05	-1.75812	0.774847
124697851	chr3:124697851:A:G	9.74822e-08	1.03126	-0.475339	1.92394e-05	-1.2213	-0.706092
124697864	chr3:124697864:A:G	1.12064e-07	1.18397	-0.488655	2.04125e-05	-1.1505	-0.717703
124697882	chr3:124697882:A:C	1.47466e-08	0.100521	-1.43326	9.03627e-05	1.05579	-1.43631
124698207	chr3:124698207:C:T	1.79608e-08	0.301739	-1.4373	8.84552e-05	0.993804	-1.39566
124698290	chr3:124698290:T:C	1.62556e-08	-1.81288e-10	-1.23532	3.17807e-05	-1.81288e-10	-1.42549
124698332	chr3:124698332:A:G	1.33609e-08	-1.81288e-10	-1.43142	3.36438e-05	-1.81288e-10	-1.36852
124698372	chr3:124698372:T:C	3.93884e-09	-1.26978	-1.38309	5.42087e-06	-1.7574	-1.4367
124699226	chr3:124699226:A:G	4.11131e-09	-1.27133	-1.33868	5.47801e-06	-1.75759	-1.42601
124699456	chr3:124699456:C:T	2.36918e-08	-0.858622	-4.18686e-10	4.17688e-05	-1.1522	-4.18686e-10
124699536	chr3:124699536:A:T	1.38204e-08	-1.63603	0.238422	1.63455e-05	-1.79607	-0.294329
124699602	chr3:124699602:T:C	2.86621e-08	-1.81288e-10	-0.668174	7.43724e-05	-1.81288e-10	-0.575266
124699999	chr3:124699999:C:T	9.34968e-09	-1.39457	-0.393841	1.23407e-05	-1.74229	-0.629165
124700032	chr3:124700032:T:C	1.82621e-08	0.310902	-1.42983	9.35494e-05	1.00176	-1.34762
124700388	chr3:124700388:C:T	1.78721e-08	-1.81288e-10	-1.14051	4.46189e-05	-1.81288e-10	-1.08619
124701035	chr3:124701035:G:A	2.87854e-08	-1.81288e-10	-0.663881	7.47107e-05	-1.81288e-10	-0.570728
124701387	chr3:124701387:TC:T	8.5436e-08	0.424017	-4.18686e-10	4.93522e-05	-0.98537	-4.18686e-10
124701778	chr3:124701778:T:G	5.11179e-07	3.32756	-1.11459	9.16122e-06	-1.43679	-1.23258
124701888	chr3:124701888:C:T	3.31444e-09	-1.44571	-1.37975	5.35864e-06	-1.80089	-1.40475
124702590	chr3:124702590:G:T	1.51233e-08	-1.81288e-10	-1.30752	3.15533e-05	-1.81288e-10	-1.43267
124702591	chr3:124702591:A:T	1.51251e-08	-1.81288e-10	-1.3074	3.15537e-05	-1.81288e-10	-1.43266
124702939	chr3:124702939:A:C	1.62915e-08	-1.81288e-10	-1.23311	3.64844e-05	-1.81288e-10	-1.28747
124703093	chr3:124703093:T:C	4.67151e-07	3.19686	-1.07395	9.17944e-06	-1.46681	-1.20057
124703415	chr3:124703415:T:G	1.14834e-08	-1.43438	-0.148474	1.56038e-05	-1.72646	-0.410377
124703875	chr3:124703875:G:A	3.38238e-08	0.925808	-1.4284	6.08977e-06	-1.67362	-1.40412
124704185	chr3:124704185:T:C	3.84035e-07	2.80395	-0.876965	0.000146895	1.44494	-1.33957
124704678	chr3:124704678:G:A	1.09416e-08	-1.63118	-4.18686e-10	2.18459e-05	-1.80034	-4.18686e-10
124704828	chr3:124704828:G:A	3.63119e-08	1.00493	-1.43654	6.37528e-06	-1.65554	-1.37639
124704883	chr3:124704883:A:G	1.33053e-08	-1.81288e-10	-1.43559	3.14884e-05	-1.81288e-10	-1.43473
124705267	chr3:124705267:A:C	1.18916e-08	-1.58362	0.0357049	1.37425e-05	-1.80187	-0.461994
124705807	chr3:124705807:C:T	2.40666e-09	-1.74636	-1.39915	7.45712e-06	-1.44453	-1.43065
124706036	chr3:124706036:A:T	1.35754e-08	-1.81288e-10	-1.4155	3.14442e-05	-1.81288e-10	-1.43614
124706041	chr3:124706041:G:A	3.33007e-08	-1.32579	0.807614	3.38724e-05	-1.76633	0.404583
124706652	chr3:124706652:A:G	1.40258e-08	-1.81288e-10	-1.38285	3.44283e-05	-1.81288e-10	-1.34547
124706812	chr3:124706812:C:T	1.58294e-08	-1.81288e-10	-1.26188	3.90543e-05	-1.81288e-10	-1.2194
124708112	chr3:124708112:A:T	3.0415e-07	1.35169	0.342079	3.99037e-05	-1.07843	-0.119453
124708475	chr3:124708475:A:G	3.28999e-08	-1.37149	0.841205	3.54576e-05	-1.75247	0.436455
124708571	chr3:124708571:T:C	3.70247e-06	5.2248	-1.0318	1.40071e-05	-1.19704	-1.04775
124708807	chr3:124708807:C:T	1.31725e-08	-1.52	0.0743764	1.41921e-05	-1.80082	-0.430843
124708860	chr3:124708860:A:G	1.59899e-08	-1.81288e-10	-1.25179	3.66583e-05	-1.81288e-10	-1.28271
124709110	chr3:124709110:TCAAAA:T	1.60368e-08	-1.81288e-10	-1.24886	3.67546e-05	-1.81288e-10	-1.28009
124709541	chr3:124709541:G:T	8.70951e-09	-1.37887	-0.480467	1.1609e-05	-1.76287	-0.669701
124709977	chr3:124709977:G:A	1.34147e-08	-1.81288e-10	-1.4274	3.15679e-05	-1.81288e-10	-1.43221
124709994	chr3:124709994:C:T	2.66541e-07	1.37296	0.188814	3.55027e-05	-1.06184	-0.2529
124710049	chr3:124710049:G:A	2.52848e-07	1.33172	0.177315	3.44317e-05	-1.08189	-0.263483
124710311	chr3:124710311:T:C	1.33209e-08	-1.81288e-10	-1.43442	3.31299e-05	-1.81288e-10	-1.38392
124710561	chr3:124710561:G:A	7.45692e-09	-1.41839	-0.59622	1.06243e-05	-1.75019	-0.771019
124710753	chr3:124710753:C:T	1.3432e-08	-1.53637	0.110263	1.46054e-05	-1.8019	-0.401059
124711001	chr3:124711001:T:C	3.93554e-08	1.07914	-1.43026	6.48135e-06	-1.63406	-1.38136
124711181	chr3:124711181:TA:T	1.38915e-08	-0.259337	-1.13314	8.37106e-05	0.363779	-0.820766
124711190	chr3:124711190:A:T	2.6497e-06	4.85843	-0.999981	1.26574e-05	-1.25172	-1.09439
124712049	chr3:124712049:G:A	1.72921e-08	-1.81288e-10	-1.1735	4.36993e-05	-1.81288e-10	-1.10702
124712066	chr3:124712066:G:A	1.02166e-07	0.60285	-4.18686e-10	4.14491e-05	-1.15989	-4.18686e-10
124712325	chr3:124712325:G:A	6.8822e-09	-1.69264	-0.402169	2.03531e-05	-1.47097	-0.400153
124712681	chr3:124712681:A:T	1.90971e-07	1.54479	-0.316416	2.81511e-05	-0.785181	-0.761585
124712872	chr3:124712872:C:G	1.86593e-08	-1.81288e-10	-1.0974	4.74131e-05	-1.81288e-10	-1.02545
124713413	chr3:124713413:C:T	2.63135e-07	2.33779	-0.788874	1.00768e-05	-1.47915	-1.09496
124713545	chr3:124713545:T:G	2.63659e-07	2.35212	-0.801212	1.00169e-05	-1.47653	-1.10354
124713865	chr3:124713865:C:T	2.10771e-08	-1.81288e-10	-0.975566	3.15045e-05	-1.81288e-10	-1.43422
124714316	chr3:124714316:G:A	4.46881e-09	-1.77958	-0.747048	1.85842e-05	-1.67531	-0.286733
124714360	chr3:124714360:T:G	4.59091e-07	2.1055	-4.18686e-10	0.000163856	0.214637	-4.18686e-10
124714703	chr3:124714703:G:A	6.32224e-09	-1.56861	-0.611069	1.88442e-05	-1.50828	-0.439866
124714813	chr3:124714813:C:T	9.19098e-09	-1.72603	-0.0794966	1.31251e-05	-1.76227	-0.547554
124714858	chr3:124714858:G:A	9.01516e-09	-0.404628	-1.42022	5.29617e-05	0.496191	-1.41097
124714908	chr3:124714908:C:T	3.81951e-09	-1.74495	-0.938684	1.03028e-05	-1.48758	-1.06435
124715729	chr3:124715729:C:A	1.73125e-08	-1.81288e-10	-1.17232	3.59422e-05	-1.81288e-10	-1.30244
124716168	chr3:124716168:T:C	1.00104e-08	-1.71795	-0.00218045	1.42016e-05	-1.76832	-0.462681
124716246	chr3:124716246:G:A	1.17883e-08	-1.71805	0.161411	1.6186e-05	-1.76817	-0.332038
124716263	chr3:124716263:T:C	5.02558e-08	1.22342	-1.33004	8.64543e-06	-1.29237	-1.43495
124716294	chr3:124716294:C:T	3.65256e-09	-1.76574	-0.962584	1.13942e-05	-1.43679	-1.01446
124716419	chr3:124716419:G:A	6.8593e-08	0.20444	-4.18686e-10	6.48383e-05	-0.712455	-4.18686e-10
124716490	chr3:124716490:C:T	3.49002e-09	-1.76028	-1.01356	1.06873e-05	-1.45207	-1.06322
124716512	chr3:124716512:A:G	3.56307e-08	-1.81288e-10	-0.450543	9.41992e-05	-1.81288e-10	-0.33894
124716933	chr3:124716933:G:A	1.34654e-08	-1.81288e-10	-1.42363	3.14752e-05	-1.81288e-10	-1.43515
124717041	chr3:124717041:T:C	3.24272e-07	3.18621	-1.42837	8.77658e-06	-1.51457	-1.1977
124717461	chr3:124717461:C:T	1.58661e-08	-1.81288e-10	-1.25957	3.21221e-05	-1.81288e-10	-1.41481
124717498	chr3:124717498:G:A	1.33636e-08	-0.17844	-1.25277	9.88191e-06	-1.50192	-1.09173
124717526	chr3:124717526:A:T	2.08064e-08	-1.81288e-10	-0.988492	5.12805e-05	-1.81288e-10	-0.94704
124717881	chr3:124717881:G:A	2.15361e-07	1.34856	-4.18686e-10	0.000207088	0.44879	-4.18686e-10
124717928	chr3:124717928:T:C	1.86986e-08	-1.81288e-10	-1.0953	4.01231e-05	-1.81288e-10	-1.1924
124717989	chr3:124717989:T:C	1.35133e-08	-1.81288e-10	-1.42007	3.43571e-05	-1.81288e-10	-1.34754
124718102	chr3:124718102:A:G	2.32248e-06	4.8654	-1.13876	0.000320367	2.14431	-1.25919
124718452	chr3:124718452:C:T	5.47719e-06	3.42478	1.15982	0.113443	5.49982	1.25488
124718671	chr3:124718671:T:G	1.4159e-08	-1.81288e-10	-1.3734	3.48129e-05	-1.81288e-10	-1.33436
124719482	chr3:124719482:C:T	1.54419e-08	-1.70861	0.421945	3.5498e-05	-0.961645	-0.35323
124719592	chr3:124719592:T:C	2.91674e-08	-0.682718	0.0320182	7.57551e-05	-1.42929	0.872448
124719665	chr3:124719665:T:A	3.18325e-07	1.73932	-4.18686e-10	0.000140482	0.0607257	-4.18686e-10
124720720	chr3:124720720:A:G	3.97432e-09	-1.69011	-0.953785	2.98206e-05	-0.322861	-1.16629
124720837	chr3:124720837:C:T	1.80742e-07	-1.81288e-10	1.17332	0.000188675	-1.81288e-10	0.355677
124721123	chr3:124721123:A:G	1.35353e-08	-1.81288e-10	-1.41845	3.18355e-05	-1.81288e-10	-1.42377
124721933	chr3:124721933:G:A	8.82633e-05	8.21399	-0.849665	0.000272029	1.83777	-1.11622
124722346	chr3:124722346:CAGGAA:C	1.52906e-08	-1.81288e-10	-1.29651	3.1678e-05	-1.81288e-10	-1.42873
124722390	chr3:124722390:A:G	0.000207481	9.65643	-1.43739	0.000469428	2.6933	-1.42613
124722497	chr3:124722497:G:A	1.26557e-07	0.816944	-4.18686e-10	7.43495e-05	-0.575575	-4.18686e-10
124722654	chr3:124722654:A:G	0.000307335	10.0389	-1.42696	0.000722088	3.08684	-1.38905
124722658	chr3:124722658:A:G	2.46404e-08	-1.81288e-10	-0.819363	6.2948e-05	-1.81288e-10	-0.742043
124723299	chr3:124723299:G:A	3.37801e-09	-1.56584	-1.24062	7.8588e-06	-1.73443	-1.08829
124723534	chr3:124723534:A:T	1.29192e-08	-1.46503	-4.18686e-10	4.86708e-05	-0.999272	-4.18686e-10
124724234	chr3:124724234:T:A	2.04884e-08	-1.81288e-10	-1.00389	3.15301e-05	-1.81288e-10	-1.43341
124724444	chr3:124724444:A:G	1.63308e-08	-1.81288e-10	-1.2307	4.0935e-05	-1.81288e-10	-1.17237
124724675	chr3:124724675:T:C	1.3655e-07	1.91953	-1.02659	0.000144028	0.659546	-0.573887
124724755	chr3:124724755:A:T	1.68735e-08	-1.81288e-10	-1.19801	3.70854e-05	-1.81288e-10	-1.27113
124724779	chr3:124724779:A:G	1.38021e-08	-1.81288e-10	-1.39893	3.16845e-05	-1.81288e-10	-1.42852
124725155	chr3:124725155:C:T	1.98047e-07	1.26476	-4.18686e-10	0.000102275	-0.256683	-4.18686e-10
124725355	chr3:124725355:A:G	1.33195e-08	-1.81288e-10	-1.43453	3.17109e-05	-1.81288e-10	-1.42769
124725460	chr3:124725460:T:C	3.26772e-09	-1.76761	-1.07205	1.11076e-05	-1.42705	-1.04967
124725752	chr3:124725752:C:T	2.47943e-07	1.61972	-0.130278	0.00854618	3.34125	0.827633
124726385	chr3:124726385:T:C	1.88149e-07	1.21348	-4.18686e-10	0.00010313	-0.24836	-4.18686e-10
124727230	chr3:124727230:T:C	5.973e-09	-1.21626	-1.02024	1.18048e-05	-1.78892	-0.626927
124727503	chr3:124727503:A:C	1.33163e-08	-1.81288e-10	-1.43476	3.17266e-05	-1.81288e-10	-1.4272
124728057	chr3:124728057:G:A	3.49257e-09	-1.70347	-1.06965	2.65412e-05	-0.569749	-1.0359
124728160	chr3:124728160:A:G	2.2496e-08	-1.81288e-10	-0.910415	7.25709e-05	-1.81288e-10	-0.599788
124728628	chr3:124728628:T:C	1.55094e-08	-1.81288e-10	-1.28231	3.96451e-05	-1.81288e-10	-1.20438
124728697	chr3:124728697:C:T	4.19075e-09	-1.67246	-0.918414	3.58114e-05	-0.462365	-0.843721
124728741	chr3:124728741:C:T	6.19145e-08	0.102004	-4.18686e-10	0.0425402	5.77385	-4.18686e-10
124728743	chr3:124728743:C:T	3.64342e-09	-1.67268	-1.05815	3.00397e-05	-0.459274	-1.02256
124728918	chr3:124728918:G:A	3.50817e-09	-1.73337	-1.03529	2.45817e-05	-0.681112	-1.00124
124728945	chr3:124728945:G:A	1.26547e-07	0.816859	-4.18686e-10	7.44839e-05	-0.573769	-4.18686e-10
124728970	chr3:124728970:C:T	1.35958e-08	-1.81288e-10	-1.41399	3.29433e-05	-1.81288e-10	-1.38956
124729109	chr3:124729109:T:A	3.61684e-09	-1.71039	-1.02776	2.78759e-05	-0.592638	-0.963952
124729176	chr3:124729176:G:A	1.68127e-08	-1.81288e-10	-1.20162	4.56399e-05	-1.81288e-10	-1.06357
124729302	chr3:124729302:C:T	1.33221e-08	-1.81288e-10	-1.43433	3.16997e-05	-1.81288e-10	-1.42804
124729446	chr3:124729446:G:A	9.55531e-09	-1.76665	-4.18686e-10	6.05242e-05	-0.781308	-4.18686e-10
124729538	chr3:124729538:C:A	6.47867e-09	-1.17912	-0.976118	1.24886e-05	-1.79372	-0.565816
124730344	chr3:124730344:C:A	1.34387e-08	-1.81288e-10	-1.42562	3.23786e-05	-1.81288e-10	-1.40685
124730362	chr3:124730362:A:G	1.7052e-07	1.41373	-0.298633	0.00637568	3.07552	0.800371
124730405	chr3:124730405:T:C	6.42196e-07	3.37103	-0.929886	0.00131575	2.65174	-0.353933
124730444	chr3:124730444:A:G	1.48311e-07	1.38561	-0.410052	0.00522168	3.03383	0.642388
124730492	chr3:124730492:T:C	1.34373e-08	-1.81288e-10	-1.42572	3.23741e-05	-1.81288e-10	-1.40699
124730737	chr3:124730737:G:A	1.45453e-08	-1.81288e-10	-1.34648	3.16929e-05	-1.81288e-10	-1.42826
124730886	chr3:124730886:G:A	9.24466e-09	-1.7997	-4.18686e-10	4.04326e-05	-1.18472	-4.18686e-10
124730970	chr3:124730970:A:T	1.33737e-07	2.251	-1.37888	0.00176618	3.76231	-1.17008
124731216	chr3:124731216:CAAAT:C	5.79599e-06	5.84025	-1.19908	0.000175529	1.23251	-0.949053
124731336	chr3:124731336:G:A	7.34979e-08	0.273506	-4.18686e-10	5.03122e-05	-0.966104	-4.18686e-10
124731437	chr3:124731437:G:T	3.606e-09	-1.72149	-1.01966	2.69755e-05	-0.633498	-0.955925
124731439	chr3:124731439:G:A	1.64349e-08	-1.81288e-10	-1.22434	3.6375e-05	-1.81288e-10	-1.29047
124731474	chr3:124731474:T:C	5.55955e-06	5.7673	-1.16778	0.000175547	1.18882	-0.905266
124731577	chr3:124731577:C:T	1.32871e-08	-1.81288e-10	-1.43696	3.23231e-05	-1.81288e-10	-1.40857
124731590	chr3:124731590:ATCT:A	3.66548e-09	-1.70519	-1.0196	2.86536e-05	-0.573259	-0.955813
124732000	chr3:124732000:A:G	1.65557e-08	-1.81288e-10	-1.21702	4.73139e-05	-1.81288e-10	-1.02755
124732091	chr3:124732091:C:T	1.37982e-08	-1.81288e-10	-1.39921	3.14691e-05	-1.81288e-10	-1.43534
124732200	chr3:124732200:T:C	5.60903e-08	-1.81288e-10	0.00321206	9.74051e-05	-1.81288e-10	-0.305473
124732437	chr3:124732437:T:C	4.76229e-06	5.62747	-1.18273	0.000158049	1.10507	-0.926522
124732465	chr3:124732465:T:G	3.67691e-09	-1.71317	-1.0085	2.81366e-05	-0.603573	-0.943708
124732723	chr3:124732723:C:A	5.88082e-06	5.84897	-1.19327	0.000178598	1.24241	-0.94163
124733312	chr3:124733312:T:A	3.61338e-09	-1.7107	-1.02841	2.78095e-05	-0.593801	-0.965173
124733677	chr3:124733677:T:C	1.37208e-08	-1.81288e-10	-1.40483	3.17681e-05	-1.81288e-10	-1.42589
124733883	chr3:124733883:G:A	1.37205e-08	-1.81288e-10	-1.40486	3.17677e-05	-1.81288e-10	-1.4259
124734175	chr3:124734175:T:G	6.62646e-09	-1.28451	-0.848175	1.4693e-05	-1.7768	-0.420179
124734267	chr3:124734267:A:G	6.41346e-06	5.90526	-1.16285	0.000193259	1.27747	-0.897797
124734346	chr3:124734346:A:G	1.65091e-08	-1.39715	0.177308	0.000293387	0.243458	0.553681
124734536	chr3:124734536:C:T	3.00059e-07	3.02811	-1.34789	4.70469e-05	-0.0021958	-1.03101
124734749	chr3:124734749:A:G	1.92801e-08	-1.81288e-10	-1.06468	5.30275e-05	-1.81288e-10	-0.913541
124734842	chr3:124734842:A:G	1.28769e-07	0.83427	-4.18686e-10	7.54274e-05	-0.561181	-4.18686e-10
124734894	chr3:124734894:G:A	2.50006e-08	-1.81288e-10	-0.804849	4.0885e-05	-1.81288e-10	-1.17359
124735359	chr3:124735359:T:C	1.35178e-08	-1.81288e-10	-1.41974	3.14142e-05	-1.81288e-10	-1.43709
124735602	chr3:124735602:C:T	6.03374e-09	-1.20748	-1.01891	1.17819e-05	-1.79035	-0.627433
124735635	chr3:124735635:T:G	1.36406e-08	-1.81288e-10	-1.4107	3.16642e-05	-1.81288e-10	-1.42916
124735693	chr3:124735693:T:G	1.34229e-08	-1.81288e-10	-1.42679	3.14522e-05	-1.81288e-10	-1.43588
124735837	chr3:124735837:C:T	3.59353e-09	-1.73281	-1.01181	2.61035e-05	-0.674737	-0.947547
124736347	chr3:124736347:T:C	1.37253e-08	-1.81288e-10	-1.40451	3.17743e-05	-1.81288e-10	-1.4257
124736370	chr3:124736370:CCTT:C	1.35185e-08	-1.81288e-10	-1.41969	3.1414e-05	-1.81288e-10	-1.4371
124736480	chr3:124736480:T:A	1.35157e-08	-1.81288e-10	-1.4199	3.14148e-05	-1.81288e-10	-1.43707
124736720	chr3:124736720:A:G	1.34199e-08	-1.81288e-10	-1.42701	3.14288e-05	-1.81288e-10	-1.43663
124737895	chr3:124737895:G:C	2.6564e-09	-1.72332	-1.32345	2.15255e-05	-0.627967	-1.18715
124738425	chr3:124738425:C:T	3.63035e-09	-1.7308	-1.00362	2.65256e-05	-0.666822	-0.939418
124738636	chr3:124738636:T:G	3.61378e-09	-1.74855	-0.99045	2.50395e-05	-0.738557	-0.925342
124738640	chr3:124738640:C:T	1.8452e-07	1.52728	-0.33327	0.00694412	3.22072	0.740582
124738908	chr3:124738908:A:T	1.32917e-08	-1.81288e-10	-1.43661	3.78422e-05	-1.81288e-10	-1.25093
124739486	chr3:124739486:C:T	3.09138e-09	-1.74566	-1.14948	2.13885e-05	-0.723665	-1.09783
124740079	chr3:124740079:A:G	1.88953e-08	-1.81288e-10	-1.08484	3.84167e-05	-1.81288e-10	-1.23586
124740091	chr3:124740091:T:A	2.6465e-07	1.55466	-4.18686e-10	0.000126968	-0.0404173	-4.18686e-10
124740279	chr3:124740279:G:A	1.34703e-08	-1.81288e-10	-1.42326	3.14204e-05	-1.81288e-10	-1.43689
124741432	chr3:124741432:A:G	2.50667e-08	-1.81288e-10	-0.802211	5.07048e-05	-1.81288e-10	-0.958331
124741614	chr3:124741614:G:A	1.6397e-06	3.37852	-4.18686e-10	0.000840483	1.84963	-4.18686e-10
124741770	chr3:124741770:G:A	1.64765e-08	-1.81288e-10	-1.22182	3.64407e-05	-1.81288e-10	-1.28867
124741887	chr3:124741887:A:G	2.41037e-08	-1.81288e-10	-0.841385	6.70302e-05	-1.81288e-10	-0.679208
124741924	chr3:124741924:A:C	4.04837e-08	-1.81288e-10	-0.322852	7.36123e-05	-1.81288e-10	-0.58554
124742068	chr3:124742068:T:G	1.41748e-08	-1.81288e-10	-1.37229	3.24488e-05	-1.81288e-10	-1.40469
124742321	chr3:124742321:G:A	1.64451e-08	-1.81288e-10	-1.22372	3.63943e-05	-1.81288e-10	-1.28994
124742429	chr3:124742429:A:G	1.03907e-07	0.619748	-4.18686e-10	6.50406e-05	-0.70934	-4.18686e-10
124742697	chr3:124742697:A:G	3.22703e-09	-1.53798	-1.31421	7.20669e-06	-1.71943	-1.18991
124742858	chr3:124742858:G:T	1.44468e-08	-1.81288e-10	-1.35328	3.29552e-05	-1.81288e-10	-1.3892
124742908	chr3:124742908:C:T	6.46875e-07	3.86213	-1.41372	0.000519986	2.80679	-1.43734
124742957	chr3:124742957:C:T	2.5743e-09	-1.75469	-1.32348	1.87866e-05	-0.762774	-1.18843
124742980	chr3:124742980:G:A	1.20478e-07	0.767714	-4.18686e-10	7.21511e-05	-0.605589	-4.18686e-10
124743211	chr3:124743211:T:G	2.70517e-09	-1.73923	-1.28936	2.12018e-05	-0.69256	-1.13771
124743412	chr3:124743412:C:T	2.67262e-09	-1.75134	-1.28935	2.00538e-05	-0.74811	-1.13782
124743480	chr3:124743480:T:C	1.34805e-08	-1.81288e-10	-1.42251	3.51496e-05	-1.81288e-10	-1.32474
124743530	chr3:124743530:C:T	2.89362e-09	-1.55091	-1.41033	6.17875e-06	-1.71808	-1.34515
124743799	chr3:124743799:C:T	2.79341e-05	6.21385	-4.18686e-10	0.00225925	2.83843	-4.18686e-10
124743890	chr3:124743890:A:ACAAC	3.51017e-07	1.83708	-4.18686e-10	0.000142927	0.0779834	-4.18686e-10
124743961	chr3:124743961:C:T	2.69352e-09	-1.7531	-1.27981	2.01745e-05	-0.75552	-1.12441
124744112	chr3:124744112:A:G	1.37911e-07	0.902855	-4.18686e-10	7.90365e-05	-0.514441	-4.18686e-10
124744139	chr3:124744139:CT:C	5.85225e-09	-1.25926	-0.997661	1.22382e-05	-1.78182	-0.597973
124744610	chr3:124744610:A:G	1.10214e-07	0.678674	-4.18686e-10	6.80321e-05	-0.664373	-4.18686e-10
124744756	chr3:124744756:GC:G	1.96911e-08	-1.81288e-10	-1.04359	5.42726e-05	-1.81288e-10	-0.890333
124744809	chr3:124744809:A:T	2.68118e-09	-1.75211	-1.28538	2.00939e-05	-0.751631	-1.1323
124745067	chr3:124745067:C:T	1.23054e-07	0.788876	-4.18686e-10	7.32061e-05	-0.591073	-4.18686e-10
124745077	chr3:124745077:A:T	1.34952e-08	-1.42141	-4.18686e-10	2.79551e-05	-1.55375	-4.18686e-10
124745295	chr3:124745295:C:A	4.55767e-07	3.12855	-1.03032	6.70078e-05	0.0434197	-0.722963
124745433	chr3:124745433:G:A	1.90249e-08	-1.81288e-10	-1.078	5.20347e-05	-1.81288e-10	-0.932441
124745795	chr3:124745795:T:G	4.99555e-06	5.39821	-0.905657	0.00019233	0.957873	-0.583011
124746284	chr3:124746284:TC:T	1.32935e-08	-1.81288e-10	-1.43648	3.15125e-05	-1.81288e-10	-1.43397
124746494	chr3:124746494:GAGA:G	1.18291e-08	-1.33459	-0.218599	3.31681e-05	-1.60685	0.224088
124746698	chr3:124746698:G:A	2.75102e-09	-1.75712	-1.25466	2.01358e-05	-0.770984	-1.11087
124746968	chr3:124746968:A:G	3.50675e-07	1.83611	-4.18686e-10	0.000142708	0.0764457	-4.18686e-10
124746985	chr3:124746985:G:C	3.61442e-07	1.86635	-4.18686e-10	0.000145713	0.0972842	-4.18686e-10
124747110	chr3:124747110:G:A	4.01675e-09	-1.76469	-0.868592	2.54812e-05	-0.817435	-0.828977
124747236	chr3:124747236:G:A	2.76333e-09	-1.74175	-1.26556	2.16286e-05	-0.706359	-1.10398
124747266	chr3:124747266:C:CA	2.6974e-09	-1.74449	-1.28697	2.07449e-05	-0.718236	-1.13381
124747460	chr3:124747460:C:T	1.20749e-07	0.769962	-4.18686e-10	7.21645e-05	-0.605403	-4.18686e-10
124747498	chr3:124747498:A:G	1.33116e-08	-1.81288e-10	-1.43512	3.39739e-05	-1.81288e-10	-1.35876
124747621	chr3:124747621:G:A	1.64342e-08	-1.81288e-10	-1.22439	4.14213e-05	-1.81288e-10	-1.16056
124747816	chr3:124747816:C:T	1.78127e-08	-1.81288e-10	-1.14384	5.34164e-05	-1.81288e-10	-0.906235
124748162	chr3:124748162:T:C	1.41564e-08	-1.81288e-10	-1.37358	3.19623e-05	-1.81288e-10	-1.41979
124748336	chr3:124748336:G:T	1.45479e-07	0.956278	-4.18686e-10	8.21516e-05	-0.475786	-4.18686e-10
124748514	chr3:124748514:C:T	7.32607e-09	-1.47547	-0.556842	2.04776e-05	-1.69295	-0.172077
124748524	chr3:124748524:C:T	1.40865e-08	-1.81288e-10	-1.37853	3.51483e-05	-1.81288e-10	-1.32477
124748569	chr3:124748569:G:T	1.62853e-08	-1.81288e-10	-1.23349	4.09675e-05	-1.81288e-10	-1.17157
124748570	chr3:124748570:G:A	1.62789e-08	-1.81288e-10	-1.23388	4.09491e-05	-1.81288e-10	-1.17202
124748801	chr3:124748801:C:T	1.02887e-07	0.609875	-4.18686e-10	6.48767e-05	-0.711864	-4.18686e-10
124748823	chr3:124748823:G:T	1.3289e-08	-1.81288e-10	-1.43681	3.23585e-05	-1.81288e-10	-1.40747
124748960	chr3:124748960:C:G	1.41498e-08	-1.81288e-10	-1.37405	3.24095e-05	-1.81288e-10	-1.4059
124749404	chr3:124749404:T:G	9.24442e-09	-1.79973	-4.18686e-10	3.72796e-05	-1.26591	-4.18686e-10
124749450	chr3:124749450:TGGCAG:T	1.32838e-08	-1.81288e-10	-1.4372	3.17104e-05	-1.81288e-10	-1.42771
124749734	chr3:124749734:C:A	1.6874e-08	-1.81288e-10	-1.19797	3.71778e-05	-1.81288e-10	-1.26864
124750575	chr3:124750575:C:A	6.13601e-09	-1.58755	-0.622022	1.77527e-05	-1.75238	-0.255429
124750717	chr3:124750717:G:A	1.00267e-05	5.90449	-0.715243	0.000179153	1.25271	-0.94882
124751335	chr3:124751335:G:A	1.34976e-08	-1.81288e-10	-1.42124	3.4178e-05	-1.81288e-10	-1.35277
124751711	chr3:124751711:C:T	1.39356e-08	-1.38931	-4.18686e-10	0.000153453	0.149046	-4.18686e-10
124752033	chr3:124752033:C:T	3.20529e-06	4.72354	-0.674736	9.07698e-05	0.533803	-0.909828
124752250	chr3:124752250:T:A	4.44663e-06	5.29828	-0.922131	0.000182452	0.899242	-0.577106
124752624	chr3:124752624:C:T	2.68138e-09	-1.78493	-1.25249	1.72195e-05	-0.931531	-1.10678
124752887	chr3:124752887:T:C	1.10972e-07	2.09658	-1.41105	0.00202172	3.95507	-1.22772
124752891	chr3:124752891:A:G	5.04608e-07	3.44609	-1.24606	0.00117361	3.04797	-0.864475
124753052	chr3:124753052:G:T	3.48342e-09	-1.78969	-0.986048	2.0424e-05	-0.970866	-0.896776
124753213	chr3:124753213:A:G	8.90839e-07	2.92381	-0.155395	0.00019153	-0.079949	0.45064
124753222	chr3:124753222:T:C	1.32986e-08	-1.81288e-10	-1.43609	3.24873e-05	-1.81288e-10	-1.4035
124753350	chr3:124753350:T:A	2.52506e-09	-1.76371	-1.33378	1.70401e-05	-0.830094	-1.21869
124753388	chr3:124753388:ATTAT:A	1.60991e-08	-1.81288e-10	-1.24499	3.21854e-05	-1.81288e-10	-1.41284
124753452	chr3:124753452:T:C	2.46802e-09	-1.74386	-1.37648	1.78666e-05	-0.716388	-1.28503
124753745	chr3:124753745:C:G	5.3866e-09	-1.19716	-1.14268	9.91654e-06	-1.7917	-0.798449
124753817	chr3:124753817:A:G	6.07882e-07	2.98047	-0.594242	0.00146472	2.29688	0.108181
124753919	chr3:124753919:C:T	1.35205e-07	0.883038	-4.18686e-10	7.81387e-05	-0.525867	-4.18686e-10
124754050	chr3:124754050:A:G	1.04326e-07	1.97843	-1.35467	0.00135045	3.44405	-1.12021
124754306	chr3:124754306:G:A	1.55793e-08	-1.79799	0.520181	1.48286e-05	-1.76733	-0.42046
124754462	chr3:124754462:A:G	2.53085e-08	-1.81288e-10	-0.79261	4.86632e-05	-1.81288e-10	-0.999429
124754551	chr3:124754551:G:C	1.61697e-08	-1.81288e-10	-1.24061	3.58469e-05	-1.81288e-10	-1.3051
124754712	chr3:124754712:A:G	1.7019e-08	-1.81288e-10	-1.18942	3.14793e-05	-1.81288e-10	-1.43502
124754716	chr3:124754716:T:C	1.38891e-08	-1.81288e-10	-1.39265	3.27398e-05	-1.81288e-10	-1.39576
124754727	chr3:124754727:G:T	1.83771e-08	-1.81288e-10	-1.11265	5.19699e-05	-1.81288e-10	-0.933687
124754740	chr3:124754740:C:T	4.39009e-08	-1.81288e-10	-0.241817	0.000195774	-1.81288e-10	0.392611
124754828	chr3:124754828:A:G	2.53246e-09	-1.6894	-1.40516	2.07591e-05	-0.510011	-1.34135
124755032	chr3:124755032:AG:A	2.52256e-09	-1.74805	-1.35043	1.7933e-05	-0.738628	-1.25908
124755047	chr3:124755047:C:T	2.47873e-09	-1.75283	-1.36317	1.72392e-05	-0.759433	-1.27773
124755065	chr3:124755065:A:T	3.57291e-08	0.210463	-0.658249	3.22942e-05	-0.984447	-0.425018
124755076	chr3:124755076:A:G	4.92885e-09	-1.25417	-1.17447	9.49664e-06	-1.78276	-0.850653
124755083	chr3:124755083:A:G	3.71238e-09	-1.27728	-1.4348	5.53048e-06	-1.7785	-1.39558
124755094	chr3:124755094:C:T	5.36026e-06	5.55671	-0.993696	0.000202063	1.0576	-0.63337
124755365	chr3:124755365:T:G	2.75694e-08	-1.81288e-10	-0.707044	4.80966e-05	-1.81288e-10	-1.01114
124755407	chr3:124755407:G:C	7.38273e-08	0.277978	-4.18686e-10	5.06215e-05	-0.959976	-4.18686e-10
124755585	chr3:124755585:T:C	2.44109e-09	-1.75227	-1.37904	1.68777e-05	-0.757157	-1.3012
124755586	chr3:124755586:G:T	2.43294e-09	-1.75598	-1.37867	1.65969e-05	-0.77452	-1.30061
124755592	chr3:124755592:A:G	1.58028e-08	-1.81288e-10	-1.26356	3.45118e-05	-1.81288e-10	-1.34305
124755777	chr3:124755777:G:A	2.45961e-09	-1.7473	-1.37645	1.73315e-05	-0.734711	-1.29711
124755865	chr3:124755865:C:T	2.40088e-09	-1.7652	-1.38271	1.57461e-05	-0.821013	-1.30675
124755954	chr3:124755954:G:T	1.67888e-08	-1.81288e-10	-1.20304	4.46311e-05	-1.81288e-10	-1.08592
124755959	chr3:124755959:A:G	1.67541e-08	-1.81288e-10	-1.20511	4.45261e-05	-1.81288e-10	-1.08828
124756354	chr3:124756354:T:G	3.76326e-09	-1.41254	-1.28592	7.66783e-06	-1.79266	-1.05466
124756364	chr3:124756364:T:G	2.6407e-09	-1.75419	-1.29851	1.87523e-05	-0.766502	-1.18653
124756531	chr3:124756531:C:T	3.84301e-08	-1.81288e-10	-0.37491	8.88464e-05	-1.81288e-10	-0.397443
124756586	chr3:124756586:C:T	8.60765e-08	0.431485	-4.18686e-10	5.58833e-05	-0.861087	-4.18686e-10
124756786	chr3:124756786:A:T	2.31314e-09	-1.75075	-1.43439	1.56071e-05	-0.746323	-1.3903
124756875	chr3:124756875:T:C	3.68929e-08	-1.81288e-10	-0.415732	6.77589e-05	-1.81288e-10	-0.668396
124756900	chr3:124756900:C:T	6.64827e-06	5.36361	-0.585251	0.000143155	0.916794	-0.837215
124756957	chr3:124756957:G:T	1.5181e-06	3.50166	-0.200195	0.00426692	2.79105	0.683246
124756958	chr3:124756958:T:G	2.49961e-09	-1.73583	-1.37179	1.8328e-05	-0.686068	-1.28985
124757052	chr3:124757052:C:T	2.46069e-09	-1.75009	-1.37321	1.71896e-05	-0.747348	-1.2927
124757248	chr3:124757248:A:G	1.56684e-06	3.53536	-0.202294	0.00440591	2.82238	0.68397
124757331	chr3:124757331:G:A	1.09911e-06	3.53491	-0.556402	0.000178848	0.306964	-0.00478136
124757345	chr3:124757345:T:C	3.84383e-09	-1.77257	-0.904715	2.34795e-05	-0.858865	-0.869358
124757514	chr3:124757514:G:A	2.21006e-08	-0.928147	-4.18686e-10	2.65613e-05	-1.6049	-4.18686e-10
124757841	chr3:124757841:G:C	2.49468e-09	-1.73583	-1.37377	1.8259e-05	-0.686572	-1.29312
124757874	chr3:124757874:G:A	1.47596e-08	-1.81288e-10	-1.33186	3.32392e-05	-1.81288e-10	-1.38062
124757911	chr3:124757911:ACAGT:A	1.68306e-08	-1.81288e-10	-1.20055	3.31614e-05	-1.81288e-10	-1.38296
124757951	chr3:124757951:T:G	1.48155e-08	-1.81288e-10	-1.32808	3.15997e-05	-1.81288e-10	-1.4312
124758001	chr3:124758001:C:T	1.56849e-08	-1.81288e-10	-1.27105	3.21586e-05	-1.81288e-10	-1.41367
124758081	chr3:124758081:T:C	2.37107e-09	-1.79184	-1.36857	1.35482e-05	-0.99414	-1.28396
124758142	chr3:124758142:CA:C	2.31959e-09	-1.75905	-1.42331	1.53065e-05	-0.790654	-1.36542
124758413	chr3:124758413:A:G	2.44002e-09	-1.76262	-1.36913	1.63415e-05	-0.804015	-1.28663
124758491	chr3:124758491:A:G	1.45354e-08	-1.81288e-10	-1.34717	5.692e-05	-1.81288e-10	-0.842706
124758658	chr3:124758658:T:C	1.56862e-08	-1.81288e-10	-1.27097	3.21604e-05	-1.81288e-10	-1.41362
124758833	chr3:124758833:C:T	1.89488e-07	2.59506	-1.37449	0.00244101	4.08145	-1.16563
124759211	chr3:124759211:G:A	2.40838e-09	-1.75618	-1.38861	1.63626e-05	-0.772883	-1.31647
124759782	chr3:124759782:C:A	3.56599e-08	-1.81288e-10	-0.449724	6.57659e-05	-1.81288e-10	-0.69825
124759847	chr3:124759847:C:G	1.81857e-07	2.54917	-1.3697	0.00232852	4.02353	-1.1549
124759887	chr3:124759887:A:G	1.39289e-06	3.46795	-0.25256	0.00386285	2.75943	0.615375
124759912	chr3:124759912:T:G	4.70672e-08	-0.172174	-4.18686e-10	0.0249799	5.24148	-4.18686e-10
124760001	chr3:124760001:T:C	1.04674e-07	0.627096	-4.18686e-10	6.36089e-05	-0.731598	-4.18686e-10
124760113	chr3:124760113:G:C	2.6783e-09	-1.74551	-1.29306	1.9951e-05	-0.725125	-1.16595
124760365	chr3:124760365:C:T	1.07887e-05	5.68096	-0.418454	0.000474829	1.15018	0.128422
124760453	chr3:124760453:T:C	2.42886e-09	-1.74924	-1.38708	1.68926e-05	-0.743373	-1.3141
124760596	chr3:124760596:G:C	1.54081e-08	-1.81288e-10	-1.28886	6.52351e-05	-1.81288e-10	-0.706355
124760733	chr3:124760733:C:T	2.43127e-09	-1.74159	-1.39375	1.72333e-05	-0.710524	-1.32699
124760734	chr3:124760734:T:A	1.33833e-06	3.40848	-0.233047	0.00371433	2.6917	0.643899
124761040	chr3:124761040:T:C	5.56841e-08	-0.00405613	-4.18686e-10	4.19492e-05	-1.14789	-4.18686e-10
124761557	chr3:124761557:G:A	9.69678e-08	0.550628	-4.18686e-10	6.04194e-05	-0.783042	-4.18686e-10
124761583	chr3:124761583:A:G	2.4291e-09	-1.74955	-1.38668	1.02927e-05	-1.27162	-1.2813
124761659	chr3:124761659:A:G	1.93772e-08	-1.81288e-10	-1.05965	5.50462e-05	-1.81288e-10	-0.876178
124761796	chr3:124761796:T:C	1.33537e-06	3.45723	-0.284021	0.00369089	2.73788	0.591396
124761811	chr3:124761811:C:T	1.48489e-08	-1.81288e-10	-1.32583	3.38371e-05	-1.81288e-10	-1.36279
124761881	chr3:124761881:G:A	1.12321e-08	-1.60497	-4.18686e-10	2.24838e-05	-1.77156	-4.18686e-10
124761996	chr3:124761996:A:G	2.43772e-09	-1.74544	-1.38724	1.7187e-05	-0.725896	-1.3143
124762205	chr3:124762205:G:A	3.96764e-09	-1.74395	-0.90163	2.70637e-05	-0.719387	-0.866772
124762370	chr3:124762370:T:TGTCA	2.60357e-08	-1.81288e-10	-0.764283	4.52153e-05	-1.81288e-10	-1.07292
124762614	chr3:124762614:A:T	1.1694e-07	2.10433	-1.36642	0.00161276	3.64688	-1.14553
124762659	chr3:124762659:G:A	9.21966e-09	-1.80241	-4.18686e-10	2.61011e-05	-1.62238	-4.18686e-10
124763140	chr3:124763140:A:G	2.51247e-09	-1.69878	-1.4037	1.79807e-05	-0.55766	-1.43739
124763314	chr3:124763314:A:G	1.42553e-08	-1.81288e-10	-1.36662	5.36629e-05	-1.81288e-10	-0.90163
124763375	chr3:124763375:C:T	1.10613e-08	-0.39538	-1.22492	0.000257887	1.88245	-1.21428
124763647	chr3:124763647:TTTGTTGAAC:T	6.55486e-09	-1.04226	-1.10128	1.0307e-05	-1.80239	-0.749136
124763922	chr3:124763922:C:T	1.4826e-08	-1.81288e-10	-1.32737	3.81642e-05	-1.81288e-10	-1.24245
124764022	chr3:124764022:C:T	7.57208e-08	1.69282	-1.38952	3.42753e-05	-0.0403285	-1.3096
124764110	chr3:124764110:G:A	9.2754e-09	-1.79639	-4.18686e-10	2.26727e-05	-1.76319	-4.18686e-10
124764242	chr3:124764242:C:G	9.44455e-07	3.79213	-0.965272	8.06058e-05	0.609084	-1.10386
124764328	chr3:124764328:G:A	1.46591e-08	-1.81288e-10	-1.33869	5.04873e-05	-1.81288e-10	-0.96263
124764343	chr3:124764343:G:A	3.20124e-09	-1.52115	-1.33907	4.63609e-05	0.317356	-1.36525
124764383	chr3:124764383:G:A	2.76982e-09	-1.61509	-1.38988	5.38598e-06	-1.77304	-1.42752
124764650	chr3:124764650:C:T	1.43462e-08	-1.81288e-10	-1.36027	5.58566e-05	-1.81288e-10	-0.861563
124764668	chr3:124764668:C:T	1.56774e-08	-1.81288e-10	-1.27153	3.51381e-05	-1.81288e-10	-1.32506
124764680	chr3:124764680:T:A	1.2123e-08	-1.57115	0.0425054	3.34239e-05	-1.69389	0.318812
124764694	chr3:124764694:G:A	5.24157e-09	-1.7152	-0.651928	3.6353e-05	-0.681095	-0.60998
124764850	chr3:124764850:T:C	5.13453e-09	-1.72581	-0.661951	3.47181e-05	-0.715918	-0.621172
124764986	chr3:124764986:C:T	2.40067e-09	-1.77789	-1.37011	1.38416e-05	-0.951444	-1.30523
124765226	chr3:124765226:T:C	4.0609e-09	-1.73563	-0.886712	2.68345e-05	-0.754577	-0.840085
124765302	chr3:124765302:TGTTGGTATTTGGATTAAA:T	1.38142e-08	-1.81288e-10	-1.39805	3.15199e-05	-1.81288e-10	-1.43373
124765340	chr3:124765340:G:T	2.84692e-09	-1.61461	-1.3629	7.65756e-06	-1.5638	-1.28486
124765472	chr3:124765472:A:G	5.09401e-09	-1.71508	-0.680604	3.548e-05	-0.677498	-0.637885
124765659	chr3:124765659:G:A	1.33515e-08	-1.81288e-10	-1.43212	3.17772e-05	-1.81288e-10	-1.4256
124765702	chr3:124765702:ATTCATCT:A	4.74031e-09	-1.70929	-0.758353	3.34502e-05	-0.656699	-0.717596
124766218	chr3:124766218:T:C	1.067e-08	-0.505386	-1.15093	6.08914e-05	-0.154478	-0.620781
124766388	chr3:124766388:A:G	4.50731e-09	-1.73264	-0.785409	2.98639e-05	-0.741549	-0.746154
124766550	chr3:124766550:T:C	1.33624e-08	-1.81288e-10	-1.43131	4.26075e-05	-1.81288e-10	-1.13232
124766663	chr3:124766663:T:C	1.79279e-08	-1.81288e-10	-1.13739	4.87033e-05	-1.81288e-10	-0.998605
124766953	chr3:124766953:G:A	4.68912e-09	-1.72297	-0.755534	3.12034e-05	-0.703311	-0.740513
124767023	chr3:124767023:A:G	3.33746e-09	-1.72281	-1.09573	2.25904e-05	-0.728324	-1.0385
124767179	chr3:124767179:A:G	4.51656e-09	-1.73594	-0.78006	2.96044e-05	-0.755398	-0.741032
124767496	chr3:124767496:G:A	5.14906e-09	-1.72494	-0.659996	3.48296e-05	-0.711228	-0.622655
124768066	chr3:124768066:G:A	2.39967e-08	-1.81288e-10	-0.845833	4.47465e-05	-1.81288e-10	-1.08334
124768253	chr3:124768253:C:T	4.55784e-09	-1.73395	-0.772953	3.00518e-05	-0.747907	-0.733521
124768363	chr3:124768363:T:C	2.80408e-08	-1.81288e-10	-0.69009	8.91663e-05	-1.81288e-10	-0.393849
124768367	chr3:124768367:C:T	3.22792e-08	-1.81288e-10	-0.549327	6.04287e-05	-1.81288e-10	-0.782888
124768528	chr3:124768528:G:A	5.06162e-09	-1.1749	-1.22717	3.32919e-05	-0.634886	-0.744151
124768596	chr3:124768596:T:C	2.91236e-09	-1.60384	-1.35095	7.70409e-06	-1.57499	-1.26761
124768624	chr3:124768624:GTTTTC:G	2.07552e-08	-1.81288e-10	-0.990955	5.62234e-05	-1.81288e-10	-0.855018
124768683	chr3:124768683:C:T	1.38666e-08	-1.39427	-4.18686e-10	2.67414e-05	-1.59814	-4.18686e-10
124768713	chr3:124768713:G:A	1.57756e-08	-1.81288e-10	-1.26528	6.76862e-05	-1.81288e-10	-0.66947
124768720	chr3:124768720:T:C	1.4698e-08	-1.81288e-10	-1.33604	5.77823e-05	-1.81288e-10	-0.827668
124769002	chr3:124769002:A:G	3.51661e-09	-1.62639	-1.13986	9.22003e-06	-1.56205	-1.10092
124769254	chr3:124769254:T:A	1.00871e-07	0.590091	-4.18686e-10	6.31377e-05	-0.739034	-4.18686e-10
124769309	chr3:124769309:G:A	1.47314e-08	-1.81288e-10	-1.33377	5.81058e-05	-1.81288e-10	-0.822086
124769420	chr3:124769420:G:A	4.89983e-09	-1.72632	-0.708232	3.30852e-05	-0.718535	-0.66673
124769710	chr3:124769710:G:A	3.46241e-09	-1.60318	-1.1786	8.25016e-06	-1.75379	-1.02033
124769734	chr3:124769734:CAGAT:C	3.4715e-08	-1.81288e-10	-0.476579	6.42066e-05	-1.81288e-10	-0.722246
124769763	chr3:124769763:T:G	2.90815e-09	-1.59382	-1.36241	7.49799e-06	-1.58568	-1.28403
124769985	chr3:124769985:A:G	1.3464e-08	-1.81288e-10	-1.42374	3.15337e-05	-1.81288e-10	-1.43329
124770193	chr3:124770193:C:T	2.0094e-08	-1.81288e-10	-1.02333	4.19884e-05	-1.81288e-10	-1.14696
124770234	chr3:124770234:G:A	1.34677e-08	-1.81288e-10	-1.42345	3.1529e-05	-1.81288e-10	-1.43344
124770765	chr3:124770765:T:TGAA	1.10252e-08	-0.445686	-1.17788	6.12332e-05	-0.100905	-0.668757
124771087	chr3:124771087:TG:T	4.41298e-09	-1.72572	-0.813485	2.99612e-05	-0.715133	-0.769317
124771139	chr3:124771139:T:TA	1.52989e-08	-1.81288e-10	-1.29597	6.34223e-05	-1.81288e-10	-0.734536
124771241	chr3:124771241:A:G	2.89904e-09	-1.60757	-1.3518	7.74657e-06	-1.57097	-1.26613
124771243	chr3:124771243:T:A	2.77005e-09	-1.74214	-1.26275	6.4339e-06	-1.60331	-1.41946
124771728	chr3:124771728:G:A	2.28929e-09	-1.79656	-1.39895	1.16299e-05	-1.08561	-1.34517
124771790	chr3:124771790:G:A	7.32495e-09	-0.775866	-1.2566	5.29771e-05	-0.113103	-0.801388
124772079	chr3:124772079:GT:G	4.32152e-09	-1.7197	-0.840444	2.96164e-05	-0.69333	-0.802693
124772182	chr3:124772182:G:A	9.78219e-08	0.559398	-4.18686e-10	6.19406e-05	-0.758175	-4.18686e-10
124772670	chr3:124772670:T:C	6.12802e-09	-0.858876	-1.352	1.84608e-05	-0.620453	-1.34825
124772795	chr3:124772795:C:A	1.56171e-08	-1.81288e-10	-1.27538	6.67992e-05	-1.81288e-10	-0.68266
124772812	chr3:124772812:T:C	3.098e-09	-1.50745	-1.38554	6.53521e-06	-1.65812	-1.34903
124773027	chr3:124773027:T:C	5.41318e-09	-1.70152	-0.633391	4.00312e-05	-0.605477	-0.589215
124773153	chr3:124773153:C:T	5.04098e-09	-1.69954	-0.706607	3.49871e-05	-0.619723	-0.709648
124773423	chr3:124773423:C:T	1.71539e-08	-1.81288e-10	-1.18152	4.46315e-05	-1.81288e-10	-1.08591
124773764	chr3:124773764:T:C	1.90304e-08	-1.81288e-10	-1.07772	5.21248e-05	-1.81288e-10	-0.930711
124773887	chr3:124773887:T:C	3.27495e-09	-1.41779	-1.41965	6.11215e-06	-1.64019	-1.43388
124774581	chr3:124774581:A:G	3.25995e-09	-1.75554	-1.0865	2.01441e-05	-0.834646	-1.04679
124774714	chr3:124774714:T:C	1.47765e-08	-1.57802	0.247313	3.93783e-05	-1.69829	0.487153
124774782	chr3:124774782:A:AG	3.62571e-09	-1.74975	-0.985946	2.20321e-05	-0.80904	-0.982811
124775013	chr3:124775013:T:C	3.16041e-08	0.859633	-1.4301	2.18722e-05	-0.364785	-1.43435
124775183	chr3:124775183:G:A	7.21015e-09	-1.28605	-0.762208	9.96737e-06	-1.80222	-0.782815
124775274	chr3:124775274:ATGTT:A	2.54396e-09	-1.78	-1.31003	5.9837e-06	-1.72525	-1.37006
124775293	chr3:124775293:AGT:A	9.26526e-09	-1.79748	-4.18686e-10	2.85424e-05	-1.53296	-4.18686e-10
124775385	chr3:124775385:G:A	1.92852e-08	-1.81288e-10	-1.06441	5.31996e-05	-1.81288e-10	-0.910301
124775439	chr3:124775439:C:T	3.21013e-09	-1.74545	-1.11199	2.05667e-05	-0.789164	-1.07151
124775626	chr3:124775626:A:G	2.48902e-08	-1.81288e-10	-0.809279	5.40162e-05	-1.81288e-10	-0.895068
124776023	chr3:124776023:C:T	2.95444e-08	-1.81288e-10	-0.637855	5.48254e-05	-1.81288e-10	-0.880198
124776263	chr3:124776263:GCAC:G	9.32915e-09	-1.79061	-4.18686e-10	2.9095e-05	-1.51379	-4.18686e-10
124776870	chr3:124776870:CTTTT:C	3.44746e-09	-1.76987	-1.01625	2.03071e-05	-0.902308	-0.971074
124776880	chr3:124776880:A:G	3.41842e-09	-1.77024	-1.02433	2.00974e-05	-0.904042	-0.979717
124777291	chr3:124777291:G:A	8.31361e-09	-0.758603	-1.14725	6.72407e-05	-0.0733016	-0.602771
124777311	chr3:124777311:G:A	3.3777e-09	-1.76962	-1.03693	1.98974e-05	-0.900648	-0.993113
124777480	chr3:124777480:C:T	1.04014e-08	-1.68181	-4.18686e-10	6.13629e-05	-0.767547	-4.18686e-10
124777596	chr3:124777596:T:C	1.15358e-07	0.724285	-4.18686e-10	6.93816e-05	-0.64473	-4.18686e-10
124777623	chr3:124777623:A:C	1.90308e-08	-1.81288e-10	-1.07769	5.23411e-05	-1.81288e-10	-0.92657
124777630	chr3:124777630:T:C	3.35945e-09	-1.77257	-1.0394	1.95129e-05	-0.917573	-0.995704
124777682	chr3:124777682:T:C	2.68038e-09	-1.60862	-1.42917	5.5123e-06	-1.75408	-1.42329
124778022	chr3:124778022:T:C	9.34926e-09	-1.78845	-4.18686e-10	2.94375e-05	-1.50208	-4.18686e-10
124778940	chr3:124778940:T:A	3.04499e-08	-1.81288e-10	-0.607669	5.8967e-05	-1.81288e-10	-0.807374
124779119	chr3:124779119:C:T	5.33916e-09	-1.33475	-1.01394	1.99744e-05	-1.45144	-0.438458
124779248	chr3:124779248:C:CA	3.39148e-09	-1.77527	-1.02721	1.94775e-05	-0.932271	-0.982821
124779258	chr3:124779258:G:A	3.37422e-09	-1.77709	-1.0305	1.92104e-05	-0.942681	-0.986219
124779326	chr3:124779326:G:A	5.75877e-09	-1.05116	-1.22187	0.000135042	1.10625	-1.08502
124779429	chr3:124779429:C:T	3.3183e-09	-1.77571	-1.04859	1.90019e-05	-0.935402	-1.00441
124779682	chr3:124779682:T:G	2.34613e-08	-1.81288e-10	-0.868397	4.2888e-05	-1.81288e-10	-1.12576
124779810	chr3:124779810:G:A	1.59381e-08	-1.25504	-4.18686e-10	2.70543e-05	-1.5865	-4.18686e-10
124779896	chr3:124779896:T:C	3.52804e-09	-1.7735	-0.989514	2.05233e-05	-0.922306	-0.940486
124780217	chr3:124780217:CAAAGCCACTGCTCCATTCACCCCCA:C	8.36229e-09	-0.731347	-1.16867	6.71145e-05	-0.0381019	-0.63985
124780838	chr3:124780838:C:T	2.45626e-09	-1.69094	-1.43417	5.8792e-06	-1.68022	-1.43271
124780882	chr3:124780882:G:A	3.58427e-09	-1.3181	-1.42909	1.28635e-05	-0.904562	-1.4254
124781080	chr3:124781080:T:G	2.54587e-08	-1.81288e-10	-0.786693	5.48864e-05	-1.81288e-10	-0.879086
124781247	chr3:124781247:C:T	2.52551e-09	-1.66576	-1.43155	5.6021e-06	-1.73506	-1.42616
124781694	chr3:124781694:C:G	1.03638e-06	3.58295	-0.663206	4.84277e-05	-0.110744	-0.893536
124781940	chr3:124781940:G:A	1.2555e-08	-0.0761477	-1.41748	1.21923e-05	-0.95905	-1.4245
124781973	chr3:124781973:C:T	3.01017e-09	-1.54988	-1.37188	6.94209e-06	-1.6454	-1.30135
124782066	chr3:124782066:C:T	1.14364e-07	0.715632	-4.18686e-10	6.89102e-05	-0.651547	-4.18686e-10
124782225	chr3:124782225:A:G	3.52171e-09	-1.61487	-1.14993	1.12832e-05	-1.27897	-1.18207
124782369	chr3:124782369:G:A	9.60547e-09	-1.80112	0.0397029	2.51575e-05	-1.58032	-0.0788718
124782375	chr3:124782375:G:A	3.1081e-09	-1.65723	-1.23251	1.11095e-05	-1.21653	-1.26002
124782496	chr3:124782496:T:A	1.87048e-08	-1.09497	-4.18686e-10	9.76925e-05	-0.302527	-4.18686e-10
124782510	chr3:124782510:G:A	1.08067e-07	0.658997	-4.18686e-10	6.63291e-05	-0.689723	-4.18686e-10
124782586	chr3:124782586:G:A	1.01447e-07	0.595783	-4.18686e-10	6.35293e-05	-0.73285	-4.18686e-10
124782703	chr3:124782703:C:CA	1.13149e-07	0.704954	-4.18686e-10	6.84849e-05	-0.657738	-4.18686e-10
124782735	chr3:124782735:G:A	6.26703e-09	-0.921358	-1.26709	1.28231e-05	-1.72896	-0.604145
124783409	chr3:124783409:T:C	1.38826e-08	-1.81288e-10	-1.39311	3.17984e-05	-1.81288e-10	-1.42494
124783484	chr3:124783484:G:A	3.57473e-09	-1.6055	-1.14436	8.39332e-06	-1.75538	-1.00153
124784363	chr3:124784363:G:A	6.36968e-09	-0.851856	-1.32035	1.14739e-05	-1.70819	-0.736085
124784727	chr3:124784727:G:C	1.16877e-07	0.737371	-4.18686e-10	7.00786e-05	-0.634734	-4.18686e-10
124784927	chr3:124784927:C:T	1.17738e-07	0.744708	-4.18686e-10	7.03701e-05	-0.630583	-4.18686e-10
124785438	chr3:124785438:A:C	2.70279e-09	-1.70949	-1.31998	7.72814e-06	-1.7402	-1.09929
124785715	chr3:124785715:G:A	1.88055e-08	-1.81288e-10	-1.0896	5.0478e-05	-1.81288e-10	-0.962815
124785827	chr3:124785827:T:C	1.77698e-08	-1.81288e-10	-1.14625	8.50425e-05	-1.81288e-10	-0.4412
124786191	chr3:124786191:C:T	1.34074e-07	0.874639	-4.18686e-10	7.67672e-05	-0.543574	-4.18686e-10
124786293	chr3:124786293:T:C	1.16346e-07	0.732819	-4.18686e-10	6.97287e-05	-0.639739	-4.18686e-10
124786296	chr3:124786296:G:C	1.30134e-08	-0.702294	-0.755481	0.000275971	1.2565	-0.520559
124786548	chr3:124786548:A:G	6.97124e-09	-0.843045	-1.23891	1.3979e-05	-1.70556	-0.541234
124786681	chr3:124786681:T:A	9.26182e-09	-1.79785	-4.18686e-10	2.79301e-05	-1.55465	-4.18686e-10
124786731	chr3:124786731:A:C	1.50669e-08	-1.81288e-10	-1.31125	3.241e-05	-1.81288e-10	-1.40588
124787422	chr3:124787422:G:A	6.88944e-09	-0.840741	-1.25302	1.35779e-05	-1.70485	-0.57106
124788137	chr3:124788137:C:G	2.31192e-09	-1.76809	-1.41758	6.55628e-06	-1.58092	-1.42301
124788218	chr3:124788218:A:T	1.4029e-08	-1.81288e-10	-1.38262	3.20078e-05	-1.81288e-10	-1.41837
124789277	chr3:124789277:T:C	1.13252e-07	0.705862	-4.18686e-10	6.84753e-05	-0.657879	-4.18686e-10
124790945	chr3:124790945:G:T	9.34577e-09	-1.78883	-4.18686e-10	2.95685e-05	-1.49764	-4.18686e-10
124791097	chr3:124791097:C:T	1.02966e-07	0.610643	-4.18686e-10	6.43088e-05	-0.720656	-4.18686e-10
124791458	chr3:124791458:A:G	2.62241e-08	-1.81288e-10	-0.757074	5.69027e-05	-1.81288e-10	-0.843008
124791533	chr3:124791533:T:C	1.3622e-08	-1.81288e-10	-1.41207	3.17607e-05	-1.81288e-10	-1.42612
124792103	chr3:124792103:G:A	1.65574e-08	-1.21691	-4.18686e-10	3.02794e-05	-1.47389	-4.18686e-10
124792205	chr3:124792205:C:A	3.16753e-09	-1.78841	-1.08239	2.05953e-05	-0.7349	-1.12439
124792329	chr3:124792329:C:A	9.8769e-09	-1.73355	-4.18686e-10	2.21942e-05	-1.78452	-4.18686e-10
124792348	chr3:124792348:G:T	2.40336e-08	-1.81288e-10	-0.8443	6.14979e-05	-1.81288e-10	-0.765349
124792356	chr3:124792356:G:A	5.69504e-08	-1.81288e-10	0.0184292	0.000240972	-1.81288e-10	0.60033
124792896	chr3:124792896:G:A	9.28513e-09	-1.79534	-4.18686e-10	2.83921e-05	-1.53824	-4.18686e-10
124793340	chr3:124793340:G:A	1.33278e-08	-1.81288e-10	-1.4339	3.14054e-05	-1.81288e-10	-1.43737
124793391	chr3:124793391:C:T	1.81208e-08	-1.81288e-10	-1.12669	8.82454e-05	-1.81288e-10	-0.404231
124793751	chr3:124793751:C:T	2.49239e-08	-1.81288e-10	-0.807923	5.41687e-05	-1.81288e-10	-0.892249
124793780	chr3:124793780:G:C	1.72446e-08	-1.81288e-10	-1.17625	8.04091e-05	-1.81288e-10	-0.497225
124793927	chr3:124793927:G:C	2.46367e-09	-1.686	-1.4361	6.28755e-06	-1.61314	-1.43264
124794113	chr3:124794113:G:C	1.40436e-08	-1.81288e-10	-1.38158	3.20278e-05	-1.81288e-10	-1.41775
124794211	chr3:124794211:A:T	4.90886e-08	-0.130125	-4.18686e-10	5.91771e-05	-0.803817	-4.18686e-10
124794295	chr3:124794295:C:T	6.59457e-09	-0.893666	-1.24384	1.36379e-05	-1.72117	-0.550334
124794497	chr3:124794497:T:C	2.78587e-09	-1.67445	-1.32474	1.32211e-05	-0.912438	-1.3901
124794787	chr3:124794787:A:G	1.57835e-08	-1.81288e-10	-1.26478	3.44798e-05	-1.81288e-10	-1.34398
124795281	chr3:124795281:G:A	9.26189e-09	-1.79784	-4.18686e-10	2.45506e-05	-1.68361	-4.18686e-10
124795349	chr3:124795349:T:C	1.97177e-08	-1.81288e-10	-1.04224	4.33738e-05	-1.81288e-10	-1.1145
124795597	chr3:124795597:C:T	1.15773e-07	0.727879	-4.18686e-10	6.95261e-05	-0.642649	-4.18686e-10
124796060	chr3:124796060:G:A	1.5737e-08	-1.81288e-10	-1.26774	3.35565e-05	-1.81288e-10	-1.37112
124796122	chr3:124796122:TG:T	1.94764e-08	-1.81288e-10	-1.05455	9.40855e-05	-1.81288e-10	-0.340148
124796461	chr3:124796461:A:G	3.76285e-09	-1.54353	-1.15504	7.86153e-06	-1.65495	-1.16742
124796467	chr3:124796467:G:A	3.44334e-09	-1.51161	-1.2757	1.79123e-05	-1.11559	-0.883274
124796548	chr3:124796548:G:A	4.27865e-09	-1.33158	-1.23853	2.61195e-05	-0.857446	-0.764225
124796651	chr3:124796651:T:C	7.11446e-09	-0.830957	-1.23066	1.43124e-05	-1.70067	-0.522548
124796789	chr3:124796789:C:T	1.13536e-07	-1.81288e-10	0.708371	0.000551179	-1.81288e-10	1.42771
124797029	chr3:124797029:A:G	4.11104e-09	-1.80226	-0.807815	1.545e-05	-1.3413	-0.805436
124797367	chr3:124797367:G:A	2.95327e-08	-1.81288e-10	-0.638251	5.4518e-05	-1.81288e-10	-0.88582
124797384	chr3:124797384:G:A	6.46921e-09	-1.73469	-0.422009	4.1644e-05	-0.742458	-0.412735
124797847	chr3:124797847:C:T	1.34081e-08	-1.81288e-10	-1.42789	3.15441e-05	-1.81288e-10	-1.43297
124797848	chr3:124797848:G:A	4.1071e-09	-1.78428	-0.826755	2.19505e-05	-0.984565	-0.810994
124797917	chr3:124797917:C:T	1.38794e-08	-1.81288e-10	-1.39334	3.14463e-05	-1.81288e-10	-1.43607
124798896	chr3:124798896:T:C	2.01334e-08	-1.81288e-10	-1.02137	4.41149e-05	-1.81288e-10	-1.09756
124799473	chr3:124799473:T:C	5.24283e-09	-0.963462	-1.40343	8.47936e-06	-1.74011	-1.0066
124799474	chr3:124799474:G:A	5.20708e-09	-0.958578	-1.41515	8.12695e-06	-1.73878	-1.05038
124799671	chr3:124799671:AGAAG:A	5.27704e-09	-0.983647	-1.37674	9.45244e-06	-1.74373	-0.894352
124799684	chr3:124799684:C:T	9.28383e-09	-1.79548	-4.18686e-10	2.30848e-05	-1.74518	-4.18686e-10
124799899	chr3:124799899:G:A	1.39324e-08	-1.81288e-10	-1.38953	3.33802e-05	-1.81288e-10	-1.37639
124800087	chr3:124800087:C:T	1.78369e-08	-1.81288e-10	-1.14248	4.12685e-05	-1.81288e-10	-1.16425
124801351	chr3:124801351:G:A	1.82618e-08	-1.81288e-10	-1.11894	3.71883e-05	-1.81288e-10	-1.26836
124801573	chr3:124801573:T:C	1.3769e-08	-1.81288e-10	-1.40133	3.14221e-05	-1.81288e-10	-1.43684
124801815	chr3:124801815:C:T	1.43236e-08	-1.81288e-10	-1.36184	3.49358e-05	-1.81288e-10	-1.33084
124802188	chr3:124802188:T:C	2.36389e-09	-1.79976	-1.36368	8.34357e-06	-1.37146	-1.3914
124802416	chr3:124802416:G:A	2.59847e-09	-1.73307	-1.33575	1.32648e-05	-0.87294	-1.42629
124802448	chr3:124802448:G:A	1.36431e-08	-1.81288e-10	-1.41052	3.15539e-05	-1.81288e-10	-1.43265
124802468	chr3:124802468:G:A	1.00695e-08	-1.71424	-4.18686e-10	2.19408e-05	-1.79601	-4.18686e-10
124802671	chr3:124802671:G:T	4.21051e-09	-1.2776	-1.30857	2.81544e-05	-0.29291	-1.25374
124802672	chr3:124802672:C:T	4.25361e-09	-1.26957	-1.30642	2.8615e-05	-0.279258	-1.25116
124802996	chr3:124802996:G:A	1.91986e-08	-1.81288e-10	-1.06892	3.48645e-05	-1.81288e-10	-1.33288
124803035	chr3:124803035:G:A	9.27203e-09	-1.79675	-4.18686e-10	2.92079e-05	-1.50991	-4.18686e-10
124803356	chr3:124803356:A:G	2.13362e-08	-1.81288e-10	-0.963344	4.75568e-05	-1.81288e-10	-1.02243
124803449	chr3:124803449:T:C	1.40012e-08	-1.81288e-10	-1.38461	3.16023e-05	-1.81288e-10	-1.43112
124803551	chr3:124803551:C:T	1.04028e-08	-1.68168	-4.18686e-10	2.21747e-05	-1.7854	-4.18686e-10
124803628	chr3:124803628:G:A	4.93973e-09	-1.39588	-1.03057	3.34405e-05	-0.960054	-0.414529
124803759	chr3:124803759:T:G	2.58249e-09	-1.704	-1.371	6.06886e-06	-1.79307	-1.28811
124803908	chr3:124803908:G:A	9.74353e-08	0.555437	-4.18686e-10	6.2063e-05	-0.756201	-4.18686e-10
124803986	chr3:124803986:C:T	1.39613e-08	-1.81288e-10	-1.38746	6.0749e-05	-1.81288e-10	-0.777602
124804124	chr3:124804124:A:G	3.71811e-09	-1.61726	-1.09328	2.1628e-05	-1.29856	-0.511805
124804211	chr3:124804211:C:T	2.15503e-08	-1.81288e-10	-0.953363	4.69235e-05	-1.81288e-10	-1.03583
124804362	chr3:124804362:A:G	5.55262e-09	-0.951295	-1.35819	5.94698e-06	-1.69722	-1.40425
124804932	chr3:124804932:G:A	1.48428e-08	-1.81288e-10	-1.32624	3.22366e-05	-1.81288e-10	-1.41125
124805603	chr3:124805603:T:C	1.52847e-08	-1.81288e-10	-1.2969	3.27153e-05	-1.81288e-10	-1.39651
124805612	chr3:124805612:C:T	1.51662e-08	-1.81288e-10	-1.30468	3.25867e-05	-1.81288e-10	-1.40045
124806164	chr3:124806164:T:A	2.72337e-09	-1.77013	-1.25175	8.3621e-06	-1.50343	-1.25721
124806202	chr3:124806202:A:G	5.13151e-09	-1.50171	-0.886642	1.06224e-05	-1.79872	-0.722668
124806224	chr3:124806224:G:A	2.74512e-09	-1.79828	-1.21565	1.20037e-05	-1.20429	-1.19485
124806342	chr3:124806342:T:C	2.93717e-09	-1.56636	-1.37995	9.06844e-06	-1.25457	-1.42498
124806343	chr3:124806343:G:A	1.34814e-08	-1.81288e-10	-1.42244	3.14812e-05	-1.81288e-10	-1.43496
124806370	chr3:124806370:C:T	1.74019e-08	-1.16717	-4.18686e-10	2.51116e-05	-1.66102	-4.18686e-10
124806652	chr3:124806652:T:C	2.15586e-08	-1.81288e-10	-0.952976	4.69404e-05	-1.81288e-10	-1.03547
124806982	chr3:124806982:C:T	1.43142e-08	-1.81288e-10	-1.3625	3.2181e-05	-1.81288e-10	-1.41297
124807244	chr3:124807244:C:T	1.70358e-08	-1.81288e-10	-1.18843	3.63312e-05	-1.81288e-10	-1.29167
124807339	chr3:124807339:C:T	2.74766e-09	-1.80013	-1.21287	1.17456e-05	-1.22908	-1.1918
124807641	chr3:124807641:A:G	4.25203e-09	-1.18615	-1.39021	6.71054e-06	-1.54557	-1.4351
124807814	chr3:124807814:C:T	2.13993e-08	-1.81288e-10	-0.960392	3.74696e-05	-1.81288e-10	-1.26082
124807869	chr3:124807869:G:A	2.19518e-09	-1.80222	-1.43527	6.13701e-06	-1.63905	-1.43097
124808119	chr3:124808119:T:C	2.15523e-08	-1.81288e-10	-0.953267	4.69275e-05	-1.81288e-10	-1.03575
124808151	chr3:124808151:T:C	9.22519e-09	-1.80181	-4.18686e-10	2.56259e-05	-1.64075	-4.18686e-10
124808587	chr3:124808587:TG:T	2.21777e-08	-1.81288e-10	-0.924664	4.93042e-05	-1.81288e-10	-0.986342
124809577	chr3:124809577:T:C	2.36748e-09	-1.80126	-1.36067	2.27708e-05	-0.499623	-1.25925
124809641	chr3:124809641:C:T	2.28269e-08	0.337725	-1.23353	2.94131e-05	-0.200429	-1.30248
124809877	chr3:124809877:T:C	1.3295e-08	-1.81288e-10	-1.43636	3.14667e-05	-1.81288e-10	-1.43542
124809910	chr3:124809910:G:A	2.15416e-08	-1.81288e-10	-0.953763	4.69064e-05	-1.81288e-10	-1.0362
124810041	chr3:124810041:C:A	1.42585e-08	-1.81288e-10	-1.3664	3.18354e-05	-1.81288e-10	-1.42377
124810160	chr3:124810160:C:A	3.69965e-08	-1.81288e-10	-0.412928	4.44203e-05	-1.81288e-10	-1.09066
124810327	chr3:124810327:A:AT	1.84803e-08	-1.81288e-10	-1.10704	4.95608e-05	-1.81288e-10	-0.981152
124810666	chr3:124810666:T:G	2.37846e-09	-1.78175	-1.37555	7.21899e-06	-1.53489	-1.37275
124811167	chr3:124811167:G:C	4.16698e-09	-1.6245	-0.972061	8.83846e-06	-1.4234	-1.28184
124811398	chr3:124811398:C:T	5.22166e-09	-1.74812	-0.622812	9.70067e-06	-1.55661	-1.05555
124812347	chr3:124812347:C:T	5.27526e-09	-1.36072	-1.00001	3.68001e-05	-0.912894	-0.365956
124812869	chr3:124812869:T:C	2.35943e-08	-1.81288e-10	-0.862745	3.98117e-05	-1.81288e-10	-1.20019
124813603	chr3:124813603:C:T	2.39703e-08	-1.81288e-10	-0.846937	4.02227e-05	-1.81288e-10	-1.18992
124813857	chr3:124813857:C:T	1.33979e-08	-1.81288e-10	-1.42865	3.37236e-05	-1.81288e-10	-1.36615
124813927	chr3:124813927:A:C	4.22291e-09	-1.18918	-1.39405	6.68532e-06	-1.54844	-1.436
124814065	chr3:124814065:A:C	9.98723e-08	0.580142	-4.18686e-10	6.37511e-05	-0.729366	-4.18686e-10
124814150	chr3:124814150:C:T	2.65245e-09	-1.75291	-1.29535	8.42551e-06	-1.45315	-1.29994
124814468	chr3:124814468:T:C	7.20723e-09	-0.893375	-1.15529	1.34701e-05	-1.14337	-1.14051
124814495	chr3:124814495:GAGAC:G	1.08874e-07	0.666441	-4.18686e-10	6.61981e-05	-0.691699	-4.18686e-10
124814540	chr3:124814540:A:G	2.91922e-09	-1.56958	-1.38285	9.03834e-06	-1.25684	-1.42603
124814856	chr3:124814856:G:A	9.22965e-09	-1.80133	-4.18686e-10	2.54616e-05	-1.64718	-4.18686e-10
124814871	chr3:124814871:C:G	1.44386e-08	-1.81288e-10	-1.35385	3.35753e-05	-1.81288e-10	-1.37056
124815895	chr3:124815895:T:G	1.3305e-08	-1.81288e-10	-1.43561	4.89477e-05	-1.81288e-10	-0.993599
124815931	chr3:124815931:T:C	1.22085e-07	0.780969	-4.18686e-10	7.27669e-05	-0.59709	-4.18686e-10
124815941	chr3:124815941:A:G	1.33084e-08	-1.81288e-10	-1.43536	3.19133e-05	-1.81288e-10	-1.42133
124816070	chr3:124816070:A:C	2.72568e-09	-1.64229	-1.37874	6.02971e-06	-1.77056	-1.31709
124816240	chr3:124816240:C:T	1.32923e-08	-1.81288e-10	-1.43657	3.20518e-05	-1.81288e-10	-1.417
124816352	chr3:124816352:G:A	9.3108e-09	-1.79258	-4.18686e-10	2.33141e-05	-1.73529	-4.18686e-10
124816431	chr3:124816431:G:A	4.73005e-09	-1.07058	-1.39924	7.22738e-06	-1.51396	-1.39252
124816685	chr3:124816685:T:C	2.93907e-08	-0.643074	-4.18686e-10	3.2247e-05	-1.41093	-4.18686e-10
124816771	chr3:124816771:A:G	1.33095e-08	-1.81288e-10	-1.43527	3.19023e-05	-1.81288e-10	-1.42167
124816788	chr3:124816788:C:A	4.72177e-09	-1.05921	-1.41236	7.27327e-06	-1.46286	-1.43729
124817018	chr3:124817018:C:G	3.46935e-08	-1.81288e-10	-0.477199	6.45745e-05	-1.81288e-10	-0.716531
124817057	chr3:124817057:A:C	2.38179e-09	-1.73639	-1.41951	1.23982e-05	-1.12205	-1.24476
124817063	chr3:124817063:A:T	2.22316e-08	-1.81288e-10	-0.922236	3.83477e-05	-1.81288e-10	-1.23766
124817302	chr3:124817302:C:T	2.4274e-09	-1.76136	-1.37557	1.29281e-05	-0.965702	-1.35925
124817315	chr3:124817315:C:T	1.67928e-08	-1.81288e-10	-1.2028	3.29359e-05	-1.81288e-10	-1.38979
124818102	chr3:124818102:A:G	2.36313e-08	-1.81288e-10	-0.86118	3.9907e-05	-1.81288e-10	-1.1978
124818203	chr3:124818203:G:A	2.73778e-08	-1.81288e-10	-0.71402	9.12662e-05	-1.81288e-10	-0.370571
124818803	chr3:124818803:T:C	9.22118e-09	-1.80225	-4.18686e-10	2.76637e-05	-1.56423	-4.18686e-10
124819236	chr3:124819236:T:C	2.44006e-08	-1.81288e-10	-0.829142	6.78871e-05	-1.81288e-10	-0.666506
124819342	chr3:124819342:G:A	4.21539e-09	-1.76342	-0.821585	2.61407e-05	-1.11625	-0.504612
124819634	chr3:124819634:T:C	1.98839e-08	-1.81288e-10	-1.03384	6.08249e-05	-1.81288e-10	-0.776352
124820456	chr3:124820456:C:T	2.88506e-09	-1.53272	-1.43149	1.08842e-05	-1.14652	-1.35052
124820478	chr3:124820478:G:A	2.55886e-09	-1.76425	-1.31994	6.37217e-06	-1.80208	-1.23033
124820661	chr3:124820661:T:C	1.36441e-08	-1.81288e-10	-1.41044	3.26939e-05	-1.81288e-10	-1.39716
124821034	chr3:124821034:G:A	9.26186e-09	-1.79785	-4.18686e-10	2.74927e-05	-1.57043	-4.18686e-10
124821141	chr3:124821141:C:T	1.45222e-08	-1.81288e-10	-1.34808	3.28786e-05	-1.81288e-10	-1.39153
124821604	chr3:124821604:G:T	2.37203e-08	-1.81288e-10	-0.857418	3.99826e-05	-1.81288e-10	-1.19591
124821709	chr3:124821709:C:T	4.27224e-09	-1.75003	-0.821585	2.75764e-05	-1.06278	-0.504612
124821839	chr3:124821839:T:C	2.28442e-08	-1.81288e-10	-0.895053	5.06604e-05	-1.81288e-10	-0.959206
124821855	chr3:124821855:T:A	4.20845e-09	-1.76075	-0.825905	2.63138e-05	-1.10459	-0.50967
124822055	chr3:124822055:G:T	1.34196e-08	-1.81288e-10	-1.42703	4.0147e-05	-1.81288e-10	-1.1918
124822069	chr3:124822069:TAA:T	4.26398e-09	-1.74625	-0.827301	2.78087e-05	-1.04735	-0.51165
124822418	chr3:124822418:T:A	2.37203e-08	-1.81288e-10	-0.857418	3.99826e-05	-1.81288e-10	-1.19591
124822562	chr3:124822562:T:C	3.17249e-08	-1.81288e-10	-0.566648	6.27745e-05	-1.81288e-10	-0.744802
124823302	chr3:124823302:A:T	2.50317e-08	-1.81288e-10	-0.803608	4.13342e-05	-1.81288e-10	-1.16266
124823409	chr3:124823409:A:G	2.94197e-09	-1.6097	-1.33497	2.13557e-05	-0.547127	-1.2759
124823684	chr3:124823684:C:T	2.29817e-09	-1.80228	-1.38936	1.96925e-05	-0.472404	-1.43171
124823728	chr3:124823728:C:T	2.28084e-09	-1.76626	-1.43295	1.19615e-05	-0.976754	-1.4259
124823925	chr3:124823925:C:T	2.38724e-08	-1.81288e-10	-0.851027	4.01499e-05	-1.81288e-10	-1.19173
124824001	chr3:124824001:G:A	2.2969e-09	-1.75973	-1.43246	1.23514e-05	-0.945446	-1.42514
124824163	chr3:124824163:G:A	2.84096e-08	-1.81288e-10	-0.677024	4.48573e-05	-1.81288e-10	-1.08087
124824522	chr3:124824522:CT:C	2.57453e-09	-1.64605	-1.43203	5.8889e-06	-1.67469	-1.43659
124824590	chr3:124824590:A:T	2.28869e-08	-1.81288e-10	-0.893187	6.08023e-05	-1.81288e-10	-0.776724
124824597	chr3:124824597:G:A	2.39106e-08	-1.81288e-10	-0.849428	4.01946e-05	-1.81288e-10	-1.19062
124824738	chr3:124824738:A:G	1.38354e-08	-1.81288e-10	-1.39652	3.58917e-05	-1.81288e-10	-1.30385
124825171	chr3:124825171:T:C	2.51668e-09	-1.76183	-1.33897	6.22016e-06	-1.80216	-1.25439
124825241	chr3:124825241:T:G	1.15475e-08	-0.948627	-0.628657	0.000210704	0.835289	-0.369186
124825419	chr3:124825419:T:C	2.2471e-09	-1.80009	-1.41402	1.97879e-05	-0.556684	-1.3426
124825505	chr3:124825505:A:C	2.45081e-08	-1.81288e-10	-0.824748	4.08441e-05	-1.81288e-10	-1.17459
124825664	chr3:124825664:C:T	2.37501e-08	-1.81288e-10	-0.856163	4.00277e-05	-1.81288e-10	-1.19478
124825836	chr3:124825836:T:C	2.20908e-09	-1.79692	-1.43426	6.39889e-06	-1.59699	-1.43124
124826160	chr3:124826160:A:G	2.30557e-09	-1.79498	-1.39344	6.77348e-06	-1.58634	-1.385
124826903	chr3:124826903:G:A	2.19669e-09	-1.80226	-1.43454	1.08051e-05	-1.08673	-1.41759
124827029	chr3:124827029:G:C	1.33109e-08	-1.81288e-10	-1.43516	3.17716e-05	-1.81288e-10	-1.42578
124827200	chr3:124827200:A:G	2.28822e-09	-1.80192	-1.39406	1.33811e-05	-0.884399	-1.40611
124827211	chr3:124827211:G:A	2.29255e-09	-1.8023	-1.39178	1.31063e-05	-0.906994	-1.40427
124827615	chr3:124827615:G:A	2.75766e-09	-1.66179	-1.34758	5.79231e-06	-1.7759	-1.35192
124827976	chr3:124827976:C:T	3.50289e-09	-1.65794	-1.11222	1.20434e-05	-1.17828	-1.21755
124828154	chr3:124828154:G:A	9.33236e-09	-1.79026	-4.18686e-10	2.29026e-05	-1.7531	-4.18686e-10
124828217	chr3:124828217:G:A	9.32708e-09	-1.79083	-4.18686e-10	2.28819e-05	-1.75401	-4.18686e-10
124828218	chr3:124828218:T:G	2.12291e-08	-1.81288e-10	-0.968377	6.31709e-05	-1.81288e-10	-0.738508
124828670	chr3:124828670:T:C	2.1191e-08	-1.81288e-10	-0.970173	5.30207e-05	-1.81288e-10	-0.913669
124829024	chr3:124829024:T:C	5.10909e-08	1.34012	-1.43027	2.68054e-05	-0.223315	-1.37243
124829129	chr3:124829129:T:C	9.24766e-09	-1.79938	-4.18686e-10	2.18702e-05	-1.79923	-4.18686e-10
124829160	chr3:124829160:T:C	2.94256e-08	-1.81288e-10	-0.641885	5.86134e-05	-1.81288e-10	-0.813388
124829366	chr3:124829366:G:A	2.15197e-08	-1.81288e-10	-0.954781	3.84967e-05	-1.81288e-10	-1.23378
124829610	chr3:124829610:G:A	5.26263e-08	-0.0605355	-4.18686e-10	3.85587e-05	-1.23217	-4.18686e-10
124829657	chr3:124829657:G:A	5.42639e-09	-1.45352	-0.87896	1.33392e-05	-1.12802	-1.16562
124829752	chr3:124829752:T:C	2.56304e-09	-1.79272	-1.28984	9.13871e-06	-1.39041	-1.28142
124829923	chr3:124829923:C:T	1.4289e-08	-1.81288e-10	-1.36426	3.18891e-05	-1.81288e-10	-1.42209
124830013	chr3:124830013:C:T	8.40115e-08	1.8142	-1.40699	3.25782e-05	-0.0438235	-1.35689
124830188	chr3:124830188:C:T	1.94873e-08	-1.81288e-10	-1.05399	3.29239e-05	-1.81288e-10	-1.39015
124830224	chr3:124830224:C:T	9.27646e-09	-1.79627	-4.18686e-10	2.1953e-05	-1.79545	-4.18686e-10
124830232	chr3:124830232:A:AC	9.2329e-09	-1.80098	-4.18686e-10	2.357e-05	-1.72438	-4.18686e-10
124830289	chr3:124830289:G:T	2.3438e-09	-1.75613	-1.41585	8.26849e-06	-1.48395	-1.28795
124830713	chr3:124830713:G:A	1.54015e-08	-1.81288e-10	-1.28929	3.31243e-05	-1.81288e-10	-1.38408
124831079	chr3:124831079:G:A	9.24217e-09	-1.79997	-4.18686e-10	2.23776e-05	-1.77629	-4.18686e-10
124831344	chr3:124831344:T:G	6.10812e-09	-1.65855	-0.555582	4.98378e-05	-0.669686	-0.305891
124831517	chr3:124831517:C:T	1.43304e-08	-0.0749695	-1.2864	5.77087e-06	-1.7069	-1.42463
124831699	chr3:124831699:G:A	2.50622e-09	-1.6805	-1.42448	6.71738e-06	-1.58441	-1.39525
124831733	chr3:124831733:C:T	2.42861e-09	-1.70968	-1.42675	6.48037e-06	-1.62475	-1.39083
124831762	chr3:124831762:C:G	1.38394e-08	-1.81288e-10	-1.39623	3.17202e-05	-1.81288e-10	-1.4274
124831897	chr3:124831897:G:A	3.2537e-08	-1.81288e-10	-0.541373	4.21047e-05	-1.81288e-10	-1.14419
124832190	chr3:124832190:T:TA	1.04728e-08	-0.237589	-1.43738	6.71488e-06	-1.67521	-1.30482
124832216	chr3:124832216:A:T	1.32819e-08	-1.81288e-10	-1.43735	3.2103e-05	-1.81288e-10	-1.4154
124832479	chr3:124832479:C:T	2.92996e-08	0.782214	-1.42839	1.50572e-05	-0.742837	-1.42966
124832992	chr3:124832992:TGTTG:T	5.6939e-08	-1.81288e-10	0.0182297	0.000144213	-1.81288e-10	0.0869396
124832997	chr3:124832997:A:C	5.68731e-08	-1.81288e-10	0.0170713	0.000144059	-1.81288e-10	0.0858699
124833120	chr3:124833120:C:T	1.22783e-08	-0.220496	-1.29542	5.97807e-06	-1.67455	-1.4217
124834134	chr3:124834134:T:C	1.33732e-08	-1.81288e-10	-1.4305	3.30693e-05	-1.81288e-10	-1.38575
124834216	chr3:124834216:T:C	1.38593e-08	-1.81288e-10	-1.39479	3.56551e-05	-1.81288e-10	-1.31046
124834245	chr3:124834245:A:C	2.4034e-09	-1.72623	-1.42063	6.26468e-06	-1.64775	-1.40168
124834726	chr3:124834726:T:G	2.42626e-09	-1.7096	-1.4278	6.4934e-06	-1.62399	-1.38957
124835001	chr3:124835001:C:T	2.9952e-08	-1.81288e-10	-0.624154	5.91134e-05	-1.81288e-10	-0.804895
124835196	chr3:124835196:T:TC	2.55728e-09	-1.79661	-1.2882	9.5775e-06	-1.36034	-1.26459
124835246	chr3:124835246:C:T	1.40062e-08	-1.81288e-10	-1.38425	3.15683e-05	-1.81288e-10	-1.4322
124835283	chr3:124835283:C:A	2.28946e-09	-1.80172	-1.39372	8.66333e-06	-1.29567	-1.42959
124835370	chr3:124835370:G:A	1.37896e-08	-1.81288e-10	-1.39984	3.17779e-05	-1.81288e-10	-1.42558
124836185	chr3:124836185:G:A	1.33447e-08	-1.81288e-10	-1.43263	3.31715e-05	-1.81288e-10	-1.38266
124837229	chr3:124837229:G:C	3.11982e-08	-1.81288e-10	-0.583392	9.98509e-05	-1.81288e-10	-0.280674
124837506	chr3:124837506:T:A	1.70236e-08	-1.81288e-10	-1.18915	3.47367e-05	-1.81288e-10	-1.33656
124837571	chr3:124837571:T:C	2.77373e-09	-1.79413	-1.20943	9.53195e-06	-1.37052	-1.25918
124837573	chr3:124837573:G:T	3.93026e-08	-0.352461	-4.18686e-10	3.34536e-05	-1.37419	-4.18686e-10
124837638	chr3:124837638:C:T	1.33802e-08	-1.81288e-10	-1.42998	3.14134e-05	-1.81288e-10	-1.43712
124837688	chr3:124837688:A:T	7.20557e-07	2.55627	-4.18686e-10	0.000293066	0.796046	-4.18686e-10
124838548	chr3:124838548:A:C	1.71404e-08	-1.81288e-10	-1.18231	3.48919e-05	-1.81288e-10	-1.3321
124838687	chr3:124838687:C:T	1.22474e-08	-0.0833625	-1.43508	9.92562e-06	-1.20683	-1.3824
124838694	chr3:124838694:G:A	2.31146e-08	-1.81288e-10	-0.883288	3.84739e-05	-1.81288e-10	-1.23437
124838796	chr3:124838796:T:C	1.19542e-08	-0.243576	-1.29909	6.04886e-06	-1.66442	-1.42006
124839457	chr3:124839457:C:T	9.22144e-09	-1.80222	-4.18686e-10	2.18055e-05	-1.80219	-4.18686e-10
124839621	chr3:124839621:T:A	9.2231e-09	-1.80204	-4.18686e-10	2.181e-05	-1.80198	-4.18686e-10
124839894	chr3:124839894:G:A	2.66596e-09	-1.7872	-1.25598	9.52368e-06	-1.45259	-1.17798
124840410	chr3:124840410:GT:G	2.35815e-09	-1.80199	-1.36388	9.1289e-06	-1.25121	-1.4217
124840691	chr3:124840691:G:A	1.97601e-08	-1.81288e-10	-1.04008	5.05337e-05	-1.81288e-10	-0.961711
124840751	chr3:124840751:G:A	2.50423e-07	1.4994	-4.18686e-10	0.000134297	0.015705	-4.18686e-10
124840813	chr3:124840813:G:A	2.56929e-09	-1.76757	-1.31255	8.24306e-06	-1.48873	-1.28625
124840864	chr3:124840864:C:T	9.21962e-09	-1.80242	-4.18686e-10	2.18006e-05	-1.80241	-4.18686e-10
124840900	chr3:124840900:G:A	1.81559e-08	-1.81288e-10	-1.12476	3.5254e-05	-1.81288e-10	-1.32177
124841061	chr3:124841061:T:C	6.15138e-09	-1.60707	-0.600009	5.46549e-05	-0.529053	-0.35426
124841658	chr3:124841658:C:A	9.27853e-09	-1.79605	-4.18686e-10	2.25624e-05	-1.76807	-4.18686e-10
124841962	chr3:124841962:G:T	1.28082e-08	-1.47367	-4.18686e-10	2.19232e-05	-1.79681	-4.18686e-10
124841995	chr3:124841995:C:T	4.76132e-08	-0.160642	-4.18686e-10	4.39903e-05	-1.10038	-4.18686e-10
124842633	chr3:124842633:C:G	2.42255e-09	-1.80077	-1.33816	9.52976e-06	-1.22148	-1.40845
124842634	chr3:124842634:C:T	1.20028e-08	-0.161164	-1.37745	1.23213e-05	-1.03476	-1.33827
124842746	chr3:124842746:C:A	9.27577e-09	-1.79635	-4.18686e-10	2.25409e-05	-1.76902	-4.18686e-10
124842997	chr3:124842997:C:T	1.23559e-08	-0.137522	-1.3721	1.26121e-05	-1.01822	-1.33148
124843016	chr3:124843016:C:T	9.3681e-09	-1.78644	-4.18686e-10	2.29956e-05	-1.74905	-4.18686e-10
124843471	chr3:124843471:C:T	1.48623e-08	-1.81288e-10	-1.32492	3.9041e-05	-1.81288e-10	-1.21974
124843475	chr3:124843475:C:T	6.03399e-09	-1.51752	-0.708825	1.39135e-05	-1.19538	-1.05611
124844427	chr3:124844427:G:C	2.0989e-08	0.388887	-1.36864	5.80441e-06	-1.69871	-1.42702
124844694	chr3:124844694:T:C	2.80489e-08	-1.81288e-10	-0.689802	4.36235e-05	-1.81288e-10	-1.10876
124844726	chr3:124844726:C:T	2.69627e-09	-1.77353	-1.25835	8.89857e-06	-1.46969	-1.22878
124846294	chr3:124846294:C:G	2.97615e-08	-0.630535	-4.18686e-10	6.23348e-05	-0.751832	-4.18686e-10
124846691	chr3:124846691:T:C	2.71378e-09	-1.7975	-1.22791	1.02911e-05	-1.35616	-1.19691
124847380	chr3:124847380:A:G	2.43457e-09	-1.78821	-1.34577	1.06365e-05	-1.10737	-1.41269
124847419	chr3:124847419:C:T	1.33512e-08	-1.81288e-10	-1.43215	3.17126e-05	-1.81288e-10	-1.42764
124847836	chr3:124847836:A:T	4.55905e-08	-0.204051	-4.18686e-10	4.29624e-05	-1.12403	-4.18686e-10
124847979	chr3:124847979:C:T	1.48203e-08	-1.81288e-10	-1.32775	3.8852e-05	-1.81288e-10	-1.22459
124848188	chr3:124848188:C:T	7.67149e-08	-1.81288e-10	0.316344	9.46135e-05	-1.81288e-10	-0.334551
124848500	chr3:124848500:C:T	3.8823e-08	-0.364738	-4.18686e-10	7.90303e-05	-0.514521	-4.18686e-10
124848687	chr3:124848687:T:C	1.36712e-08	-1.81288e-10	-1.40846	3.24188e-05	-1.81288e-10	-1.40561
124848791	chr3:124848791:AT:A	2.50498e-09	-1.7646	-1.34087	9.66134e-06	-1.38935	-1.22687
124848873	chr3:124848873:A:C	3.10262e-08	-1.81288e-10	-0.588919	4.66887e-05	-1.81288e-10	-1.04085
124848914	chr3:124848914:G:A	2.3885e-08	-1.81288e-10	-0.850501	5.32021e-05	-1.81288e-10	-0.910253
124849379	chr3:124849379:A:G	2.67557e-09	-1.79612	-1.24347	9.99627e-06	-1.3687	-1.21344
124849964	chr3:124849964:C:T	2.44308e-09	-1.75253	-1.37796	7.59885e-06	-1.42187	-1.43448
124851102	chr3:124851102:G:A	2.61213e-09	-1.77172	-1.29186	8.52086e-06	-1.47559	-1.26624
124851546	chr3:124851546:T:C	1.36692e-08	-1.81288e-10	-1.4086	3.5196e-05	-1.81288e-10	-1.32342
124851971	chr3:124851971:T:G	7.83362e-09	-0.624176	-1.34115	6.34076e-06	-1.60439	-1.43297
124852164	chr3:124852164:G:A	2.52624e-07	2.91194	-1.40379	5.60055e-05	0.578053	-1.43695
124852622	chr3:124852622:G:T	2.64259e-09	-1.77926	-1.27273	8.40488e-06	-1.44101	-1.31453
124852978	chr3:124852978:G:C	3.12782e-08	-1.81288e-10	-0.58083	6.74209e-05	-1.81288e-10	-0.673396
124853402	chr3:124853402:A:AC	2.29098e-08	-1.81288e-10	-0.892185	3.99426e-05	-1.81288e-10	-1.19691
124853659	chr3:124853659:AAGG:A	1.66567e-08	-1.81288e-10	-1.21094	3.46318e-05	-1.81288e-10	-1.33958
124853768	chr3:124853768:T:C	2.55681e-09	-1.79006	-1.29493	1.11458e-05	-1.10234	-1.37096
124854152	chr3:124854152:G:A	2.78224e-09	-1.75279	-1.2477	7.7217e-06	-1.41871	-1.42161
124854155	chr3:124854155:G:A	3.64992e-08	-1.81288e-10	-0.42646	5.2191e-05	-1.81288e-10	-0.929441
124854288	chr3:124854288:T:C	1.67239e-08	-1.81288e-10	-1.20691	3.47316e-05	-1.81288e-10	-1.3367
124854558	chr3:124854558:T:C	1.84573e-08	-0.141444	-0.966846	2.33501e-05	-1.00344	-0.730306
124854590	chr3:124854590:G:A	1.677e-08	-1.81288e-10	-1.20416	3.47977e-05	-1.81288e-10	-1.3348
124854655	chr3:124854655:T:C	9.21976e-09	-1.8024	-4.18686e-10	2.18008e-05	-1.8024	-4.18686e-10
124855051	chr3:124855051:A:G	2.20287e-09	-1.79876	-1.43523	8.08566e-06	-1.35841	-1.43585
124855495	chr3:124855495:T:C	1.76534e-08	-0.192188	-0.960635	2.27224e-05	-1.03851	-0.72249
124855872	chr3:124855872:C:T	2.44367e-09	-1.73518	-1.39507	8.4072e-06	-1.46039	-1.29488
124856014	chr3:124856014:A:G	2.61272e-09	-1.79109	-1.27227	1.12357e-05	-1.11009	-1.35516
124856214	chr3:124856214:A:G	2.6336e-09	-1.73577	-1.31963	9.74278e-06	-1.45896	-1.14887
124856411	chr3:124856411:C:G	1.66483e-08	-1.81288e-10	-1.21144	3.46341e-05	-1.81288e-10	-1.33951
124856563	chr3:124856563:C:T	2.19916e-09	-1.80019	-1.43549	8.22776e-06	-1.34074	-1.4361
124856813	chr3:124856813:A:G	4.68352e-09	-1.76504	-0.714662	8.77221e-06	-1.67102	-1.04174
124857037	chr3:124857037:C:G	2.50692e-08	-1.81288e-10	-0.802111	7.72868e-05	-1.81288e-10	-0.536828
124857435	chr3:124857435:G:A	1.61222e-08	0.0531025	-1.29666	1.78161e-05	-0.876421	-1.12783
124857508	chr3:124857508:T:C	1.68465e-08	0.0818034	-1.28141	1.86005e-05	-0.855519	-1.10564
124857729	chr3:124857729:A:G	3.64325e-08	-1.81288e-10	-0.42829	5.21205e-05	-1.81288e-10	-0.930793
124857896	chr3:124857896:G:A	1.31749e-07	0.857147	-4.18686e-10	0.491336	8.22053	-4.18686e-10
124858042	chr3:124858042:G:A	1.45097e-08	-1.81288e-10	-1.34893	3.45036e-05	-1.81288e-10	-1.34329
124858082	chr3:124858082:C:G	2.19497e-09	-1.80054	-1.43705	8.2707e-06	-1.33494	-1.43669
124858230	chr3:124858230:T:G	2.54832e-09	-1.73412	-1.3542	6.70995e-06	-1.64168	-1.33908
124858279	chr3:124858279:C:T	1.16281e-08	-1.57032	-4.18686e-10	3.35676e-05	-1.37079	-4.18686e-10
124858443	chr3:124858443:T:C	1.0453e-08	-0.488239	-1.18862	6.14715e-06	-1.63166	-1.4367
124858549	chr3:124858549:T:C	1.3425e-08	-1.81288e-10	-1.42663	4.2689e-05	-1.81288e-10	-1.13041
124858564	chr3:124858564:G:A	1.65868e-08	-1.81288e-10	-1.21514	3.45514e-05	-1.81288e-10	-1.3419
124858617	chr3:124858617:C:T	2.19578e-09	-1.80109	-1.43613	8.34867e-06	-1.32563	-1.43662
124858678	chr3:124858678:T:C	2.19292e-09	-1.80115	-1.43736	8.35113e-06	-1.32457	-1.43739
124858708	chr3:124858708:T:C	9.10976e-09	-0.414956	-1.39945	6.15136e-06	-1.66525	-1.40243
124858824	chr3:124858824:T:C	2.42487e-09	-1.71874	-1.41923	7.71537e-06	-1.49816	-1.34297
124858888	chr3:124858888:G:C	2.33762e-08	-1.81288e-10	-0.872031	4.04677e-05	-1.81288e-10	-1.18385
124858899	chr3:124858899:C:T	2.1964e-09	-1.8013	-1.43563	8.36662e-06	-1.32388	-1.43623
124858979	chr3:124858979:C:T	1.13048e-08	-0.335184	-1.26334	5.85404e-06	-1.68056	-1.43666
124859784	chr3:124859784:T:A	2.30515e-08	-1.81288e-10	-0.886019	4.00899e-05	-1.81288e-10	-1.19323
124859796	chr3:124859796:T:C	1.66172e-08	-1.21331	-4.18686e-10	3.69692e-05	-1.27427	-4.18686e-10
124859813	chr3:124859813:T:C	7.08253e-08	-1.81288e-10	0.236465	0.000187676	-1.81288e-10	0.350368
124860958	chr3:124860958:T:TGA	1.63888e-08	-1.81288e-10	-1.22715	3.4274e-05	-1.81288e-10	-1.34996
124861162	chr3:124861162:C:T	2.20419e-09	-1.80192	-1.43146	8.53553e-06	-1.30786	-1.43226
124861211	chr3:124861211:T:C	1.7862e-08	-0.160733	-0.98034	2.26616e-05	-1.01688	-0.746801
124861692	chr3:124861692:G:A	1.00939e-08	-1.71182	-4.18686e-10	2.18087e-05	-1.80204	-4.18686e-10
124861987	chr3:124861987:G:A	2.78234e-08	-1.81288e-10	-0.697875	6.16212e-05	-1.81288e-10	-0.763345
124862130	chr3:124862130:G:A	2.20227e-09	-1.80056	-1.43371	8.27726e-06	-1.33625	-1.43459
124862811	chr3:124862811:G:A	1.6417e-08	-1.81288e-10	-1.22543	3.43164e-05	-1.81288e-10	-1.34873
124863232	chr3:124863232:C:T	1.72512e-08	-1.81288e-10	-1.17587	3.50118e-05	-1.81288e-10	-1.32867
124863472	chr3:124863472:T:C	2.59633e-09	-1.77976	-1.28989	1.19448e-05	-1.03628	-1.36778
124863627	chr3:124863627:C:T	1.33718e-08	-1.81288e-10	-1.4306	3.33594e-05	-1.81288e-10	-1.37701
124863628	chr3:124863628:G:A	1.52247e-08	-1.81288e-10	-1.30083	3.62343e-05	-1.81288e-10	-1.29435
124864270	chr3:124864270:T:C	2.54967e-09	-1.73505	-1.35274	9.22594e-06	-1.46026	-1.20207
124864292	chr3:124864292:G:C	2.2088e-09	-1.80003	-1.43127	8.22898e-06	-1.34427	-1.43242
124864336	chr3:124864336:G:A	2.49185e-09	-1.73026	-1.38046	6.22996e-06	-1.64249	-1.41249
124864546	chr3:124864546:T:C	2.80367e-09	-1.73914	-1.25368	7.44437e-06	-1.45396	-1.42293
124864638	chr3:124864638:G:T	1.1396e-08	-1.59049	-4.18686e-10	3.26517e-05	-1.39845	-4.18686e-10
124864706	chr3:124864706:C:G	2.20718e-09	-1.79923	-1.4328	8.12977e-06	-1.35502	-1.4338
124864893	chr3:124864893:G:A	2.37123e-08	-1.81288e-10	-0.857758	4.08643e-05	-1.81288e-10	-1.1741
124864942	chr3:124864942:C:T	2.19526e-09	-1.8021	-1.43535	8.5597e-06	-1.30123	-1.43605
124865028	chr3:124865028:C:T	2.5981e-08	-1.81288e-10	-0.766386	4.35801e-05	-1.81288e-10	-1.10975
124865163	chr3:124865163:G:A	1.33266e-08	-1.81288e-10	-1.43399	3.29815e-05	-1.81288e-10	-1.38841
124865333	chr3:124865333:A:G	1.46235e-08	-1.81288e-10	-1.34112	3.22341e-05	-1.81288e-10	-1.41133
124865425	chr3:124865425:AG:A	1.73848e-08	-1.81288e-10	-1.16816	3.56276e-05	-1.81288e-10	-1.31123
124865872	chr3:124865872:C:T	2.20339e-09	-1.80111	-1.43265	8.3539e-06	-1.32803	-1.43359
124865940	chr3:124865940:G:A	2.19728e-09	-1.80108	-1.43545	8.33121e-06	-1.32827	-1.43607
124866104	chr3:124866104:T:G	1.99836e-08	-1.81288e-10	-1.02884	4.30001e-05	-1.81288e-10	-1.12315
124866121	chr3:124866121:G:A	1.11888e-08	-1.60884	-4.18686e-10	3.68531e-05	-1.27741	-4.18686e-10
124866193	chr3:124866193:GGCTGGTCTTGAACTCCT:G	1.75541e-08	-1.81288e-10	-1.15847	3.5832e-05	-1.81288e-10	-1.30551
124866220	chr3:124866220:T:A	1.74555e-08	-1.81288e-10	-1.16409	3.57111e-05	-1.81288e-10	-1.30889
124866238	chr3:124866238:C:T	3.07062e-08	-1.81288e-10	-0.599285	6.6262e-05	-1.81288e-10	-0.690734
124866367	chr3:124866367:G:A	2.19371e-09	-1.80081	-1.43734	8.28083e-06	-1.33302	-1.43739
124866435	chr3:124866435:T:C	2.30377e-08	-1.81288e-10	-0.886619	4.75202e-05	-1.81288e-10	-1.0232
124866639	chr3:124866639:A:T	1.33384e-08	-1.81288e-10	-1.4331	4.09421e-05	-1.81288e-10	-1.17219
124866685	chr3:124866685:G:A	1.83277e-08	-1.11534	-4.18686e-10	2.77602e-05	-1.56075	-4.18686e-10
124867461	chr3:124867461:T:C	2.41893e-09	-1.7199	-1.42053	7.21587e-06	-1.49618	-1.41188
124867519	chr3:124867519:T:C	6.10998e-09	-1.77246	-0.441365	1.10878e-05	-1.6891	-0.789407
124868222	chr3:124868222:T:C	2.19776e-09	-1.80095	-1.43536	8.31708e-06	-1.33021	-1.43583
124869070	chr3:124869070:G:T	9.415e-09	-0.543925	-1.23752	6.24474e-06	-1.61577	-1.43685
124869094	chr3:124869094:T:C	1.54212e-08	-1.81288e-10	-1.28801	3.32485e-05	-1.81288e-10	-1.38034
124869354	chr3:124869354:T:G	1.31757e-08	-0.0742545	-1.37112	1.47678e-05	-0.954667	-1.23723
124869439	chr3:124869439:G:A	1.32846e-08	-1.81288e-10	-1.43715	3.24392e-05	-1.81288e-10	-1.40498
124869548	chr3:124869548:C:T	1.73085e-08	-1.81288e-10	-1.17256	3.55102e-05	-1.81288e-10	-1.31453
124870082	chr3:124870082:T:G	2.20738e-09	-1.79849	-1.43346	8.0724e-06	-1.36173	-1.43417
124870308	chr3:124870308:G:A	1.74016e-08	-1.81288e-10	-1.16719	3.56541e-05	-1.81288e-10	-1.31049
124870980	chr3:124870980:C:A	2.20066e-09	-1.79911	-1.43588	8.10674e-06	-1.35534	-1.43632
124871102	chr3:124871102:A:G	2.41436e-09	-1.7536	-1.38872	8.85538e-06	-1.41778	-1.28555
124871226	chr3:124871226:G:A	9.02102e-09	-0.420616	-1.40358	1.16489e-05	-1.12826	-1.30087
124871336	chr3:124871336:A:G	1.84316e-08	-1.81288e-10	-1.10969	3.65735e-05	-1.81288e-10	-1.28503
124871348	chr3:124871348:C:T	1.15613e-08	-1.57609	-4.18686e-10	3.33044e-05	-1.37866	-4.18686e-10
124871529	chr3:124871529:G:A	1.13334e-08	-0.495094	-1.1009	6.17175e-06	-1.64039	-1.42398
124871668	chr3:124871668:A:T	2.40482e-09	-1.73753	-1.40875	8.20906e-06	-1.45815	-1.32096
124872245	chr3:124872245:T:C	1.76057e-08	-1.81288e-10	-1.15553	3.59338e-05	-1.81288e-10	-1.30267
124872333	chr3:124872333:C:T	1.60513e-08	-1.81288e-10	-1.24796	3.40991e-05	-1.81288e-10	-1.35508
124872505	chr3:124872505:G:A	1.7386e-08	-1.81288e-10	-1.16809	3.56137e-05	-1.81288e-10	-1.31162
124872572	chr3:124872572:G:A	2.29272e-09	-1.79581	-1.3982	8.37981e-06	-1.35797	-1.40055
124873138	chr3:124873138:T:C	2.27675e-09	-1.79432	-1.40668	7.99956e-06	-1.39654	-1.40843
124873292	chr3:124873292:G:C	2.29781e-09	-1.7914	-1.40039	7.89382e-06	-1.41581	-1.40246
124873336	chr3:124873336:G:A	2.4745e-08	-1.81288e-10	-0.815128	5.0626e-05	-1.81288e-10	-0.959886
124873833	chr3:124873833:C:T	1.32819e-08	-1.81288e-10	-1.43735	3.22851e-05	-1.81288e-10	-1.40974
124873853	chr3:124873853:A:G	2.96018e-09	-1.77063	-1.16787	1.79285e-05	-0.619615	-1.37835
124873965	chr3:124873965:T:C	6.5921e-09	-0.710185	-1.42769	5.9335e-05	0.636214	-1.43737
124873991	chr3:124873991:C:T	2.47611e-09	-1.72754	-1.38953	8.30392e-06	-1.48064	-1.28698
124874156	chr3:124874156:C:A	1.76293e-08	-1.81288e-10	-1.15419	3.59846e-05	-1.81288e-10	-1.30126
124874262	chr3:124874262:C:T	1.56848e-08	-1.81288e-10	-1.27106	3.3378e-05	-1.81288e-10	-1.37645
124874526	chr3:124874526:G:C	1.95742e-08	-1.81288e-10	-1.04954	3.89269e-05	-1.81288e-10	-1.22267
124874887	chr3:124874887:T:C	2.59629e-08	-1.81288e-10	-0.767082	5.27606e-05	-1.81288e-10	-0.918588
124875214	chr3:124875214:G:A	2.94725e-09	-1.72689	-1.21598	7.69249e-06	-1.65309	-1.19102
124875823	chr3:124875823:A:G	1.77088e-08	-1.81288e-10	-1.14969	3.60977e-05	-1.81288e-10	-1.29812
124875956	chr3:124875956:G:A	1.17708e-08	-0.156311	-1.40182	1.30891e-05	-1.01904	-1.29353
124876108	chr3:124876108:T:C	8.70093e-09	-0.626554	-1.23377	5.58351e-06	-1.77047	-1.39407
124876211	chr3:124876211:T:C	2.37294e-09	-1.72253	-1.43709	7.61316e-06	-1.49063	-1.36384
124876450	chr3:124876450:A:T	1.39086e-08	-1.81288e-10	-1.39125	3.14388e-05	-1.81288e-10	-1.43631
124876492	chr3:124876492:G:C	2.37756e-09	-1.72062	-1.43706	7.5886e-06	-1.49336	-1.36434
124876751	chr3:124876751:A:G	1.3915e-08	-1.81288e-10	-1.39078	3.32438e-05	-1.81288e-10	-1.38048
124876927	chr3:124876927:CTCAG:C	2.66873e-09	-1.73235	-1.3098	7.2548e-06	-1.47067	-1.43202
124877191	chr3:124877191:C:T	1.09733e-08	-1.62828	-4.18686e-10	3.54013e-05	-1.3176	-4.18686e-10
124877260	chr3:124877260:T:A	1.48671e-08	-1.81288e-10	-1.3246	3.54373e-05	-1.81288e-10	-1.31659
124877522	chr3:124877522:T:C	1.49548e-08	-1.81288e-10	-1.31872	3.56343e-05	-1.81288e-10	-1.31104
124877577	chr3:124877577:A:C	2.66141e-09	-1.73238	-1.31252	7.26007e-06	-1.4694	-1.43257
124877763	chr3:124877763:G:A	1.74365e-08	-1.81288e-10	-1.16518	3.57254e-05	-1.81288e-10	-1.30849
124877793	chr3:124877793:T:C	1.36907e-08	-0.0423346	-1.3647	1.49433e-05	-0.946882	-1.23321
124877805	chr3:124877805:A:G	2.70762e-09	-1.72274	-1.30494	7.12367e-06	-1.48988	-1.43104
124877930	chr3:124877930:C:T	1.49636e-08	-1.81288e-10	-1.31813	3.56569e-05	-1.81288e-10	-1.31041
124878143	chr3:124878143:T:C	1.66865e-08	0.0116293	-1.22078	1.89689e-05	-0.904123	-1.03743
124878358	chr3:124878358:T:C	2.42106e-08	-1.81288e-10	-0.83696	4.96407e-05	-1.81288e-10	-0.979541
124878376	chr3:124878376:A:C	9.72544e-09	-1.74901	-4.18686e-10	5.14158e-05	-0.944407	-4.18686e-10
124878401	chr3:124878401:T:C	1.66826e-08	-1.81288e-10	-1.20938	3.49435e-05	-1.81288e-10	-1.33062
124878537	chr3:124878537:T:C	1.47992e-08	-1.81288e-10	-1.32918	3.5237e-05	-1.81288e-10	-1.32225
124878600	chr3:124878600:T:C	1.03929e-08	-1.68263	-4.18686e-10	3.21298e-05	-1.41457	-4.18686e-10
124878782	chr3:124878782:T:C	2.22665e-08	-1.81288e-10	-0.920667	3.93139e-05	-1.81288e-10	-1.21277
124878935	chr3:124878935:T:C	1.47959e-08	-1.81288e-10	-1.3294	3.52327e-05	-1.81288e-10	-1.32238
124879073	chr3:124879073:T:C	1.51853e-08	-1.81288e-10	-1.30342	3.62005e-05	-1.81288e-10	-1.29528
124879094	chr3:124879094:T:C	1.48474e-08	-1.81288e-10	-1.32593	3.53701e-05	-1.81288e-10	-1.31848
124879179	chr3:124879179:A:T	1.05538e-08	-0.311931	-1.35533	5.86059e-06	-1.68826	-1.42784
124879679	chr3:124879679:A:G	1.10685e-08	-0.273383	-1.34627	5.786e-06	-1.69835	-1.43056
124879879	chr3:124879879:A:G	1.51378e-08	-1.81288e-10	-1.30655	3.60915e-05	-1.81288e-10	-1.29829
124880122	chr3:124880122:G:A	1.47787e-08	-1.81288e-10	-1.33056	3.52077e-05	-1.81288e-10	-1.32309
124880449	chr3:124880449:C:A	7.31627e-09	-1.64325	-0.390396	1.41421e-05	-1.4949	-0.740295
124880554	chr3:124880554:C:T	2.45146e-09	-1.80079	-1.32628	1.07513e-05	-1.07487	-1.43446
124880875	chr3:124880875:G:A	1.48713e-08	-1.81288e-10	-1.32432	3.54352e-05	-1.81288e-10	-1.31665
124880959	chr3:124880959:A:C	1.3799e-08	-1.81288e-10	-1.39916	3.30216e-05	-1.81288e-10	-1.38719
124880993	chr3:124880993:TG:T	1.47536e-08	-1.81288e-10	-1.33226	3.51521e-05	-1.81288e-10	-1.32467
124880995	chr3:124880995:TTTG:T	1.47219e-08	-1.81288e-10	-1.33441	3.5073e-05	-1.81288e-10	-1.32692
124881069	chr3:124881069:G:A	1.21316e-08	-0.0951203	-1.43282	1.25714e-05	-0.981734	-1.37119
124881087	chr3:124881087:G:A	1.48176e-08	-1.81288e-10	-1.32794	3.52971e-05	-1.81288e-10	-1.32055
124881373	chr3:124881373:G:A	6.09708e-08	-1.81288e-10	0.0866439	0.00011992	-1.81288e-10	-0.0975237
124881465	chr3:124881465:G:A	2.48594e-08	-1.81288e-10	-0.810516	5.08313e-05	-1.81288e-10	-0.95584
124881537	chr3:124881537:A:G	1.70772e-08	-1.81288e-10	-1.18601	3.51877e-05	-1.81288e-10	-1.32365
124881547	chr3:124881547:A:C	1.4811e-08	-1.81288e-10	-1.32838	3.52872e-05	-1.81288e-10	-1.32083
124881569	chr3:124881569:T:C	3.85572e-06	4.23356	-4.18686e-10	0.00102129	2.04447	-4.18686e-10
124881600	chr3:124881600:C:T	1.48569e-08	-1.81288e-10	-1.32529	3.53996e-05	-1.81288e-10	-1.31765
124881805	chr3:124881805:T:TA	2.51185e-09	-1.79822	-1.30451	1.52785e-05	-1.02558	-1.13232
124881946	chr3:124881946:C:T	1.51435e-08	-1.81288e-10	-1.30618	3.60916e-05	-1.81288e-10	-1.29829
124881947	chr3:124881947:A:G	1.64452e-08	-0.0450333	-1.17869	2.00739e-05	-0.936796	-0.948133
124881959	chr3:124881959:C:T	1.75059e-08	-1.81288e-10	-1.16122	3.58356e-05	-1.81288e-10	-1.30541
124882033	chr3:124882033:G:A	1.39112e-08	-1.81288e-10	-1.39106	3.15782e-05	-1.81288e-10	-1.43188
124882084	chr3:124882084:G:A	2.48051e-08	-1.81288e-10	-0.812704	5.07339e-05	-1.81288e-10	-0.957756
124882175	chr3:124882175:G:A	1.48864e-08	-1.81288e-10	-1.3233	3.5473e-05	-1.81288e-10	-1.31558
124882367	chr3:124882367:G:A	1.48724e-08	-1.81288e-10	-1.32424	3.54391e-05	-1.81288e-10	-1.31654
124882370	chr3:124882370:G:C	1.48626e-08	-1.81288e-10	-1.3249	3.54143e-05	-1.81288e-10	-1.31724
124882392	chr3:124882392:G:A	1.50175e-08	-1.81288e-10	-1.31454	3.57963e-05	-1.81288e-10	-1.30651
124882566	chr3:124882566:A:AC	1.48626e-08	-1.81288e-10	-1.3249	3.54143e-05	-1.81288e-10	-1.31724
124882615	chr3:124882615:G:A	1.48626e-08	-1.81288e-10	-1.3249	3.54143e-05	-1.81288e-10	-1.31724
124882667	chr3:124882667:T:C	1.47271e-08	-1.81288e-10	-1.33406	3.50804e-05	-1.81288e-10	-1.32671
124882714	chr3:124882714:G:A	1.48428e-08	-1.81288e-10	-1.32624	3.53655e-05	-1.81288e-10	-1.31861
124882728	chr3:124882728:A:G	1.50377e-08	-1.81288e-10	-1.31319	3.58452e-05	-1.81288e-10	-1.30514
124882947	chr3:124882947:C:A	2.2825e-08	-1.81288e-10	-0.895894	6.90364e-05	-1.81288e-10	-0.649718
124883125	chr3:124883125:C:T	1.46941e-08	-0.220441	-1.11587	5.71067e-06	-1.71301	-1.42901
124883225	chr3:124883225:T:G	1.99257e-08	0.184592	-1.21633	2.22964e-05	-0.781357	-0.998569
124883263	chr3:124883263:G:A	2.4712e-08	-1.81288e-10	-0.816463	5.06054e-05	-1.81288e-10	-0.960294
124883472	chr3:124883472:C:T	2.64386e-08	-1.81288e-10	-0.748926	5.84899e-05	-1.81288e-10	-0.815497
124883737	chr3:124883737:G:A	1.45741e-08	-0.313608	-1.0309	5.90547e-06	-1.69928	-1.4092
124883876	chr3:124883876:A:G	3.44874e-09	-1.78452	-1.00122	1.01023e-05	-1.43087	-1.14072
124883891	chr3:124883891:G:A	1.15982e-08	-1.57291	-4.18686e-10	3.82893e-05	-1.23918	-4.18686e-10
124884035	chr3:124884035:G:C	1.3859e-08	-0.347113	-1.04771	5.93609e-06	-1.68986	-1.41345
124884171	chr3:124884171:T:C	1.37519e-08	-0.341883	-1.06069	5.9143e-06	-1.69164	-1.41533
124884280	chr3:124884280:G:C	1.85278e-08	-0.155915	-0.948562	5.82783e-06	-1.73731	-1.3844
124884400	chr3:124884400:A:G	2.6984e-09	-1.77699	-1.2541	8.41964e-06	-1.45095	-1.30284
124884472	chr3:124884472:G:A	2.62825e-08	-1.81288e-10	-0.754848	5.80231e-05	-1.81288e-10	-0.82351
124884560	chr3:124884560:C:T	1.34888e-08	-1.81288e-10	-1.42189	3.4258e-05	-1.81288e-10	-1.35043
124884811	chr3:124884811:G:C	2.0904e-08	-1.81288e-10	-0.983811	3.77635e-05	-1.81288e-10	-1.25301
124884912	chr3:124884912:G:A	1.79399e-08	-0.118634	-1.01809	6.08246e-06	-1.75465	-1.32429
124885016	chr3:124885016:A:T	1.15037e-08	-0.280136	-1.30094	5.65594e-06	-1.71445	-1.4372
124885417	chr3:124885417:A:G	1.3953e-08	-1.81288e-10	-1.38806	3.14254e-05	-1.81288e-10	-1.43673
124885515	chr3:124885515:T:G	2.65087e-08	-1.81288e-10	-0.746278	5.39102e-05	-1.81288e-10	-0.897031
124886011	chr3:124886011:A:G	1.33429e-08	-0.248508	-1.18426	5.76882e-06	-1.70843	-1.42345
124886052	chr3:124886052:A:G	2.39077e-08	-1.81288e-10	-0.849549	4.92108e-05	-1.81288e-10	-0.98824
124886197	chr3:124886197:G:A	2.39168e-08	-1.81288e-10	-0.849169	4.92243e-05	-1.81288e-10	-0.987964
124886222	chr3:124886222:G:A	2.38861e-08	-1.81288e-10	-0.850454	4.91687e-05	-1.81288e-10	-0.989094
124886223	chr3:124886223:C:A	2.55761e-08	-1.81288e-10	-0.782092	5.22093e-05	-1.81288e-10	-0.929091
124886684	chr3:124886684:C:G	2.42781e-09	-1.7895	-1.34726	8.76477e-06	-1.29384	-1.41977
124887627	chr3:124887627:G:A	1.68306e-08	-1.81288e-10	-1.20055	4.5789e-05	-1.81288e-10	-1.06031
124887689	chr3:124887689:T:C	1.49831e-08	-1.81288e-10	-1.31683	3.15807e-05	-1.81288e-10	-1.43181
124887855	chr3:124887855:G:C	1.33963e-08	-1.81288e-10	-1.42877	3.35194e-05	-1.81288e-10	-1.37223
124887906	chr3:124887906:T:A	1.70283e-08	-0.064453	-1.12442	7.31776e-06	-1.52662	-1.36743
124888208	chr3:124888208:T:C	1.54944e-08	0.112138	-1.39541	8.09175e-06	-1.47222	-1.32128
124888415	chr3:124888415:T:G	1.37315e-08	-1.81288e-10	-1.40406	3.1541e-05	-1.81288e-10	-1.43306
124888434	chr3:124888434:A:T	1.75648e-08	-1.81288e-10	-1.15786	3.67407e-05	-1.81288e-10	-1.28047
124888913	chr3:124888913:G:A	1.44858e-08	-0.0772324	-1.27335	7.11559e-06	-1.56598	-1.35608
124888940	chr3:124888940:T:C	1.55732e-08	-1.81288e-10	-1.2782	3.3397e-05	-1.81288e-10	-1.37588
124889433	chr3:124889433:A:G	5.30977e-08	-0.0516177	-4.18686e-10	0.000257939	0.668371	-4.18686e-10
124890314	chr3:124890314:C:T	1.37577e-08	-1.81288e-10	-1.40215	3.15264e-05	-1.81288e-10	-1.43353
124890321	chr3:124890321:A:G	1.35847e-08	-1.81288e-10	-1.4148	3.17351e-05	-1.81288e-10	-1.42693
124890491	chr3:124890491:G:A	1.69397e-08	-0.486247	-0.707843	7.3528e-06	-1.67194	-1.21733
124890505	chr3:124890505:A:G	2.75737e-08	-1.81288e-10	-0.706887	5.39272e-05	-1.81288e-10	-0.896717
124891022	chr3:124891022:T:TG	1.53517e-08	-1.81288e-10	-1.29253	3.30976e-05	-1.81288e-10	-1.38489
124891119	chr3:124891119:A:G	1.83736e-08	0.244394	-1.35723	1.87337e-05	-0.742376	-1.21165
124891468	chr3:124891468:C:T	1.79169e-08	-1.81288e-10	-1.13801	3.62385e-05	-1.81288e-10	-1.29423
124891858	chr3:124891858:G:A	1.37229e-08	-1.81288e-10	-1.40468	3.15487e-05	-1.81288e-10	-1.43282
124892249	chr3:124892249:T:C	1.78464e-08	0.270105	-1.41205	8.33189e-06	-1.41313	-1.35113
124892790	chr3:124892790:C:T	4.21187e-08	-1.81288e-10	-0.283259	8.10357e-05	-1.81288e-10	-0.489462
124893066	chr3:124893066:T:C	1.68682e-08	-1.81288e-10	-1.19832	3.57266e-05	-1.81288e-10	-1.30845
124893515	chr3:124893515:A:G	1.59723e-08	-1.81288e-10	-1.25289	3.39704e-05	-1.81288e-10	-1.35886
124893531	chr3:124893531:A:T	4.95736e-09	-1.80229	-0.620592	8.29478e-06	-1.80187	-0.966855
124893830	chr3:124893830:A:G	3.11433e-08	-1.81288e-10	-0.585152	6.71023e-05	-1.81288e-10	-0.678133
124894052	chr3:124894052:G:A	1.57642e-08	-1.81288e-10	-1.26601	3.37533e-05	-1.81288e-10	-1.36527
124894507	chr3:124894507:T:C	1.37115e-08	-1.81288e-10	-1.40552	3.15564e-05	-1.81288e-10	-1.43257
124894543	chr3:124894543:G:T	2.46771e-09	-1.78091	-1.33955	8.33303e-06	-1.34693	-1.4172
124894788	chr3:124894788:T:A	2.33264e-09	-1.78879	-1.38796	8.52459e-06	-1.30694	-1.43445
124894905	chr3:124894905:G:A	3.29766e-09	-1.78836	-1.04218	1.52444e-05	-1.15546	-1.00469
124895169	chr3:124895169:G:A	1.71108e-08	-1.81288e-10	-1.18404	3.49966e-05	-1.81288e-10	-1.3291
124895280	chr3:124895280:G:A	1.38796e-08	-1.81288e-10	-1.39333	3.5784e-05	-1.81288e-10	-1.30685
124895317	chr3:124895317:T:C	6.19863e-09	-1.80146	-0.397961	1.5335e-05	-1.1915	-0.962714
124895367	chr3:124895367:C:T	3.18249e-09	-1.80042	-1.06567	1.34324e-05	-1.25008	-1.0366
124895470	chr3:124895470:C:T	1.18581e-08	-0.420033	-1.13071	5.81786e-06	-1.69556	-1.42786
124896517	chr3:124896517:A:G	3.08699e-08	0.598002	-1.19197	3.59539e-05	-0.249897	-1.05222
124896554	chr3:124896554:A:G	1.3553e-08	-1.81288e-10	-1.41714	3.17644e-05	-1.81288e-10	-1.426
124896931	chr3:124896931:T:A	3.12207e-08	-0.582671	-4.18686e-10	5.87391e-05	-0.811247	-4.18686e-10
124897103	chr3:124897103:C:T	2.77999e-09	-1.77612	-1.22519	6.06786e-06	-1.72942	-1.35193
124897645	chr3:124897645:C:A	2.58851e-08	-1.81288e-10	-0.770085	5.69356e-05	-1.81288e-10	-0.842431
124897670	chr3:124897670:T:A	3.82849e-08	-0.378696	-4.18686e-10	7.08512e-05	-0.62377	-4.18686e-10
124898017	chr3:124898017:T:C	4.03291e-08	-1.81288e-10	-0.326677	6.08125e-05	-1.81288e-10	-0.776556
124898501	chr3:124898501:A:G	1.34163e-08	-1.81288e-10	-1.42728	4.25564e-05	-1.81288e-10	-1.13352
124898891	chr3:124898891:C:T	9.46206e-09	-1.77646	-4.18686e-10	2.18561e-05	-1.79987	-4.18686e-10
124899293	chr3:124899293:T:G	1.36115e-08	-1.41284	-4.18686e-10	3.08751e-05	-1.4544	-4.18686e-10
124899959	chr3:124899959:T:C	1.54666e-08	-1.81288e-10	-1.28507	3.31997e-05	-1.81288e-10	-1.38181
124900068	chr3:124900068:C:T	2.80479e-09	-1.79188	-1.20054	8.79333e-06	-1.29577	-1.41458
124900342	chr3:124900342:G:A	1.53483e-08	-1.81288e-10	-1.29275	3.30896e-05	-1.81288e-10	-1.38513
124900636	chr3:124900636:C:T	2.84784e-09	-1.79424	-1.18295	8.99053e-06	-1.27931	-1.40887
124900666	chr3:124900666:C:A	2.69296e-09	-1.79815	-1.23496	5.6337e-06	-1.79744	-1.35814
124900810	chr3:124900810:T:G	1.39578e-08	-1.81288e-10	-1.38771	3.14673e-05	-1.81288e-10	-1.4354
124901003	chr3:124901003:C:T	1.06995e-08	-1.65356	-4.18686e-10	2.32394e-05	-1.7385	-4.18686e-10
124901151	chr3:124901151:C:T	2.37355e-09	-1.75851	-1.40085	7.4738e-06	-1.43589	-1.43705
124901155	chr3:124901155:G:A	1.39524e-08	-1.81288e-10	-1.3881	3.21365e-05	-1.81288e-10	-1.41436
124901237	chr3:124901237:C:T	1.33713e-08	-1.81288e-10	-1.43064	3.16648e-05	-1.81288e-10	-1.42915
124901391	chr3:124901391:G:A	1.52429e-08	-1.81288e-10	-1.29964	3.26678e-05	-1.81288e-10	-1.39796
124902344	chr3:124902344:G:C	5.48973e-09	-0.886725	-1.43415	5.68322e-06	-1.80209	-1.34475
124902375	chr3:124902375:T:C	1.69118e-08	-1.81288e-10	-1.19574	3.52345e-05	-1.81288e-10	-1.32233
124902724	chr3:124902724:T:G	9.60516e-09	-1.76145	-4.18686e-10	2.19857e-05	-1.79396	-4.18686e-10
124902770	chr3:124902770:G:C	1.40149e-08	-1.81288e-10	-1.38363	3.21841e-05	-1.81288e-10	-1.41288
124902846	chr3:124902846:G:A	9.38291e-09	-1.78486	-4.18686e-10	2.18107e-05	-1.80195	-4.18686e-10
124902916	chr3:124902916:G:A	2.26844e-08	-0.902072	-4.18686e-10	4.05419e-05	-1.18202	-4.18686e-10
124903084	chr3:124903084:T:C	1.52557e-08	-1.81288e-10	-1.2988	3.88063e-05	-1.81288e-10	-1.22577
124903136	chr3:124903136:A:C	4.4092e-09	-1.73731	-0.802746	1.59971e-05	-0.868869	-1.24308
124903278	chr3:124903278:G:C	1.89977e-08	-1.81288e-10	-1.07943	3.91095e-05	-1.81288e-10	-1.21799
124903486	chr3:124903486:T:C	1.37454e-08	-1.81288e-10	-1.40305	3.15288e-05	-1.81288e-10	-1.43345
124903697	chr3:124903697:C:T	1.39047e-08	-1.39152	-4.18686e-10	2.40265e-05	-1.70519	-4.18686e-10
124903867	chr3:124903867:G:A	1.3364e-08	-1.81288e-10	-1.43119	3.31514e-05	-1.81288e-10	-1.38327
124904470	chr3:124904470:G:T	1.42234e-08	-1.81288e-10	-1.36886	3.25624e-05	-1.81288e-10	-1.40119
124904680	chr3:124904680:A:AGGTG	1.34801e-08	-1.81288e-10	-1.42254	3.38405e-05	-1.81288e-10	-1.36269
124905003	chr3:124905003:A:C	9.32209e-09	-1.79136	-4.18686e-10	2.18009e-05	-1.8024	-4.18686e-10
124905218	chr3:124905218:AC:A	1.3943e-08	0.0317954	-1.42057	6.60786e-06	-1.63074	-1.36535
124905301	chr3:124905301:C:T	1.03227e-08	-1.6894	-4.18686e-10	2.90264e-05	-1.51615	-4.18686e-10
124905721	chr3:124905721:A:G	2.47153e-09	-1.75989	-1.35903	7.51613e-06	-1.42998	-1.43732
124905848	chr3:124905848:C:T	2.01406e-08	-1.81288e-10	-1.02102	3.69755e-05	-1.81288e-10	-1.2741
124905950	chr3:124905950:C:T	1.63999e-08	-1.81288e-10	-1.22647	3.48318e-05	-1.81288e-10	-1.33382
124906273	chr3:124906273:A:G	8.99885e-09	-0.389418	-1.43724	6.28684e-06	-1.73093	-1.31496
124906553	chr3:124906553:G:T	1.43769e-08	-1.81288e-10	-1.35813	3.28298e-05	-1.81288e-10	-1.39302
124906905	chr3:124906905:T:G	1.38744e-08	-1.81288e-10	-1.3937	3.57614e-05	-1.81288e-10	-1.30748
124906914	chr3:124906914:C:T	2.58429e-08	-1.81288e-10	-0.771714	5.6846e-05	-1.81288e-10	-0.844006
124907128	chr3:124907128:A:G	3.03071e-09	-1.7793	-1.13565	8.48088e-06	-1.36238	-1.38415
124907517	chr3:124907517:C:T	3.05524e-08	-1.81288e-10	-0.604307	9.71048e-05	-1.81288e-10	-0.308561
124907663	chr3:124907663:G:T	7.88577e-09	-0.580239	-1.37845	2.70557e-05	-0.15359	-1.43287
124908177	chr3:124908177:T:G	3.91939e-09	-1.77917	-0.878647	8.98713e-06	-1.39281	-1.29574
124908486	chr3:124908486:C:T	2.15289e-08	-1.81288e-10	-0.954355	3.85692e-05	-1.81288e-10	-1.2319
124908728	chr3:124908728:A:G	3.00942e-09	-1.75258	-1.16943	7.62745e-06	-1.45178	-1.40082
124908917	chr3:124908917:G:T	9.56616e-09	-1.76552	-4.18686e-10	2.19472e-05	-1.79571	-4.18686e-10
124909524	chr3:124909524:G:C	3.27488e-08	-1.81288e-10	-0.534885	7.00492e-05	-1.81288e-10	-0.635154
124910083	chr3:124910083:T:A	1.7106e-08	-1.81288e-10	-1.18432	3.58162e-05	-1.81288e-10	-1.30595
124910176	chr3:124910176:C:T	2.4528e-09	-1.75417	-1.37235	7.43217e-06	-1.44847	-1.43007
124910212	chr3:124910212:G:A	2.70519e-09	-1.78791	-1.24066	1.14066e-05	-1.14852	-1.30165
124910702	chr3:124910702:A:G	1.68298e-08	-1.81288e-10	-1.2006	3.53837e-05	-1.81288e-10	-1.3181
124910726	chr3:124910726:C:A	1.70776e-08	-1.81288e-10	-1.18598	3.57668e-05	-1.81288e-10	-1.30733
124910842	chr3:124910842:A:G	2.64073e-08	-1.81288e-10	-0.75011	6.13699e-05	-1.81288e-10	-0.767432
124911015	chr3:124911015:G:A	1.98477e-08	-1.81288e-10	-1.03566	3.66735e-05	-1.81288e-10	-1.2823
124911135	chr3:124911135:A:G	2.72762e-08	-1.81288e-10	-0.717735	4.51434e-05	-1.81288e-10	-1.07451
124911301	chr3:124911301:C:A	2.44928e-09	-1.78021	-1.34774	7.95327e-06	-1.37349	-1.43727
124911336	chr3:124911336:C:T	2.94782e-08	-1.81288e-10	-0.640099	4.77449e-05	-1.81288e-10	-1.01848
124911471	chr3:124911471:T:A	1.37765e-08	-1.40079	-4.18686e-10	2.38373e-05	-1.7131	-4.18686e-10
124911620	chr3:124911620:T:C	1.30218e-08	-1.45713	-4.18686e-10	2.57612e-05	-1.63548	-4.18686e-10
124911867	chr3:124911867:G:A	2.31736e-09	-1.75601	-1.42731	7.76049e-06	-1.45735	-1.37796
124912048	chr3:124912048:A:G	2.95347e-08	-1.81288e-10	-0.638187	6.4673e-05	-1.81288e-10	-0.715007
124912270	chr3:124912270:C:G	1.68836e-08	-1.81288e-10	-1.19741	4.11551e-05	-1.81288e-10	-1.167
124913235	chr3:124913235:T:C	3.56803e-08	-1.81288e-10	-0.449153	7.62836e-05	-1.81288e-10	-0.549893
124913280	chr3:124913280:A:G	2.74225e-09	-1.79484	-1.22013	1.07914e-05	-1.30914	-1.19647
124913432	chr3:124913432:G:A	2.05352e-08	-1.81288e-10	-1.00161	4.85904e-05	-1.81288e-10	-1.00092
124913601	chr3:124913601:C:G	1.34598e-08	-1.81288e-10	-1.42404	3.14161e-05	-1.81288e-10	-1.43703
124913819	chr3:124913819:G:A	2.24551e-09	-1.77889	-1.43593	8.23158e-06	-1.37658	-1.3998
124913857	chr3:124913857:G:A	2.26328e-09	-1.76963	-1.43731	8.15872e-06	-1.34817	-1.43709
124913888	chr3:124913888:G:A	9.0629e-09	-0.893706	-0.925855	6.10303e-06	-1.76116	-1.3144
124914253	chr3:124914253:T:C	1.25086e-08	-0.951649	-0.54569	8.10309e-06	-1.68057	-1.11154
124914295	chr3:124914295:A:G	2.30587e-09	-1.78663	-1.40166	8.03441e-06	-1.36374	-1.43688
124914414	chr3:124914414:G:A	2.306e-08	-1.81288e-10	-0.885653	3.90379e-05	-1.81288e-10	-1.21982
124914698	chr3:124914698:G:A	2.28468e-09	-1.80095	-1.39657	9.18133e-06	-1.24293	-1.42425
124914793	chr3:124914793:G:A	2.23148e-09	-1.78371	-1.43738	7.68648e-06	-1.40754	-1.43734
124915010	chr3:124915010:G:A	2.59422e-08	-1.81288e-10	-0.767879	4.29246e-05	-1.81288e-10	-1.12491
124915080	chr3:124915080:G:A	2.35774e-09	-1.77048	-1.39556	7.74528e-06	-1.43743	-1.39984
124915128	chr3:124915128:C:G	1.40956e-08	-1.81288e-10	-1.37789	3.48222e-05	-1.81288e-10	-1.3341
124915791	chr3:124915791:TCCTCCCACCTCAG:T	2.44851e-08	-1.81288e-10	-0.825688	4.12388e-05	-1.81288e-10	-1.16497
124916151	chr3:124916151:G:A	7.01499e-09	-0.646873	-1.42883	8.88657e-06	-1.30961	-1.3902
124916504	chr3:124916504:C:T	1.88742e-08	-1.81288e-10	-1.08595	3.55253e-05	-1.81288e-10	-1.31411
124916557	chr3:124916557:G:A	2.21201e-09	-1.79507	-1.43478	8.50129e-06	-1.31012	-1.43401
124916597	chr3:124916597:A:G	2.49806e-09	-1.80236	-1.30588	1.01725e-05	-1.19375	-1.3709
124916778	chr3:124916778:T:C	2.43686e-08	-1.81288e-10	-0.830457	6.04029e-05	-1.81288e-10	-0.783315
124916856	chr3:124916856:C:T	1.08662e-08	-1.63809	-4.18686e-10	2.34521e-05	-1.72939	-4.18686e-10
124916900	chr3:124916900:G:A	1.06657e-08	-1.65671	-4.18686e-10	2.46354e-05	-1.68017	-4.18686e-10
124917063	chr3:124917063:G:A	7.25355e-09	-0.73295	-1.30931	8.62069e-06	-1.36932	-1.36087
124917431	chr3:124917431:A:C	1.74854e-08	-1.81288e-10	-1.16238	3.85732e-05	-1.81288e-10	-1.23179
124917443	chr3:124917443:C:A	9.33334e-09	-1.79016	-4.18686e-10	3.15011e-05	-1.43433	-4.18686e-10
124917447	chr3:124917447:G:A	3.62523e-09	-1.80147	-0.93436	1.10661e-05	-1.22319	-1.25728
124917497	chr3:124917497:C:A	4.19521e-08	-0.287222	-4.18686e-10	3.47872e-05	-1.3351	-4.18686e-10
124918200	chr3:124918200:A:G	6.60351e-09	-0.808335	-1.32782	5.62863e-05	0.3301	-1.184
124918431	chr3:124918431:G:A	1.01784e-08	-1.70348	-4.18686e-10	2.25052e-05	-1.77061	-4.18686e-10
124919042	chr3:124919042:A:G	4.14622e-09	-1.78918	-0.812375	1.67869e-05	-1.52972	-0.534027
124919173	chr3:124919173:TA:T	2.03246e-08	-1.81288e-10	-1.01192	4.04861e-05	-1.81288e-10	-1.18339
124919425	chr3:124919425:AG:A	2.3955e-09	-1.80224	-1.34792	8.63922e-06	-1.3278	-1.40023
124919489	chr3:124919489:C:G	1.97349e-08	-1.81288e-10	-1.04136	3.97323e-05	-1.81288e-10	-1.20219
124919742	chr3:124919742:T:C	2.08578e-08	-1.81288e-10	-0.986025	4.24877e-05	-1.81288e-10	-1.13514
124919787	chr3:124919787:C:A	1.61718e-08	-1.81288e-10	-1.24048	3.28445e-05	-1.81288e-10	-1.39257
124919840	chr3:124919840:A:G	1.50957e-08	-1.30934	-4.18686e-10	7.53591e-05	-0.562088	-4.18686e-10
124920035	chr3:124920035:C:T	1.03506e-08	-1.6867	-4.18686e-10	2.27429e-05	-1.7601	-4.18686e-10
124920307	chr3:124920307:T:A	1.34139e-08	-1.81288e-10	-1.42746	3.14169e-05	-1.81288e-10	-1.437
124920497	chr3:124920497:G:C	1.38301e-08	-1.15161	-0.245299	1.22849e-05	-1.52622	-0.84976
124920874	chr3:124920874:G:A	1.92947e-08	-1.81288e-10	-1.06392	3.60025e-05	-1.81288e-10	-1.30076
124920909	chr3:124920909:G:A	5.41482e-09	-1.80231	-0.532303	1.46453e-05	-1.19141	-1.00882
124921243	chr3:124921243:G:A	2.08828e-08	-1.81288e-10	-0.984826	4.25366e-05	-1.81288e-10	-1.13399
124921383	chr3:124921383:T:C	2.24914e-09	-1.80235	-1.41086	9.98657e-06	-1.14736	-1.43575
124921539	chr3:124921539:G:A	3.04405e-08	-1.81288e-10	-0.607978	7.04048e-05	-1.81288e-10	-0.63009
124921949	chr3:124921949:C:T	1.52895e-08	-1.81288e-10	-1.29658	3.6795e-05	-1.81288e-10	-1.27899
124922092	chr3:124922092:G:A	9.68131e-09	-1.75355	-4.18686e-10	2.2794e-05	-1.75785	-4.18686e-10
124922479	chr3:124922479:A:C	2.36126e-08	-1.81288e-10	-0.861969	4.73031e-05	-1.81288e-10	-1.02778
124922497	chr3:124922497:T:C	2.25705e-08	-1.81288e-10	-0.907107	4.55322e-05	-1.81288e-10	-1.06593
124922544	chr3:124922544:T:C	8.7026e-09	-1.73706	-0.123065	1.51205e-05	-1.66574	-0.502555
124923149	chr3:124923149:C:T	1.35977e-08	-1.81288e-10	-1.41385	3.14603e-05	-1.81288e-10	-1.43563
124923460	chr3:124923460:T:G	1.41422e-08	-1.81288e-10	-1.37459	3.56678e-05	-1.81288e-10	-1.3101
124923732	chr3:124923732:C:T	3.5454e-09	-1.7764	-0.981696	1.06309e-05	-1.34055	-1.18004
124923739	chr3:124923739:CT:C	6.76543e-09	-0.759684	-1.35224	8.33117e-06	-1.37675	-1.38759
124923988	chr3:124923988:C:T	6.68901e-09	-0.704177	-1.41911	8.66712e-06	-1.29636	-1.42845
124924704	chr3:124924704:G:T	8.88319e-09	-0.892028	-0.947562	1.43289e-05	-1.10372	-1.11836
124924715	chr3:124924715:G:A	1.31384e-08	-0.896274	-0.551939	1.34829e-05	-1.464	-0.818935
124924941	chr3:124924941:A:G	1.40681e-08	-1.81288e-10	-1.37984	3.16291e-05	-1.81288e-10	-1.43028
124924986	chr3:124924986:C:T	9.19427e-09	-0.737174	-1.068	1.53029e-05	-0.949345	-1.20696
124925473	chr3:124925473:G:A	9.39937e-09	-1.78311	-4.18686e-10	3.21666e-05	-1.41342	-4.18686e-10
124925564	chr3:124925564:C:T	3.23717e-09	-1.79472	-1.05434	8.79438e-06	-1.50738	-1.20286
124925709	chr3:124925709:G:T	1.87641e-08	-1.81288e-10	-1.0918	5.33489e-05	-1.81288e-10	-0.907498
124925855	chr3:124925855:T:A	1.74891e-08	-1.81288e-10	-1.16217	3.8985e-05	-1.81288e-10	-1.22117
124925903	chr3:124925903:C:A	8.17907e-09	-1.77119	-0.150983	1.56158e-05	-1.73276	-0.403308
124925909	chr3:124925909:T:C	2.49718e-08	-1.81288e-10	-0.806004	5.39814e-05	-1.81288e-10	-0.895712
124925910	chr3:124925910:C:T	4.3005e-09	-1.79104	-0.773975	1.15646e-05	-1.61962	-0.81678
124926018	chr3:124926018:A:G	4.77915e-09	-1.80242	-0.657073	1.19294e-05	-1.69534	-0.710009
124926187	chr3:124926187:C:T	4.92244e-09	-1.80241	-0.627535	1.22955e-05	-1.695	-0.680118
124926518	chr3:124926518:G:T	3.84612e-09	-1.73582	-0.940865	3.87742e-05	-0.613202	-0.613395
124926606	chr3:124926606:A:G	7.02031e-09	-0.760623	-1.31432	7.04598e-06	-1.57941	-1.35248
124926706	chr3:124926706:A:G	2.50849e-08	-1.81288e-10	-0.801487	5.24962e-05	-1.81288e-10	-0.92361
124926728	chr3:124926728:C:A	1.24102e-08	-0.400326	-1.10491	1.00044e-05	-1.38648	-1.19484
124926743	chr3:124926743:G:A	1.80035e-08	-1.81288e-10	-1.13318	4.00035e-05	-1.81288e-10	-1.19538
124926870	chr3:124926870:A:G	7.34543e-09	-0.720034	-1.30964	7.21232e-06	-1.55972	-1.34884
124927386	chr3:124927386:C:T	1.73125e-08	-1.81288e-10	-1.17232	4.08185e-05	-1.81288e-10	-1.17522
124927387	chr3:124927387:A:C	9.0685e-09	-0.500182	-1.31876	8.04358e-06	-1.44316	-1.35632
124927668	chr3:124927668:T:A	2.23724e-08	-0.915923	-4.18686e-10	3.06552e-05	-1.46155	-4.18686e-10
124927858	chr3:124927858:AAAG:A	2.52266e-08	-1.81288e-10	-0.795853	5.4437e-05	-1.81288e-10	-0.887308
124927993	chr3:124927993:G:A	2.24467e-09	-1.79847	-1.41672	6.95231e-06	-1.50905	-1.43623
124928155	chr3:124928155:G:A	6.01803e-09	-0.890585	-1.33841	6.51648e-06	-1.6367	-1.37332
124928359	chr3:124928359:G:A	6.59507e-09	-0.811421	-1.32601	6.8347e-06	-1.59938	-1.36296
124928398	chr3:124928398:G:A	2.4231e-08	-1.81288e-10	-0.83612	5.24137e-05	-1.81288e-10	-0.925183
124928437	chr3:124928437:A:G	2.42832e-08	-1.81288e-10	-0.833967	5.2518e-05	-1.81288e-10	-0.923196
124928706	chr3:124928706:A:G	2.4231e-08	-1.81288e-10	-0.83612	5.24137e-05	-1.81288e-10	-0.925183
124929185	chr3:124929185:T:A	2.31649e-09	-1.79844	-1.38526	5.71943e-06	-1.74325	-1.39723
124929492	chr3:124929492:C:T	1.68348e-08	0.163969	-1.36427	2.08793e-05	-0.513116	-1.33248
124929621	chr3:124929621:A:G	5.13954e-09	-1.80242	-0.584365	1.24627e-05	-1.69947	-0.66214
124929861	chr3:124929861:T:C	2.35722e-09	-1.7574	-1.40886	6.0712e-06	-1.64699	-1.4338
124929976	chr3:124929976:A:G	9.02346e-09	-0.431813	-1.39211	7.90151e-06	-1.40279	-1.4145
124930264	chr3:124930264:G:A	4.07623e-08	-1.81288e-10	-0.315992	7.31698e-05	-1.81288e-10	-0.591569
124930374	chr3:124930374:C:T	9.23581e-09	-1.80066	-4.18686e-10	2.82427e-05	-1.54352	-4.18686e-10
124930624	chr3:124930624:G:A	1.4718e-08	-1.81288e-10	-1.33468	3.89665e-05	-1.81288e-10	-1.22165
124930670	chr3:124930670:C:T	1.48807e-08	-1.81288e-10	-1.32369	3.41736e-05	-1.81288e-10	-1.3529
124930675	chr3:124930675:C:T	1.49448e-08	0.0137366	-1.33313	4.24839e-05	0.116552	-1.25178
124930910	chr3:124930910:T:A	2.8027e-09	-1.64742	-1.34575	7.72696e-06	-1.59582	-1.24382
124931190	chr3:124931190:C:T	4.49971e-09	-1.80217	-0.717573	1.82534e-05	-1.46326	-0.51674
124931573	chr3:124931573:C:T	1.65913e-08	-1.81288e-10	-1.21487	3.55673e-05	-1.81288e-10	-1.31293
124931608	chr3:124931608:C:T	3.50375e-09	-1.71618	-1.05374	8.17237e-06	-1.79848	-0.985109
124931826	chr3:124931826:T:C	1.09208e-07	-1.78292	2.45242	0.000252674	-1.80241	2.45016
124931827	chr3:124931827:G:A	3.81803e-08	-1.75255	1.37112	9.09319e-05	-1.79243	1.41818
124931937	chr3:124931937:T:A	1.93122e-08	-0.766718	-0.296294	3.54888e-05	-1.15248	-0.162653
124932035	chr3:124932035:A:G	3.54064e-08	-1.81288e-10	-0.45686	7.32244e-05	-1.81288e-10	-0.590823
124932304	chr3:124932304:G:A	1.4926e-08	-1.81288e-10	-1.32064	3.40731e-05	-1.81288e-10	-1.35584
124932447	chr3:124932447:TC:T	1.36414e-08	-1.81288e-10	-1.41064	3.28889e-05	-1.81288e-10	-1.39122
124932480	chr3:124932480:C:T	1.39274e-08	-1.81288e-10	-1.3899	3.17417e-05	-1.81288e-10	-1.42672
124933007	chr3:124933007:C:T	3.2617e-08	-1.81288e-10	-0.538917	7.76815e-05	-1.81288e-10	-0.531734
124933038	chr3:124933038:C:T	4.16039e-09	-1.40768	-1.19046	7.44772e-06	-1.73653	-1.13992
124933416	chr3:124933416:C:G	2.27771e-08	0.164236	-1.06223	0.000105094	1.06866	-1.29816
124933710	chr3:124933710:A:T	7.22405e-08	0.596673	-0.340423	4.59883e-05	-0.70465	-0.351315
124933852	chr3:124933852:C:A	6.47249e-08	0.146395	-4.18686e-10	5.60693e-05	-0.857763	-4.18686e-10
124934204	chr3:124934204:C:T	2.2161e-09	-1.79762	-1.43038	6.36635e-06	-1.61325	-1.42007
124934215	chr3:124934215:C:T	1.43238e-08	-1.81288e-10	-1.36183	3.46617e-05	-1.81288e-10	-1.33872
124934310	chr3:124934310:G:A	6.27595e-08	0.254243	-0.138684	4.55239e-05	-0.914889	-0.151225
124934369	chr3:124934369:A:G	1.9192e-08	0.142522	-1.21178	8.28101e-05	0.914248	-1.38205
124934435	chr3:124934435:C:T	2.86155e-07	0.214934	1.41785	0.00021754	-0.974438	1.47247
124934826	chr3:124934826:A:G	6.81161e-08	0.197462	-4.18686e-10	5.47006e-05	-0.882477	-4.18686e-10
124935024	chr3:124935024:C:T	3.05778e-08	-1.79816	1.19468	7.76112e-05	-1.79718	1.26454
124935030	chr3:124935030:C:T	2.06031e-08	-1.81288e-10	-0.998311	4.32774e-05	-1.81288e-10	-1.11672
124935511	chr3:124935511:C:A	1.98855e-08	-1.81288e-10	-1.03376	3.76855e-05	-1.81288e-10	-1.25508
124935514	chr3:124935514:C:T	6.53462e-08	0.155948	-4.18686e-10	5.64132e-05	-0.851648	-4.18686e-10
124935609	chr3:124935609:T:G	2.44885e-08	-0.825546	-4.18686e-10	4.04922e-05	-1.18324	-4.18686e-10
124936225	chr3:124936225:G:C	4.14595e-09	-1.74452	-0.857103	9.08021e-06	-1.80169	-0.876567
124936551	chr3:124936551:A:G	5.8405e-08	0.04365	-4.18686e-10	4.99619e-05	-0.973091	-4.18686e-10
124936570	chr3:124936570:T:C	9.44019e-09	-1.77878	-4.18686e-10	2.18156e-05	-1.80173	-4.18686e-10
124936697	chr3:124936697:T:C	3.98279e-09	-1.32078	-1.32098	6.36292e-06	-1.7569	-1.27697
124937160	chr3:124937160:TG:T	3.06782e-09	-1.66882	-1.23397	9.65802e-06	-1.46436	-1.1522
124937231	chr3:124937231:C:T	1.33915e-08	-1.81288e-10	-1.42913	3.18347e-05	-1.81288e-10	-1.4238
124937285	chr3:124937285:C:T	1.33667e-08	-1.81288e-10	-1.43099	3.14524e-05	-1.81288e-10	-1.43587
124937350	chr3:124937350:A:T	6.75335e-09	-0.676764	-1.43695	2.40673e-05	-0.266392	-1.4371
124937668	chr3:124937668:A:G	5.75301e-09	-1.09168	-1.18235	8.45542e-06	-1.59704	-1.1525
124937942	chr3:124937942:A:C	7.50966e-09	-1.03733	-0.970232	1.09998e-05	-1.56837	-0.918107
124937943	chr3:124937943:G:T	7.55972e-09	-1.06157	-0.939345	1.12131e-05	-1.58174	-0.885536
124938011	chr3:124938011:T:G	4.67419e-09	-1.37779	-1.1039	1.28588e-05	-1.23804	-1.09229
124938064	chr3:124938064:A:G	5.94435e-09	-1.13246	-1.10885	8.90751e-06	-1.61778	-1.07968
124939335	chr3:124939335:A:G	2.42314e-08	-1.81288e-10	-0.836102	6.71982e-05	-1.81288e-10	-0.676705
124939612	chr3:124939612:C:T	1.34214e-08	-1.81288e-10	-1.4269	3.26512e-05	-1.81288e-10	-1.39847
124939733	chr3:124939733:T:C	1.6158e-08	-1.81288e-10	-1.24134	4.00041e-05	-1.81288e-10	-1.19537
124939808	chr3:124939808:G:A	1.44205e-08	-1.81288e-10	-1.3551	3.68422e-05	-1.81288e-10	-1.27771
124939968	chr3:124939968:G:A	2.83091e-09	-1.64635	-1.3368	8.54615e-06	-1.44342	-1.29545
124940140	chr3:124940140:C:T	3.95949e-09	-1.78911	-0.858528	9.88012e-06	-1.80242	-0.791402
124940337	chr3:124940337:T:C	9.97148e-08	0.578564	-4.18686e-10	7.69984e-05	-0.540567	-4.18686e-10
124940494	chr3:124940494:C:T	8.22783e-09	-0.952289	-0.963939	1.16132e-05	-1.52075	-0.911461
124941134	chr3:124941134:A:C	7.38667e-09	-1.45556	-0.568515	1.13314e-05	-1.78978	-0.666991
124941184	chr3:124941184:C:T	1.61498e-08	-1.81288e-10	-1.24185	3.68542e-05	-1.81288e-10	-1.27738
124941624	chr3:124941624:G:A	2.1058e-07	-1.81288e-10	1.32612	0.000247488	-1.81288e-10	0.627011
124941903	chr3:124941903:T:C	3.68529e-08	-1.81288e-10	-0.416818	0.000115113	-1.81288e-10	-0.138437
124941940	chr3:124941940:A:G	6.75888e-09	-0.729803	-1.38309	8.34445e-06	-1.39228	-1.37047
124941951	chr3:124941951:T:C	4.1968e-08	-0.67757	0.390727	4.03632e-05	-1.46801	0.281575
124942007	chr3:124942007:T:A	5.85123e-09	-0.872727	-1.38437	7.64101e-06	-1.47893	-1.3719
124942027	chr3:124942027:C:T	7.085e-08	0.236814	-4.18686e-10	6.01969e-05	-0.786731	-4.18686e-10
124942111	chr3:124942111:A:T	6.00785e-09	-0.866718	-1.36397	7.84091e-06	-1.47515	-1.34984
124942216	chr3:124942216:C:G	6.13407e-09	-0.844761	-1.36513	7.93642e-06	-1.46178	-1.35111
124942416	chr3:124942416:A:G	1.38251e-08	-1.81288e-10	-1.39727	3.33478e-05	-1.81288e-10	-1.37736
124942442	chr3:124942442:C:T	4.96431e-09	-1.56053	-0.860948	8.26507e-06	-1.6586	-1.11371
124942538	chr3:124942538:T:C	3.84482e-09	-1.60764	-1.06938	9.38451e-06	-1.75212	-0.893172
124942650	chr3:124942650:T:C	7.97154e-08	0.354712	-4.18686e-10	6.1837e-05	-0.75985	-4.18686e-10
124942684	chr3:124942684:T:C	5.57075e-09	-0.951962	-1.35426	7.58021e-06	-1.51907	-1.33974
124942863	chr3:124942863:T:C	5.73374e-09	-0.913911	-1.36347	7.67608e-06	-1.49674	-1.3495
124943048	chr3:124943048:A:G	2.68399e-09	-1.67976	-1.35668	6.60709e-06	-1.61851	-1.3777
124943212	chr3:124943212:T:C	2.61028e-09	-1.68766	-1.37663	6.43255e-06	-1.62797	-1.39501
124943545	chr3:124943545:A:T	1.35558e-08	-1.81288e-10	-1.41694	3.27514e-05	-1.81288e-10	-1.39541
124944242	chr3:124944242:T:G	5.32077e-09	-0.978133	-1.374	7.31611e-06	-1.53331	-1.36097
124945010	chr3:124945010:G:A	2.40399e-07	-1.81288e-10	1.45855	0.000278495	-1.81288e-10	0.745049
124945192	chr3:124945192:A:G	7.83701e-09	-1.43067	-0.534223	1.27126e-05	-1.54575	-0.796002
124946303	chr3:124946303:C:G	7.53331e-07	2.60075	-4.18686e-10	0.000304876	0.835552	-4.18686e-10
124946333	chr3:124946333:T:C	1.36497e-08	-1.81288e-10	-1.41003	3.30618e-05	-1.81288e-10	-1.38597
124946423	chr3:124946423:A:G	2.64327e-09	-1.61661	-1.43512	6.69106e-06	-1.54648	-1.4371
124946484	chr3:124946484:G:A	8.06981e-09	-1.42115	-0.514471	1.29427e-05	-1.55399	-0.76983
124947384	chr3:124947384:CA:C	2.64649e-08	-1.81288e-10	-0.747932	7.6297e-05	-1.81288e-10	-0.549718
124947734	chr3:124947734:C:T	2.56782e-08	-1.81288e-10	-0.778109	7.37278e-05	-1.81288e-10	-0.583972
124947879	chr3:124947879:C:G	3.89674e-09	-1.77853	-0.885085	8.28192e-06	-1.75487	-1.0154
124947900	chr3:124947900:C:A	1.42082e-08	-1.36993	-4.18686e-10	3.11891e-05	-1.44428	-4.18686e-10
124948112	chr3:124948112:C:T	7.72152e-09	-1.22306	-0.756684	1.8074e-05	-1.06176	-0.928119
124949036	chr3:124949036:C:G	1.33669e-08	-1.81288e-10	-1.43097	3.14468e-05	-1.81288e-10	-1.43605
124949298	chr3:124949298:C:T	2.6044e-09	-1.69391	-1.37264	1.06866e-05	-1.09033	-1.42502
124949360	chr3:124949360:G:C	8.01459e-09	-0.5999	-1.34259	7.88966e-06	-1.44012	-1.37868
124949460	chr3:124949460:A:C	2.70898e-08	-0.724593	-4.18686e-10	5.43591e-05	-0.88874	-4.18686e-10
124949558	chr3:124949558:A:C	4.05015e-08	-0.322412	-4.18686e-10	8.09807e-05	-0.490141	-4.18686e-10
124950029	chr3:124950029:A:G	4.00163e-08	-1.81288e-10	-0.334464	9.87176e-05	-1.81288e-10	-0.292089
124950258	chr3:124950258:A:G	1.32881e-08	-1.81288e-10	-1.43688	3.21042e-05	-1.81288e-10	-1.41537
124950274	chr3:124950274:C:T	1.38385e-08	-1.81288e-10	-1.39629	3.47412e-05	-1.81288e-10	-1.33643
124950380	chr3:124950380:C:A	5.21696e-09	-1.4436	-0.928231	1.67857e-05	-1.13534	-0.928482
124951780	chr3:124951780:C:A	2.91299e-09	-1.59042	-1.36416	1.39072e-05	-0.853234	-1.39871
124952794	chr3:124952794:T:C	9.63596e-09	-0.348847	-1.4094	8.97723e-06	-1.26387	-1.42579
124953199	chr3:124953199:G:C	1.36441e-08	-1.81288e-10	-1.41044	3.37351e-05	-1.81288e-10	-1.36581
124953413	chr3:124953413:A:G	4.89875e-09	-1.00784	-1.42693	1.44467e-05	-0.79724	-1.41664
124953514	chr3:124953514:T:C	5.24613e-09	-0.959917	-1.40634	1.56116e-05	-0.74679	-1.38955
124953969	chr3:124953969:G:A	4.53918e-09	-1.08321	-1.4278	1.29197e-05	-0.897779	-1.42782
124954084	chr3:124954084:G:A	1.37e-08	-1.81288e-10	-1.40636	3.14504e-05	-1.81288e-10	-1.43594
124955157	chr3:124955157:T:C	9.92388e-09	-0.302256	-1.42655	2.09873e-05	-0.430995	-1.40944
124955672	chr3:124955672:G:A	3.0484e-08	-0.672355	0.065806	2.71495e-05	-1.45932	-0.123675
124955933	chr3:124955933:C:T	8.9479e-09	-0.401931	-1.4304	3.23226e-05	0.0140485	-1.42263
124956026	chr3:124956026:A:G	2.995e-09	-1.65365	-1.27316	1.33153e-05	-0.980363	-1.31507
124956733	chr3:124956733:C:A	2.22721e-09	-1.7893	-1.4337	5.40439e-06	-1.77465	-1.42249
124957049	chr3:124957049:CTGT:C	1.42052e-08	-1.81288e-10	-1.37014	3.53612e-05	-1.81288e-10	-1.31874
124957083	chr3:124957083:A:G	1.48945e-08	-1.32276	-4.18686e-10	3.33768e-05	-1.37649	-4.18686e-10
124957358	chr3:124957358:A:G	4.67076e-09	-1.73616	-0.746267	9.71954e-06	-1.76164	-0.848569
124957400	chr3:124957400:A:G	1.57526e-08	-1.81288e-10	-1.26674	3.71024e-05	-1.81288e-10	-1.27067
124957794	chr3:124957794:GA:G	8.7124e-09	-0.730323	-1.12868	1.38211e-05	-1.09742	-1.16073
124958631	chr3:124958631:T:A	9.30937e-09	-1.79273	-4.18686e-10	2.20361e-05	-1.79167	-4.18686e-10
124959341	chr3:124959341:C:T	1.58068e-08	-1.81288e-10	-1.26331	3.3523e-05	-1.81288e-10	-1.37212
124959342	chr3:124959342:G:A	9.18646e-09	-1.69414	-0.11188	2.61869e-05	-1.57886	-0.040236
124959386	chr3:124959386:C:T	4.28928e-09	-1.69598	-0.871649	7.7019e-06	-1.77211	-1.07077
124959577	chr3:124959577:T:C	1.07417e-08	-1.64962	-4.18686e-10	2.73508e-05	-1.57561	-4.18686e-10
124959670	chr3:124959670:T:A	1.53359e-08	-1.81288e-10	-1.29356	3.75881e-05	-1.81288e-10	-1.25766
124960617	chr3:124960617:C:T	3.06944e-09	-1.56829	-1.33396	6.8341e-06	-1.60844	-1.35399
124960699	chr3:124960699:G:C	1.35909e-08	-1.81288e-10	-1.41435	3.14286e-05	-1.81288e-10	-1.43663
124961152	chr3:124961152:T:G	1.80925e-08	-1.81288e-10	-1.12825	5.28636e-05	-1.81288e-10	-0.916636
124961479	chr3:124961479:A:AT	1.40901e-08	-1.81288e-10	-1.37828	3.21508e-05	-1.81288e-10	-1.41391
124961571	chr3:124961571:C:T	1.52651e-08	-1.81288e-10	-1.29818	3.98286e-05	-1.81288e-10	-1.19977
124962015	chr3:124962015:C:T	2.33655e-08	-1.81288e-10	-0.872492	5.58563e-05	-1.81288e-10	-0.861569
124962066	chr3:124962066:T:C	2.71925e-09	-1.7353	-1.28809	6.1601e-06	-1.75372	-1.31254
124962724	chr3:124962724:T:C	9.51252e-09	-0.517861	-1.25328	1.77876e-05	-0.811135	-1.19472
124962726	chr3:124962726:G:T	1.5682e-08	-1.27124	-4.18686e-10	3.82152e-05	-1.24112	-4.18686e-10
124962758	chr3:124962758:T:C	1.33311e-08	-1.81288e-10	-1.43365	3.16543e-05	-1.81288e-10	-1.42948
124963384	chr3:124963384:C:T	2.01032e-08	-1.81288e-10	-1.02287	4.72255e-05	-1.81288e-10	-1.02942
124963927	chr3:124963927:T:C	1.40934e-08	-1.81288e-10	-1.37804	3.21409e-05	-1.81288e-10	-1.41422
124964313	chr3:124964313:A:G	1.32841e-08	-1.81288e-10	-1.43718	3.16781e-05	-1.81288e-10	-1.42873
124964604	chr3:124964604:G:A	3.79915e-09	-1.67194	-1.01703	8.31374e-06	-1.70203	-1.06441
124964708	chr3:124964708:A:T	4.12964e-08	-1.81288e-10	-0.302976	8.13331e-05	-1.81288e-10	-0.485799
124965350	chr3:124965350:T:G	9.25641e-09	-1.79843	-4.18686e-10	2.18846e-05	-1.79857	-4.18686e-10
124965459	chr3:124965459:G:A	1.54282e-08	-1.28756	-4.18686e-10	2.91867e-05	-1.51064	-4.18686e-10
124965468	chr3:124965468:T:C	1.33889e-08	-1.81288e-10	-1.42932	3.20621e-05	-1.81288e-10	-1.41668
124965479	chr3:124965479:T:C	1.33016e-08	-1.81288e-10	-1.43586	3.15952e-05	-1.81288e-10	-1.43135
124965553	chr3:124965553:C:T	1.72576e-08	-1.81288e-10	-1.1755	4.08787e-05	-1.81288e-10	-1.17374
124965945	chr3:124965945:T:A	1.64138e-08	-1.81288e-10	-1.22563	3.9081e-05	-1.81288e-10	-1.21871
124966122	chr3:124966122:C:T	3.59661e-08	-1.81288e-10	-0.441174	7.16112e-05	-1.81288e-10	-0.6131
124966143	chr3:124966143:T:C	1.73563e-08	-1.81288e-10	-1.16979	3.86182e-05	-1.81288e-10	-1.23063
124966290	chr3:124966290:G:T	1.32814e-08	-1.81288e-10	-1.43738	3.14891e-05	-1.81288e-10	-1.43471
124966385	chr3:124966385:T:C	1.37364e-08	-1.81288e-10	-1.4037	3.19622e-05	-1.81288e-10	-1.4198
124967413	chr3:124967413:T:C	6.5495e-09	-0.724416	-1.41995	1.28569e-05	-0.900477	-1.42999
124967729	chr3:124967729:G:C	9.52329e-09	-1.77001	-4.18686e-10	2.50555e-05	-1.66326	-4.18686e-10
124967889	chr3:124967889:C:A	7.92408e-09	-1.32589	-0.627955	1.8924e-05	-1.17971	-0.764209
124968100	chr3:124968100:C:T	1.67859e-08	-1.81288e-10	-1.20321	4.23911e-05	-1.81288e-10	-1.13741
124968534	chr3:124968534:G:A	9.79112e-09	-1.74227	-4.18686e-10	2.30292e-05	-1.74759	-4.18686e-10
124968588	chr3:124968588:G:A	2.50417e-09	-1.70394	-1.40185	5.49885e-06	-1.76343	-1.41638
124968616	chr3:124968616:C:T	6.27462e-09	-1.46704	-0.720199	1.22138e-05	-1.48328	-0.898499
124968617	chr3:124968617:G:A	2.43213e-08	-0.832397	-4.18686e-10	4.10078e-05	-1.17059	-4.18686e-10
124968677	chr3:124968677:C:T	1.08988e-08	-1.6351	-4.18686e-10	2.5789e-05	-1.6344	-4.18686e-10
124968923	chr3:124968923:G:T	5.14259e-09	-1.36799	-1.0182	1.04725e-05	-1.52201	-1.01358
124969425	chr3:124969425:T:C	3.36378e-09	-1.73875	-1.07193	6.60514e-06	-1.79157	-1.20493
124969484	chr3:124969484:A:G	6.58363e-08	-1.81288e-10	0.163421	0.000148375	-1.81288e-10	0.11539
124969572	chr3:124969572:C:T	3.44198e-09	-1.64267	-1.14503	8.70814e-06	-1.60705	-1.11305
124969947	chr3:124969947:A:T	6.53954e-09	-0.946246	-1.19964	1.16974e-05	-1.23958	-1.1854
124971268	chr3:124971268:A:G	2.32428e-08	-1.81288e-10	-0.877754	4.83523e-05	-1.81288e-10	-1.00584
124972366	chr3:124972366:A:C	1.19793e-08	-1.54057	-4.18686e-10	2.85563e-05	-1.53247	-4.18686e-10
124972376	chr3:124972376:A:C	1.27043e-07	0.820775	-4.18686e-10	0.000339339	0.942648	-4.18686e-10
124973155	chr3:124973155:A:G	5.09654e-09	-0.997969	-1.39722	9.6998e-06	-1.23133	-1.38092
124973202	chr3:124973202:G:T	5.38741e-09	-1.23281	-1.10688	1.08675e-05	-1.31221	-1.18636
124973315	chr3:124973315:G:A	1.39553e-08	-1.81288e-10	-1.38789	3.20738e-05	-1.81288e-10	-1.41631
124973350	chr3:124973350:T:C	4.92857e-09	-1.29132	-1.13738	9.94453e-06	-1.37061	-1.21672
124973845	chr3:124973845:C:T	4.88146e-09	-1.03709	-1.40121	9.26472e-06	-1.27241	-1.38573
124973941	chr3:124973941:C:T	4.70163e-09	-1.08874	-1.3871	9.0148e-06	-1.31284	-1.37265
124974455	chr3:124974455:G:T	4.44157e-09	-1.14145	-1.39129	8.61434e-06	-1.35704	-1.37388
124974674	chr3:124974674:C:T	3.66703e-09	-1.6867	-1.03767	7.12032e-06	-1.75039	-1.17101
124974690	chr3:124974690:A:T	2.96333e-09	-1.79453	-1.1429	6.10491e-06	-1.8021	-1.27316
124974833	chr3:124974833:G:A	2.68382e-09	-1.7947	-1.24181	5.72111e-06	-1.80208	-1.33811
124974960	chr3:124974960:C:T	1.84732e-08	-1.81288e-10	-1.10743	4.32298e-05	-1.81288e-10	-1.11782
124974982	chr3:124974982:C:T	2.63638e-09	-1.79468	-1.25966	5.64987e-06	-1.80211	-1.35061
124975159	chr3:124975159:G:C	2.66422e-09	-1.79256	-1.25128	5.68128e-06	-1.80238	-1.3448
124975221	chr3:124975221:A:G	2.61254e-09	-1.79604	-1.26739	5.62197e-06	-1.80174	-1.35593
124975364	chr3:124975364:C:G	2.69057e-09	-1.7905	-1.2435	5.71065e-06	-1.80242	-1.3396
124975459	chr3:124975459:C:T	2.73213e-09	-1.78973	-1.22894	5.77219e-06	-1.80238	-1.32892
124975695	chr3:124975695:T:C	2.73291e-09	-1.78939	-1.229	5.77408e-06	-1.80236	-1.32861
124975875	chr3:124975875:G:A	2.66977e-09	-1.79472	-1.24704	5.7e-06	-1.80209	-1.3418
124975902	chr3:124975902:T:A	2.7254e-09	-1.78926	-1.23187	5.75773e-06	-1.80235	-1.33146
124976250	chr3:124976250:T:C	2.79779e-09	-1.79873	-1.19619	6e-06	-1.80054	-1.29205
124976259	chr3:124976259:G:C	2.7686e-09	-1.78879	-1.21663	5.82256e-06	-1.80231	-1.3203
124976733	chr3:124976733:G:T	2.7212e-09	-1.79532	-1.22735	5.78057e-06	-1.80195	-1.3279
124976840	chr3:124976840:T:C	2.74408e-09	-1.79118	-1.22313	5.79416e-06	-1.80242	-1.32508
124976964	chr3:124976964:G:A	2.61853e-09	-1.79064	-1.2705	5.60574e-06	-1.80242	-1.35814
124977335	chr3:124977335:T:C	2.72351e-09	-1.79078	-1.23105	5.76302e-06	-1.80242	-1.33047
124977460	chr3:124977460:T:C	1.83959e-08	-1.81288e-10	-1.11163	4.23784e-05	-1.81288e-10	-1.13771
124978141	chr3:124978141:G:T	2.70284e-08	-1.81288e-10	-0.726864	5.56423e-05	-1.81288e-10	-0.865408
124978987	chr3:124978987:G:A	9.25535e-09	-1.79855	-4.18686e-10	2.18083e-05	-1.80206	-4.18686e-10
124979140	chr3:124979140:C:T	1.93195e-08	-1.81288e-10	-1.06264	4.70013e-05	-1.81288e-10	-1.03418
124979760	chr3:124979760:C:T	5.27549e-09	-1.71718	-0.643502	1.01625e-05	-1.78632	-0.779329
124980358	chr3:124980358:A:T	2.78183e-09	-1.60166	-1.39898	5.96498e-06	-1.68361	-1.41484
124980402	chr3:124980402:T:G	3.95246e-09	-1.22634	-1.42307	7.72578e-06	-1.42673	-1.41306
124980497	chr3:124980497:C:T	1.35427e-08	-1.81288e-10	-1.41791	3.14775e-05	-1.81288e-10	-1.43508
124980549	chr3:124980549:C:T	2.23627e-09	-1.78459	-1.43436	5.45292e-06	-1.75125	-1.43695
124981071	chr3:124981071:C:T	3.63206e-09	-1.3312	-1.40275	7.26425e-06	-1.51067	-1.39072
124981549	chr3:124981549:A:G	2.26211e-09	-1.77765	-1.4298	5.51502e-06	-1.73958	-1.43729
124981570	chr3:124981570:G:A	1.84213e-08	-1.81288e-10	-1.11025	3.96841e-05	-1.81288e-10	-1.2034
124981946	chr3:124981946:A:G	2.73047e-09	-1.7305	-1.28878	5.75095e-06	-1.77822	-1.35677
124982142	chr3:124982142:C:T	1.15438e-08	-1.5776	-4.18686e-10	3.29857e-05	-1.38828	-4.18686e-10
124982344	chr3:124982344:T:C	2.27502e-09	-1.76848	-1.43328	5.58998e-06	-1.72618	-1.43719
124982646	chr3:124982646:G:C	1.60156e-08	-1.81288e-10	-1.25019	3.64273e-05	-1.81288e-10	-1.28903
124983338	chr3:124983338:T:C	2.3088e-09	-1.76005	-1.42697	5.66445e-06	-1.7133	-1.43684
124983407	chr3:124983407:T:G	2.30472e-09	-1.76055	-1.42824	5.65966e-06	-1.71387	-1.43711
124983421	chr3:124983421:C:CA	2.33009e-09	-1.75032	-1.42752	5.74312e-06	-1.69938	-1.43697
124983463	chr3:124983463:C:T	5.24459e-09	-0.987841	-1.37871	1.08552e-05	-1.09805	-1.40166
124983580	chr3:124983580:C:T	2.34444e-09	-1.74206	-1.42965	5.80828e-06	-1.68776	-1.43731
124983808	chr3:124983808:T:C	1.61755e-08	-1.81288e-10	-1.24025	3.67423e-05	-1.81288e-10	-1.28042
124984215	chr3:124984215:G:T	1.93377e-08	-1.81288e-10	-1.0617	4.14067e-05	-1.81288e-10	-1.16091
124984263	chr3:124984263:C:G	2.23354e-09	-1.78359	-1.43657	5.47634e-06	-1.74898	-1.43494
124984270	chr3:124984270:C:T	2.28182e-08	-1.81288e-10	-0.896193	6.02812e-05	-1.81288e-10	-0.785331
124984381	chr3:124984381:T:C	1.345e-08	-1.81288e-10	-1.42477	3.14182e-05	-1.81288e-10	-1.43696
124984450	chr3:124984450:G:A	1.36289e-08	-1.81288e-10	-1.41156	3.16247e-05	-1.81288e-10	-1.43041
124984753	chr3:124984753:C:G	4.19358e-09	-1.23698	-1.35322	9.4e-06	-1.28159	-1.36206
124984849	chr3:124984849:A:C	3.53571e-09	-1.35117	-1.40966	7.10063e-06	-1.5279	-1.39627
124985589	chr3:124985589:G:A	2.26478e-09	-1.76912	-1.43715	5.63013e-06	-1.72702	-1.4292
124986267	chr3:124986267:A:G	5.12594e-09	-1.26864	-1.1208	1.01362e-05	-1.33447	-1.23377
124986629	chr3:124986629:T:A	9.48018e-09	-1.77455	-4.18686e-10	2.23729e-05	-1.7765	-4.18686e-10
124986658	chr3:124986658:G:A	1.04679e-08	-1.67544	-4.18686e-10	2.34039e-05	-1.73145	-4.18686e-10
124987374	chr3:124987374:G:GCCACACCT	4.61526e-09	-1.79777	-0.696618	1.20312e-05	-1.80005	-0.596799
124987570	chr3:124987570:C:T	2.84651e-09	-1.73666	-1.24099	5.94495e-06	-1.78118	-1.32063
124987577	chr3:124987577:C:CA	1.43733e-08	-1.81288e-10	-1.35838	3.25069e-05	-1.81288e-10	-1.4029
124987789	chr3:124987789:A:G	4.30519e-09	-1.4019	-1.16203	8.73314e-06	-1.44658	-1.27064
124988431	chr3:124988431:A:G	4.02631e-09	-1.19397	-1.43693	8.59778e-06	-1.29712	-1.43573
124988736	chr3:124988736:GT:G	1.073e-08	-1.65071	-4.18686e-10	2.38566e-05	-1.71229	-4.18686e-10
124988744	chr3:124988744:C:T	1.61406e-08	-1.81288e-10	-1.24241	3.6672e-05	-1.81288e-10	-1.28234
124988866	chr3:124988866:G:A	1.0774e-08	-1.64661	-4.18686e-10	2.70931e-05	-1.58507	-4.18686e-10
124988933	chr3:124988933:A:G	4.36044e-08	-1.81288e-10	-0.248594	8.7659e-05	-1.81288e-10	-0.410898
124988951	chr3:124988951:C:T	3.04848e-09	-1.47172	-1.43739	6.86025e-06	-1.52161	-1.437
124989446	chr3:124989446:T:C	1.33801e-08	-1.81288e-10	-1.42998	3.15798e-05	-1.81288e-10	-1.43183
124989506	chr3:124989506:CA:C	2.93666e-09	-1.50975	-1.43673	6.63338e-06	-1.55488	-1.43735
124989738	chr3:124989738:A:G	3.96121e-09	-1.20984	-1.43737	8.45299e-06	-1.313	-1.43683
124990082	chr3:124990082:C:A	1.42186e-08	-1.81288e-10	-1.3692	3.21897e-05	-1.81288e-10	-1.41271
124990141	chr3:124990141:T:C	1.33785e-08	-1.81288e-10	-1.4301	3.15766e-05	-1.81288e-10	-1.43194
124990407	chr3:124990407:T:C	4.94503e-09	-1.10773	-1.31764	1.0146e-05	-1.18203	-1.38524
124990570	chr3:124990570:C:A	1.11071e-08	-1.61616	-4.18686e-10	2.79952e-05	-1.55232	-4.18686e-10
124991054	chr3:124991054:G:A	9.25313e-09	-1.79879	-4.18686e-10	2.18081e-05	-1.80207	-4.18686e-10
124991248	chr3:124991248:C:T	2.58737e-09	-1.78669	-1.28642	5.62824e-06	-1.80219	-1.35436
124991528	chr3:124991528:T:C	4.12434e-09	-1.17177	-1.43507	8.77326e-06	-1.27966	-1.43299
124991796	chr3:124991796:G:A	1.34553e-08	-1.81288e-10	-1.42438	3.14597e-05	-1.81288e-10	-1.43564
124991833	chr3:124991833:C:T	4.6475e-09	-1.76989	-0.717533	1.22586e-05	-1.7655	-0.61263
124992229	chr3:124992229:G:T	8.0297e-08	-1.81288e-10	0.361981	0.000147816	-1.81288e-10	0.111616
124992491	chr3:124992491:C:T	1.27751e-08	-1.47626	-4.18686e-10	2.8962e-05	-1.51837	-4.18686e-10
124992527	chr3:124992527:C:T	2.44431e-09	-1.79898	-1.33101	5.46316e-06	-1.80005	-1.38627
124992542	chr3:124992542:G:A	2.59505e-09	-1.79194	-1.2782	5.66423e-06	-1.8024	-1.34778
124992992	chr3:124992992:C:T	1.42157e-08	-1.81288e-10	-1.3694	3.21856e-05	-1.81288e-10	-1.41283
124993352	chr3:124993352:A:T	4.4087e-09	-1.20729	-1.33288	8.79725e-06	-1.3743	-1.33561
124993491	chr3:124993491:T:C	6.32309e-09	-1.09588	-1.08366	1.23077e-05	-1.16829	-1.20584
124993552	chr3:124993552:A:G	5.02169e-09	-1.76455	-0.645432	9.50572e-06	-1.79686	-0.835594
124993678	chr3:124993678:C:G	1.17411e-08	-1.56065	-4.18686e-10	2.58174e-05	-1.6333	-4.18686e-10
124993848	chr3:124993848:T:C	2.17895e-08	-0.942323	-4.18686e-10	5.98319e-05	-0.792812	-4.18686e-10
124994496	chr3:124994496:G:T	2.88282e-09	-1.79254	-1.17244	6.20418e-06	-1.80237	-1.25676
124994523	chr3:124994523:G:T	2.78352e-09	-1.65481	-1.34522	6.67477e-06	-1.68136	-1.30466
124994839	chr3:124994839:C:A	3.46601e-09	-1.5123	-1.26845	6.56102e-06	-1.64769	-1.35552
124995718	chr3:124995718:G:A	1.32874e-08	-1.81288e-10	-1.43694	3.17059e-05	-1.81288e-10	-1.42785
124995931	chr3:124995931:T:C	1.27847e-07	0.827085	-4.18686e-10	0.000124933	-0.0565769	-4.18686e-10
124996180	chr3:124996180:G:A	1.68119e-08	-1.81288e-10	-1.20166	4.173e-05	-1.81288e-10	-1.15313
124996188	chr3:124996188:G:A	3.67063e-09	-1.6622	-1.06119	7.35729e-06	-1.69437	-1.19429
124996282	chr3:124996282:CTG:C	1.99427e-08	-1.81288e-10	-1.03089	4.88375e-05	-1.81288e-10	-0.995853
124996326	chr3:124996326:T:C	2.33275e-09	-1.76477	-1.41193	5.83657e-06	-1.68525	-1.43496
124996330	chr3:124996330:C:T	3.01764e-09	-1.70214	-1.21714	6.28279e-06	-1.72826	-1.31827
124996485	chr3:124996485:C:T	3.83022e-08	-1.81288e-10	-0.378245	8.87081e-05	-1.81288e-10	-0.399
124996648	chr3:124996648:A:G	2.71634e-08	-1.81288e-10	-0.72188	5.50849e-05	-1.81288e-10	-0.875477
124996682	chr3:124996682:T:C	2.46524e-09	-1.79898	-1.32249	5.65573e-06	-1.76268	-1.389
124997197	chr3:124997197:A:G	1.33164e-08	-1.81288e-10	-1.43475	3.1654e-05	-1.81288e-10	-1.42949
124997200	chr3:124997200:T:C	2.48732e-09	-1.79636	-1.31618	5.72276e-06	-1.75499	-1.38491
124997341	chr3:124997341:C:A	1.04344e-08	-1.67865	-4.18686e-10	2.51149e-05	-1.66089	-4.18686e-10
124997862	chr3:124997862:C:T	2.00177e-08	-1.81288e-10	-1.02713	3.95567e-05	-1.81288e-10	-1.20662
124997913	chr3:124997913:G:T	1.3304e-08	-1.81288e-10	-1.43569	3.17483e-05	-1.81288e-10	-1.42651
124998213	chr3:124998213:G:A	4.55863e-09	-1.353	-1.15372	9.3086e-06	-1.3814	-1.27201
124998815	chr3:124998815:C:T	4.39344e-09	-1.39924	-1.1444	8.95413e-06	-1.42704	-1.2652
124999021	chr3:124999021:C:T	1.43866e-08	-1.81288e-10	-1.35745	3.66706e-05	-1.81288e-10	-1.28238
124999039	chr3:124999039:A:C	2.65995e-09	-1.65277	-1.39267	6.00586e-06	-1.67517	-1.41644
124999080	chr3:124999080:C:T	5.05953e-08	-0.0998922	-4.18686e-10	0.000179489	0.305762	-4.18686e-10
124999234	chr3:124999234:C:G	1.97979e-08	-1.81288e-10	-1.03818	4.97528e-05	-1.81288e-10	-0.977285
124999525	chr3:124999525:A:G	2.2636e-09	-1.78776	-1.41904	5.56373e-06	-1.73147	-1.43661
124999718	chr3:124999718:C:T	1.37946e-08	-1.81288e-10	-1.39948	3.18399e-05	-1.81288e-10	-1.42363
124999925	chr3:124999925:A:G	3.75267e-09	-1.51742	-1.18386	8.76674e-06	-1.36901	-1.34437
125000242	chr3:125000242:C:T	1.38589e-08	-1.81288e-10	-1.39483	3.34565e-05	-1.81288e-10	-1.37411
125000312	chr3:125000312:G:A	4.88401e-09	-1.30849	-1.1293	9.84705e-06	-1.41966	-1.17752
125000753	chr3:125000753:C:T	6.14737e-08	-1.81288e-10	0.0948584	0.000118263	-1.81288e-10	-0.111441
125000843	chr3:125000843:T:C	4.09136e-09	-1.47737	-1.1375	9.47682e-06	-1.31854	-1.31696
125000893	chr3:125000893:A:G	9.44229e-09	-1.77855	-4.18686e-10	2.223e-05	-1.78291	-4.18686e-10
125001714	chr3:125001714:T:A	2.07554e-08	-1.81288e-10	-0.990944	4.57861e-05	-1.81288e-10	-1.06037
125002039	chr3:125002039:A:G	1.68582e-08	-1.81288e-10	-1.19891	4.27033e-05	-1.81288e-10	-1.13008
125002659	chr3:125002659:C:T	4.45612e-09	-1.37666	-1.15281	1.05321e-05	-1.20515	-1.32477
125002829	chr3:125002829:T:C	1.99056e-08	-1.81288e-10	-1.03275	4.43216e-05	-1.81288e-10	-1.09288
125002947	chr3:125002947:G:A	2.43539e-09	-1.71326	-1.42039	6.29223e-06	-1.60826	-1.43677
125003775	chr3:125003775:T:G	1.46852e-08	-1.81288e-10	-1.33691	3.47355e-05	-1.81288e-10	-1.33659
125003816	chr3:125003816:C:A	4.48064e-09	-1.35505	-1.16894	1.06743e-05	-1.18206	-1.33446
125003843	chr3:125003843:C:T	1.34289e-08	-1.81288e-10	-1.42634	3.14578e-05	-1.81288e-10	-1.4357
125003917	chr3:125003917:G:A	1.05758e-08	-1.66518	-4.18686e-10	2.19936e-05	-1.7936	-4.18686e-10
125004198	chr3:125004198:C:T	1.74407e-08	-1.81288e-10	-1.16495	4.26665e-05	-1.81288e-10	-1.13094
125004294	chr3:125004294:T:C	2.85451e-09	-1.53916	-1.43569	6.51482e-06	-1.57341	-1.43686
125004351	chr3:125004351:A:G	1.34534e-08	-1.81288e-10	-1.42452	3.14181e-05	-1.81288e-10	-1.43697
125004916	chr3:125004916:A:G	3.95814e-09	-1.45618	-1.19179	8.14737e-06	-1.60923	-1.17743
125005178	chr3:125005178:A:C	9.6443e-09	-1.75738	-4.18686e-10	2.21056e-05	-1.78852	-4.18686e-10
125005739	chr3:125005739:T:C	1.44647e-08	-1.81288e-10	-1.35204	3.2579e-05	-1.81288e-10	-1.40068
125005890	chr3:125005890:T:C	9.33839e-09	-1.78962	-4.18686e-10	2.29365e-05	-1.75162	-4.18686e-10
125005979	chr3:125005979:G:A	2.31318e-09	-1.75141	-1.43372	5.92514e-06	-1.67023	-1.43491
125006142	chr3:125006142:A:G	9.28756e-09	-1.79508	-4.18686e-10	2.18022e-05	-1.80234	-4.18686e-10
125006691	chr3:125006691:G:A	2.73528e-08	-1.81288e-10	-0.714931	6.42736e-05	-1.81288e-10	-0.721203
125006815	chr3:125006815:C:A	3.84416e-09	-1.42672	-1.25047	8.22334e-06	-1.48953	-1.28784
125007455	chr3:125007455:T:C	1.7115e-08	-1.81288e-10	-1.1838	3.73965e-05	-1.81288e-10	-1.26278
125007747	chr3:125007747:A:G	5.2973e-09	-0.931864	-1.42469	1.14631e-05	-1.00806	-1.43716
125007861	chr3:125007861:G:A	2.32011e-09	-1.75058	-1.43155	5.81805e-06	-1.68758	-1.43581
125008464	chr3:125008464:A:C	9.44633e-09	-1.77812	-4.18686e-10	2.42677e-05	-1.6952	-4.18686e-10
125008580	chr3:125008580:C:G	1.37704e-08	-1.81288e-10	-1.40123	3.22623e-05	-1.81288e-10	-1.41045
125008814	chr3:125008814:AAAAACAC:A	4.75387e-09	-1.05656	-1.40823	1.02323e-05	-1.1234	-1.4354
125008934	chr3:125008934:C:T	3.32699e-09	-1.53116	-1.29052	7.22265e-06	-1.58254	-1.32459
125009216	chr3:125009216:A:C	2.17309e-08	-1.81288e-10	-0.945016	5.08046e-05	-1.81288e-10	-0.956366
125009249	chr3:125009249:A:AATC	2.5604e-09	-1.64816	-1.43543	5.98177e-06	-1.66029	-1.43534
125009550	chr3:125009550:T:C	4.7047e-09	-1.07185	-1.40334	1.00871e-05	-1.13894	-1.43415
125009628	chr3:125009628:C:G	3.24478e-09	-1.45005	-1.39665	7.25796e-06	-1.48673	-1.41552
125009742	chr3:125009742:C:T	9.57892e-09	-1.76419	-4.18686e-10	2.32924e-05	-1.73622	-4.18686e-10
125009782	chr3:125009782:A:G	3.67482e-09	-1.36607	-1.35618	8.13758e-06	-1.40415	-1.38371
125009981	chr3:125009981:A:T	1.06935e-08	-1.65411	-4.18686e-10	2.45185e-05	-1.68492	-4.18686e-10
125010160	chr3:125010160:C:T	1.50306e-08	-1.81288e-10	-1.31366	3.50985e-05	-1.81288e-10	-1.32619
125010349	chr3:125010349:T:G	2.63043e-09	-1.61949	-1.43711	5.91209e-06	-1.67011	-1.43724
125011288	chr3:125011288:T:C	1.7532e-08	-1.81288e-10	-1.15972	3.95289e-05	-1.81288e-10	-1.20732
125012237	chr3:125012237:TCTTTA:T	1.4897e-08	-1.81288e-10	-1.32259	3.61904e-05	-1.81288e-10	-1.29556
125012504	chr3:125012504:CAG:C	1.3346e-08	-1.81288e-10	-1.43254	3.14157e-05	-1.81288e-10	-1.43704
125012641	chr3:125012641:C:G	4.41869e-09	-1.53487	-1.00304	1.00196e-05	-1.49785	-1.08195
125012845	chr3:125012845:T:A	1.42672e-08	-1.81288e-10	-1.36579	3.29109e-05	-1.81288e-10	-1.39055
125013351	chr3:125013351:G:A	1.512e-08	-1.81288e-10	-1.30774	3.67521e-05	-1.81288e-10	-1.28016
125013582	chr3:125013582:G:A	1.99621e-08	-1.81288e-10	-1.02992	4.36291e-05	-1.81288e-10	-1.10863
125013650	chr3:125013650:C:T	1.72467e-08	-1.81288e-10	-1.17613	3.76407e-05	-1.81288e-10	-1.25626
125013774	chr3:125013774:A:G	7.34407e-09	-1.63851	-0.391353	1.71333e-05	-1.59895	-0.444377
125013895	chr3:125013895:T:A	4.32779e-08	-1.81288e-10	-0.256108	8.99391e-05	-1.81288e-10	-0.385219
125014018	chr3:125014018:C:G	3.75178e-08	-1.81288e-10	-0.398936	8.65366e-05	-1.81288e-10	-0.423784
125014132	chr3:125014132:G:T	3.86618e-09	-1.53915	-1.13234	9.17965e-06	-1.50453	-1.16283
125014153	chr3:125014153:ACAT:A	1.56109e-08	-1.81288e-10	-1.27578	4.03365e-05	-1.81288e-10	-1.18709
125014682	chr3:125014682:G:A	1.37363e-08	-1.81288e-10	-1.40371	3.2325e-05	-1.81288e-10	-1.40851
125014805	chr3:125014805:T:G	3.26433e-09	-1.50076	-1.33993	7.68661e-06	-1.45236	-1.39251
125015024	chr3:125015024:G:A	1.78781e-08	-1.81288e-10	-1.14017	4.3469e-05	-1.81288e-10	-1.1123
125015482	chr3:125015482:C:T	2.62669e-09	-1.71144	-1.34658	6.57117e-06	-1.66596	-1.3357
125015609	chr3:125015609:C:T	1.63658e-08	-1.81288e-10	-1.22856	4.09133e-05	-1.81288e-10	-1.1729
125015649	chr3:125015649:T:G	1.5809e-08	-1.81288e-10	-1.26317	3.67688e-05	-1.81288e-10	-1.2797
125016091	chr3:125016091:T:C	1.6054e-08	-1.81288e-10	-1.24779	3.69175e-05	-1.81288e-10	-1.27567
125016314	chr3:125016314:A:C	2.59348e-09	-1.70692	-1.36383	6.48645e-06	-1.66072	-1.35392
125016438	chr3:125016438:C:T	4.04061e-08	-1.81288e-10	-0.324771	8.4288e-05	-1.81288e-10	-0.450113
125016471	chr3:125016471:G:A	9.24368e-09	-1.79981	-4.18686e-10	2.22594e-05	-1.78159	-4.18686e-10
125016625	chr3:125016625:C:T	1.40333e-08	-1.81288e-10	-1.38232	3.1843e-05	-1.81288e-10	-1.42353
125016628	chr3:125016628:G:A	1.83511e-08	-1.81288e-10	-1.11406	4.0474e-05	-1.81288e-10	-1.18369
125017141	chr3:125017141:A:G	3.69532e-09	-1.40229	-1.31439	9.33906e-06	-1.35875	-1.2914
125017301	chr3:125017301:C:T	4.78653e-08	-1.81288e-10	-0.15536	0.000110113	-1.81288e-10	-0.18284
125017406	chr3:125017406:T:C	4.51488e-08	-1.81288e-10	-0.213788	9.36003e-05	-1.81288e-10	-0.345318
125017529	chr3:125017529:C:T	2.8246e-09	-1.60994	-1.37545	7.23468e-06	-1.53829	-1.36718
125017530	chr3:125017530:C:T	1.35699e-08	-1.81288e-10	-1.4159	3.16788e-05	-1.81288e-10	-1.4287
125017534	chr3:125017534:C:T	4.28426e-08	-1.81288e-10	-0.266218	8.90679e-05	-1.81288e-10	-0.394952
125017661	chr3:125017661:C:T	1.35756e-08	-1.81288e-10	-1.41548	3.16873e-05	-1.81288e-10	-1.42844
125017747	chr3:125017747:A:G	2.48191e-09	-1.71691	-1.39782	6.20317e-06	-1.68976	-1.36953
125017946	chr3:125017946:G:A	2.85232e-08	-1.81288e-10	-0.673033	6.09701e-05	-1.81288e-10	-0.773968
125018042	chr3:125018042:T:A	1.35137e-08	-1.81288e-10	-1.42004	3.14456e-05	-1.81288e-10	-1.43609
125018195	chr3:125018195:T:C	4.27723e-08	-1.81288e-10	-0.267861	8.89334e-05	-1.81288e-10	-0.396463
125018282	chr3:125018282:T:C	1.48432e-08	-1.81288e-10	-1.32621	3.56282e-05	-1.81288e-10	-1.31122
125018820	chr3:125018820:G:C	9.64043e-09	-1.75779	-4.18686e-10	2.18566e-05	-1.79985	-4.18686e-10
125018968	chr3:125018968:A:C	1.68275e-08	-1.81288e-10	-1.20073	3.68711e-05	-1.81288e-10	-1.27692
125019263	chr3:125019263:C:T	2.88341e-09	-1.61305	-1.35173	7.64402e-06	-1.50992	-1.34051
125020020	chr3:125020020:A:G	1.67899e-08	-1.81288e-10	-1.20297	4.37552e-05	-1.81288e-10	-1.10574
125020164	chr3:125020164:T:C	4.28064e-08	-1.81288e-10	-0.267063	8.90079e-05	-1.81288e-10	-0.395627
125020290	chr3:125020290:G:C	3.18537e-09	-1.61828	-1.24691	8.31369e-06	-1.50941	-1.25704
125020775	chr3:125020775:A:G	1.37361e-08	-1.81288e-10	-1.40372	3.33832e-05	-1.81288e-10	-1.3763
125021048	chr3:125021048:G:A	3.43934e-09	-1.63638	-1.15209	8.83444e-06	-1.5437	-1.162
125021160	chr3:125021160:T:A	4.27504e-08	-1.81288e-10	-0.268373	8.88932e-05	-1.81288e-10	-0.396916
125021611	chr3:125021611:G:A	3.51845e-09	-1.63316	-1.13257	9.03529e-06	-1.54039	-1.14283
125022015	chr3:125022015:T:C	2.89909e-08	-1.81288e-10	-0.656768	6.18243e-05	-1.81288e-10	-0.760056
125022428	chr3:125022428:T:A	3.52662e-09	-1.72549	-1.03792	8.8478e-06	-1.65973	-1.04446
125022612	chr3:125022612:G:A	7.99487e-09	-0.965819	-0.979132	2.42187e-05	-0.697063	-1.00017
125022713	chr3:125022713:AG:A	3.16673e-09	-1.55305	-1.31801	8.57022e-06	-1.42992	-1.30614
125023051	chr3:125023051:G:A	3.42344e-08	-1.81288e-10	-0.490519	7.21785e-05	-1.81288e-10	-0.605209
125023125	chr3:125023125:T:C	1.32871e-08	-1.81288e-10	-1.43696	3.15143e-05	-1.81288e-10	-1.43391
125023158	chr3:125023158:T:C	3.11388e-09	-1.55553	-1.33236	8.36697e-06	-1.43967	-1.32039
125023510	chr3:125023510:G:A	2.45731e-09	-1.78436	-1.34032	6.04856e-06	-1.78427	-1.30026
125023665	chr3:125023665:T:TA	3.48234e-09	-1.63801	-1.13803	8.94216e-06	-1.54574	-1.14783
125024041	chr3:125024041:A:G	3.63072e-08	-1.81288e-10	-0.431734	7.60874e-05	-1.81288e-10	-0.552469
125024759	chr3:125024759:G:A	1.49645e-08	-1.81288e-10	-1.31807	3.34464e-05	-1.81288e-10	-1.37441
125024868	chr3:125024868:C:T	2.87377e-09	-1.59186	-1.37626	7.60974e-06	-1.48404	-1.37088
125024869	chr3:125024869:T:C	2.88102e-09	-1.58934	-1.37626	7.63318e-06	-1.48097	-1.37088
125024961	chr3:125024961:G:A	1.04678e-08	-1.67545	-4.18686e-10	2.45691e-05	-1.68286	-4.18686e-10
125025119	chr3:125025119:G:A	4.698e-08	-1.81288e-10	-0.174029	0.000107969	-1.81288e-10	-0.202511
125025450	chr3:125025450:G:A	2.7848e-08	-1.81288e-10	-0.69699	5.86003e-05	-1.81288e-10	-0.813612
125025764	chr3:125025764:C:T	1.35404e-08	-1.81288e-10	-1.41807	3.16365e-05	-1.81288e-10	-1.43004
125026287	chr3:125026287:C:T	4.78596e-08	-1.81288e-10	-0.15548	9.5892e-05	-1.81288e-10	-0.321129
125027205	chr3:125027205:A:G	2.83514e-09	-1.65008	-1.33158	7.21659e-06	-1.55599	-1.35198
125027452	chr3:125027452:G:A	9.28179e-09	-1.7957	-4.18686e-10	2.18065e-05	-1.80214	-4.18686e-10
125027503	chr3:125027503:T:C	2.58327e-09	-1.78556	-1.28913	6.40133e-06	-1.78539	-1.24246
125029285	chr3:125029285:C:T	2.21268e-08	-1.81288e-10	-0.926962	4.79192e-05	-1.81288e-10	-1.01484
125029749	chr3:125029749:G:A	1.2782e-08	-1.47571	-4.18686e-10	2.81596e-05	-1.54646	-4.18686e-10
125029792	chr3:125029792:T:C	3.08568e-09	-1.55666	-1.34032	8.04228e-06	-1.44531	-1.35433
125029945	chr3:125029945:T:G	1.89091e-08	-1.81288e-10	-1.08411	4.60863e-05	-1.81288e-10	-1.05384
125030432	chr3:125030432:G:A	3.84396e-09	-1.61337	-1.06388	9.59704e-06	-1.51995	-1.10295
125030522	chr3:125030522:A:T	1.34917e-08	-1.81288e-10	-1.42168	3.15973e-05	-1.81288e-10	-1.43128
125030647	chr3:125030647:T:C	3.17433e-09	-1.43662	-1.43204	8.70844e-06	-1.28631	-1.43375
125030956	chr3:125030956:C:T	3.78183e-09	-1.60008	-1.09346	9.47195e-06	-1.50635	-1.12967
125031127	chr3:125031127:G:A	2.40917e-09	-1.76893	-1.37554	5.74213e-06	-1.76877	-1.36775
125031164	chr3:125031164:C:T	3.25465e-09	-1.46232	-1.38135	8.5659e-06	-1.37856	-1.35801
125031306	chr3:125031306:G:T	1.80907e-08	-1.81288e-10	-1.12835	4.3207e-05	-1.81288e-10	-1.11835
125031710	chr3:125031710:A:C	4.11996e-08	-1.81288e-10	-0.305322	0.000107267	-1.81288e-10	-0.209035
125033391	chr3:125033391:G:A	1.5719e-08	-1.81288e-10	-1.26888	3.81239e-05	-1.81288e-10	-1.24351
125033734	chr3:125033734:G:A	3.76951e-08	-1.81288e-10	-0.394221	7.83418e-05	-1.81288e-10	-0.523271
125033899	chr3:125033899:C:G	1.34235e-08	-1.81288e-10	-1.42675	3.21767e-05	-1.81288e-10	-1.41311
125033910	chr3:125033910:T:A	7.16653e-09	-1.48429	-0.570041	1.81426e-05	-1.35096	-0.635129
125034082	chr3:125034082:T:C	6.68107e-09	-1.44808	-0.676397	1.55309e-05	-1.35357	-0.787955
125034083	chr3:125034083:G:C	1.1851e-08	-1.55134	-4.18686e-10	3.36679e-05	-1.36781	-4.18686e-10
125034084	chr3:125034084:G:A	1.1769e-08	-1.55828	-4.18686e-10	3.33446e-05	-1.37746	-4.18686e-10
125034184	chr3:125034184:A:G	8.71784e-09	-1.37133	-0.487054	2.12588e-05	-1.22689	-0.600687
125034250	chr3:125034250:T:C	6.00229e-09	-1.5236	-0.708006	1.42702e-05	-1.41725	-0.808924
125034349	chr3:125034349:T:C	5.66547e-09	-1.54105	-0.748314	1.40558e-05	-1.44852	-0.792797
125034676	chr3:125034676:G:A	1.34516e-08	-1.81288e-10	-1.42465	3.15211e-05	-1.81288e-10	-1.43369
125034690	chr3:125034690:C:T	6.90898e-08	-1.81288e-10	0.211656	0.000140823	-1.81288e-10	0.0631523
125035081	chr3:125035081:C:G	1.35885e-08	-1.81288e-10	-1.41453	3.21298e-05	-1.81288e-10	-1.41457
125035099	chr3:125035099:A:G	2.43434e-09	-1.76106	-1.37301	5.79043e-06	-1.76124	-1.3669
125035251	chr3:125035251:A:AC	1.54883e-08	-1.81288e-10	-1.28367	3.42215e-05	-1.81288e-10	-1.3515
125035252	chr3:125035252:ATATT:A	1.50739e-08	-1.81288e-10	-1.31078	3.35427e-05	-1.81288e-10	-1.37153
125035268	chr3:125035268:T:TG	2.42384e-09	-1.7534	-1.385	5.81837e-06	-1.80078	-1.32255
125035318	chr3:125035318:G:T	9.63093e-09	-1.48046	-0.278309	2.32931e-05	-1.34206	-0.394129
125036217	chr3:125036217:A:AAAAAAG	1.33245e-08	-1.43415	-4.18686e-10	3.33273e-05	-1.37797	-4.18686e-10
125036381	chr3:125036381:C:T	7.56915e-09	-0.671578	-1.32809	2.41333e-05	-0.351001	-1.34976
125036604	chr3:125036604:A:G	1.62637e-08	-1.81288e-10	-1.23482	4.00788e-05	-1.81288e-10	-1.1935
125036854	chr3:125036854:T:C	1.42634e-08	-1.36605	-4.18686e-10	3.5969e-05	-1.30169	-4.18686e-10
125036950	chr3:125036950:A:G	1.45778e-08	-1.81288e-10	-1.34425	3.32678e-05	-1.81288e-10	-1.37976
125037150	chr3:125037150:C:T	1.66132e-08	-1.81288e-10	-1.21355	4.10689e-05	-1.81288e-10	-1.1691
125037175	chr3:125037175:T:C	5.98783e-09	-1.54369	-0.690335	1.58506e-05	-1.59805	-0.523095
125037455	chr3:125037455:T:C	2.07333e-08	-1.81288e-10	-0.992012	4.37851e-05	-1.81288e-10	-1.10506
125037823	chr3:125037823:G:C	2.36644e-09	-1.76606	-1.39631	5.89687e-06	-1.71589	-1.39404
125037927	chr3:125037927:C:T	4.48583e-09	-1.66003	-0.862793	1.1211e-05	-1.77442	-0.693034
125038051	chr3:125038051:A:G	8.28042e-09	-1.3876	-0.522254	1.49951e-05	-1.5694	-0.607221
125038474	chr3:125038474:T:C	9.34168e-09	-1.14409	-0.645171	1.93941e-05	-1.24277	-0.676607
125038517	chr3:125038517:G:A	1.37106e-08	-1.40559	-4.18686e-10	3.45085e-05	-1.34315	-4.18686e-10
125038802	chr3:125038802:G:A	4.5113e-08	-1.81288e-10	-0.21458	0.000100562	-1.81288e-10	-0.273577
125038919	chr3:125038919:G:A	2.00387e-08	-1.81288e-10	-1.02608	4.29734e-05	-1.81288e-10	-1.12377
125038920	chr3:125038920:C:T	2.00387e-08	-1.81288e-10	-1.02608	4.29734e-05	-1.81288e-10	-1.12377
125038933	chr3:125038933:T:C	1.45052e-08	-1.76591	0.416671	4.30749e-05	-1.79763	0.676222
125038987	chr3:125038987:C:T	5.26603e-08	-1.81288e-10	-0.0598892	0.000116736	-1.81288e-10	-0.124438
125039044	chr3:125039044:T:C	6.96999e-09	-1.80188	-0.280262	1.83147e-05	-1.79342	-0.183226
125040357	chr3:125040357:T:A	2.9316e-09	-1.77026	-1.17795	7.31809e-06	-1.79174	-1.10227
125040503	chr3:125040503:T:C	3.93848e-09	-1.62418	-1.02877	9.62607e-06	-1.69082	-0.929054
125040521	chr3:125040521:G:A	1.37312e-08	-1.81288e-10	-1.40408	3.29655e-05	-1.81288e-10	-1.38889
125041002	chr3:125041002:C:T	1.09588e-08	-0.888091	-0.741518	2.54318e-05	-0.979109	-0.669244
125041222	chr3:125041222:T:A	5.27742e-08	-1.81288e-10	-0.0577289	0.000122443	-1.81288e-10	-0.0767063
125041242	chr3:125041242:G:A	1.16454e-08	-0.398402	-1.17044	1.86601e-05	-0.788523	-1.16944
125041270	chr3:125041270:G:T	2.83961e-09	-1.75023	-1.22985	6.97977e-06	-1.77903	-1.1623
125041554	chr3:125041554:A:C	7.97742e-08	-1.81288e-10	0.355449	0.000183374	-1.81288e-10	0.327175
125041604	chr3:125041604:G:C	1.29513e-08	-0.0990844	-1.36347	1.947e-05	-0.545512	-1.36997
125041724	chr3:125041724:A:C	1.3018e-08	-0.804757	-0.652662	3.01858e-05	-0.898759	-0.578219
125041839	chr3:125041839:G:T	4.70468e-09	-1.3066	-1.16859	9.24751e-06	-1.49069	-1.16931
125041908	chr3:125041908:G:T	2.72538e-09	-1.6962	-1.32494	6.51311e-06	-1.73876	-1.27178
125042376	chr3:125042376:C:T	7.05631e-09	-1.2191	-0.850734	1.60957e-05	-1.31659	-0.789206
125042503	chr3:125042503:G:A	2.63668e-09	-1.69063	-1.36361	6.25074e-06	-1.73436	-1.31729
125042582	chr3:125042582:G:C	4.42524e-08	-1.81288e-10	-0.233842	8.25786e-05	-1.81288e-10	-0.470601
125042630	chr3:125042630:G:C	2.75447e-08	-1.81288e-10	-0.707941	6.18828e-05	-1.81288e-10	-0.75911
125042751	chr3:125042751:A:C	2.21265e-09	-1.80123	-1.42833	5.25434e-06	-1.80228	-1.42302
125043474	chr3:125043474:T:C	9.37976e-09	-1.7852	-4.18686e-10	2.19698e-05	-1.79468	-4.18686e-10
125043492	chr3:125043492:A:T	1.41339e-08	-1.81288e-10	-1.37517	3.23429e-05	-1.81288e-10	-1.40796
125044080	chr3:125044080:C:T	4.90963e-09	-1.00607	-1.42648	8.76937e-06	-1.29394	-1.41915
125044183	chr3:125044183:G:C	1.43514e-08	-1.81288e-10	-1.3599	3.67353e-05	-1.81288e-10	-1.28061
125044383	chr3:125044383:ATAAAGT:A	1.39824e-08	-1.81288e-10	-1.38595	3.3041e-05	-1.81288e-10	-1.3866
125044385	chr3:125044385:A:G	9.0798e-09	-0.582122	-1.23558	1.63439e-05	-0.756326	-1.33417
125045266	chr3:125045266:A:G	2.2384e-09	-1.79994	-1.41805	5.40859e-06	-1.80005	-1.39632
125045463	chr3:125045463:C:T	2.19735e-09	-1.80224	-1.43425	5.24228e-06	-1.79021	-1.43739
125045570	chr3:125045570:G:A	2.71217e-09	-1.72935	-1.29665	6.4431e-06	-1.73234	-1.289
125045968	chr3:125045968:C:T	2.60947e-08	-1.81288e-10	-0.762017	5.94786e-05	-1.81288e-10	-0.798735
125046317	chr3:125046317:C:T	4.73401e-09	-1.27251	-1.19647	1.09623e-05	-1.33938	-1.15052
125046328	chr3:125046328:C:G	9.82786e-08	-1.81288e-10	0.564055	0.000219394	-1.81288e-10	0.50652
125046763	chr3:125046763:A:G	1.32546e-07	2.29177	-1.4286	0.00020657	1.88335	-1.43706
125047402	chr3:125047402:T:C	1.91989e-08	-1.81288e-10	-1.0689	4.60763e-05	-1.81288e-10	-1.05405
125047642	chr3:125047642:T:C	2.70339e-09	-1.63356	-1.39568	6.61852e-06	-1.65008	-1.3444
125048253	chr3:125048253:T:C	1.91369e-08	-1.69849	0.626364	6.01364e-05	-1.74304	0.955306
125048306	chr3:125048306:T:C	1.33138e-08	-1.81288e-10	-1.43495	3.1514e-05	-1.81288e-10	-1.43392
125048607	chr3:125048607:T:C	1.39699e-08	-1.81288e-10	-1.38684	3.33307e-05	-1.81288e-10	-1.37787
125048832	chr3:125048832:G:A	8.84448e-07	4.19847	-1.43725	0.00182351	4.06115	-1.43698
125049066	chr3:125049066:A:G	2.2004e-08	-1.81288e-10	-0.932527	5.79611e-05	-1.81288e-10	-0.82458
125049137	chr3:125049137:T:A	3.50832e-08	-1.81288e-10	-0.46603	7.23976e-05	-1.81288e-10	-0.602178
125049376	chr3:125049376:G:A	2.33045e-09	-1.78962	-1.38807	5.54105e-06	-1.77601	-1.39615
125049522	chr3:125049522:A:G	6.36924e-08	-0.775669	0.905983	0.000157295	-1.16696	1.34073
125049761	chr3:125049761:C:T	1.58458e-08	-1.81288e-10	-1.26085	4.00453e-05	-1.81288e-10	-1.19434
125050145	chr3:125050145:T:C	1.54345e-08	-1.81288e-10	-1.28715	3.75027e-05	-1.81288e-10	-1.25994
125050166	chr3:125050166:T:A	2.36335e-09	-1.79108	-1.37259	5.58469e-06	-1.78136	-1.38296
125050213	chr3:125050213:G:A	4.66187e-09	-1.21271	-1.27163	1.07484e-05	-1.2395	-1.2701
125050840	chr3:125050840:A:G	4.46206e-09	-1.26376	-1.26438	1.02202e-05	-1.29638	-1.26361
125050868	chr3:125050868:T:C	3.22746e-09	-1.75263	-1.09943	8.45491e-06	-1.72846	-1.02115
125050952	chr3:125050952:C:T	9.23033e-09	-1.80126	-4.18686e-10	2.18316e-05	-1.80099	-4.18686e-10
125051238	chr3:125051238:A:G	1.68939e-08	0.0574242	-1.25422	2.60098e-05	-0.443729	-1.18215
125051456	chr3:125051456:C:G	3.35554e-09	-1.76361	-1.04953	8.82332e-06	-1.74011	-0.966843
125051493	chr3:125051493:G:C	1.32854e-08	-1.81288e-10	-1.43708	3.16184e-05	-1.81288e-10	-1.43061
125051609	chr3:125051609:C:T	3.07411e-08	-1.81288e-10	-0.59815	6.36191e-05	-1.81288e-10	-0.731438
125052109	chr3:125052109:AC:A	8.57044e-09	-0.588486	-1.28695	1.51849e-05	-0.940445	-1.2236
125052241	chr3:125052241:C:T	2.84198e-08	-1.81288e-10	-0.676664	7.01226e-05	-1.81288e-10	-0.634106
125052407	chr3:125052407:C:T	1.3389e-08	-1.81288e-10	-1.42932	3.22213e-05	-1.81288e-10	-1.41172
125052861	chr3:125052861:C:T	1.90448e-08	-1.7943	0.717341	6.40813e-05	-1.77952	1.05532
125053033	chr3:125053033:A:C	2.7719e-09	-1.77138	-1.23284	7.09655e-06	-1.74904	-1.1757
125053060	chr3:125053060:C:T	3.939e-07	1.95235	-4.18686e-10	0.000417661	1.15032	-4.18686e-10
125053238	chr3:125053238:C:T	2.46509e-09	-1.75763	-1.3639	5.84734e-06	-1.76279	-1.35557
125053549	chr3:125053549:A:G	9.22402e-09	-1.80194	-4.18686e-10	2.18489e-05	-1.8002	-4.18686e-10
125053679	chr3:125053679:A:G	2.40757e-09	-1.74294	-1.40219	5.97626e-06	-1.69863	-1.39792
125053747	chr3:125053747:C:T	1.19887e-08	-0.700284	-0.839499	2.2754e-05	-1.03903	-0.720581
125053871	chr3:125053871:C:T	2.63259e-08	-1.81288e-10	-0.753198	6.28936e-05	-1.81288e-10	-0.742907
125054069	chr3:125054069:G:A	9.47173e-09	-1.05068	-0.724759	2.09952e-05	-1.26267	-0.577385
125054139	chr3:125054139:T:C	1.60004e-08	-1.81288e-10	-1.25113	3.78864e-05	-1.81288e-10	-1.24976
125054831	chr3:125054831:G:A	3.80088e-09	-1.27517	-1.41334	9.116e-06	-1.25608	-1.41824
125054910	chr3:125054910:G:A	1.58304e-08	-1.81288e-10	-1.26182	3.59036e-05	-1.81288e-10	-1.30351
125055415	chr3:125055415:T:A	1.17107e-07	-1.81288e-10	0.73934	0.00027301	-1.81288e-10	0.725158
125055588	chr3:125055588:T:G	5.82952e-09	-1.54263	-0.718189	1.61638e-05	-1.41611	-0.685469
125055718	chr3:125055718:C:T	1.92269e-08	-1.81288e-10	-1.06744	4.1349e-05	-1.81288e-10	-1.1623
125055799	chr3:125055799:C:T	9.28294e-09	-1.79557	-4.18686e-10	2.18017e-05	-1.80236	-4.18686e-10
125056861	chr3:125056861:T:C	2.74297e-08	-1.81288e-10	-0.712124	6.56917e-05	-1.81288e-10	-0.699379
125057576	chr3:125057576:T:C	2.72148e-08	-1.81288e-10	-0.71999	6.49205e-05	-1.81288e-10	-0.711188
125058001	chr3:125058001:A:C	2.61458e-09	-1.71248	-1.35017	6.16882e-06	-1.7691	-1.29575
125058324	chr3:125058324:G:T	1.62596e-08	-1.81288e-10	-1.23507	3.69788e-05	-1.81288e-10	-1.27401
125058512	chr3:125058512:A:T	9.3944e-09	-1.78364	-4.18686e-10	2.1877e-05	-1.79892	-4.18686e-10
125058649	chr3:125058649:G:T	1.68602e-08	-1.81288e-10	-1.1988	3.79784e-05	-1.81288e-10	-1.24733
125059839	chr3:125059839:C:T	2.93373e-09	-1.5992	-1.34827	7.31507e-06	-1.56473	-1.32969
125059843	chr3:125059843:G:C	5.31768e-09	-1.19509	-1.15763	1.23015e-05	-1.22499	-1.14964
125061103	chr3:125061103:G:T	2.8896e-08	-1.81288e-10	-0.660046	6.91462e-05	-1.81288e-10	-0.648129
125061135	chr3:125061135:TCAGAGAAGA:T	1.3598e-08	-1.81288e-10	-1.41383	3.19827e-05	-1.81288e-10	-1.41916
125061567	chr3:125061567:G:A	5.8379e-09	-1.08478	-1.1746	1.36207e-05	-1.10924	-1.16352
125061971	chr3:125061971:G:A	2.73001e-07	0.226687	1.35904	0.000497467	-0.0688236	1.394
125062362	chr3:125062362:G:A	1.44355e-08	-1.81288e-10	-1.35406	3.3592e-05	-1.81288e-10	-1.37006
125062611	chr3:125062611:A:G	1.73881e-08	-1.81288e-10	-1.16796	4.12031e-05	-1.81288e-10	-1.16584
125062932	chr3:125062932:T:G	1.61353e-08	-1.24274	-4.18686e-10	3.8181e-05	-1.24201	-4.18686e-10
125062999	chr3:125062999:C:T	6.48303e-09	-1.63237	-0.522189	1.33524e-05	-1.74015	-0.552504
125063006	chr3:125063006:G:A	2.76405e-08	-0.70447	-4.18686e-10	6.37025e-05	-0.730128	-4.18686e-10
125063270	chr3:125063270:T:G	1.43018e-08	-1.65023	0.286857	3.00271e-05	-1.751	0.268752
125063339	chr3:125063339:T:G	3.75436e-08	-1.81288e-10	-0.398247	9.67947e-05	-1.81288e-10	-0.311759
125063752	chr3:125063752:C:T	8.23797e-09	-1.5881	-0.326893	1.64882e-05	-1.71279	-0.368915
125064016	chr3:125064016:A:G	1.64078e-08	-1.81288e-10	-1.22599	4.06232e-05	-1.81288e-10	-1.18001
125064020	chr3:125064020:G:A	8.84526e-09	-1.63642	-0.207454	1.75833e-05	-1.74514	-0.272265
125064103	chr3:125064103:G:GTAA	7.04354e-08	-1.81288e-10	0.230944	0.000134257	-1.81288e-10	0.0154021
125064232	chr3:125064232:G:A	4.03661e-08	-1.81288e-10	-0.32576	0.00010369	-1.81288e-10	-0.24295
125064416	chr3:125064416:T:C	1.7031e-08	-1.18871	-4.18686e-10	3.65489e-05	-1.2857	-4.18686e-10
125064593	chr3:125064593:A:T	4.97086e-08	-1.81288e-10	-0.117572	0.000129473	-1.81288e-10	-0.0208813
125064843	chr3:125064843:T:C	7.952e-08	-1.81288e-10	0.352258	0.000149877	-1.81288e-10	0.125466
125066157	chr3:125066157:C:T	2.62207e-09	-1.78991	-1.26988	5.87937e-06	-1.79175	-1.32115
125066379	chr3:125066379:G:T	1.85948e-08	-1.81288e-10	-1.10087	4.65035e-05	-1.81288e-10	-1.04482
125066464	chr3:125066464:A:G	7.34837e-09	-1.62247	-0.406806	1.42578e-05	-1.73468	-0.492367
125066623	chr3:125066623:G:A	1.52127e-08	-1.81288e-10	-1.30162	3.63775e-05	-1.81288e-10	-1.2904
125066758	chr3:125066758:C:T	1.86443e-08	-1.81288e-10	-1.09821	4.66165e-05	-1.81288e-10	-1.0424
125066845	chr3:125066845:G:T	3.75951e-09	-1.78357	-0.915893	8.57344e-06	-1.80177	-0.933916
125067172	chr3:125067172:G:A	2.50562e-08	-1.81288e-10	-0.80263	6.25922e-05	-1.81288e-10	-0.747711
125067180	chr3:125067180:G:A	3.20247e-08	-1.81288e-10	-0.557243	8.0096e-05	-1.81288e-10	-0.501125
125067303	chr3:125067303:G:A	6.98287e-09	-1.72314	-0.357151	1.4226e-05	-1.79071	-0.438565
125067533	chr3:125067533:A:G	2.39849e-09	-1.71544	-1.43347	5.33597e-06	-1.7733	-1.43658
125067615	chr3:125067615:G:A	2.20865e-08	-1.81288e-10	-0.928784	5.55467e-05	-1.81288e-10	-0.867128
125067805	chr3:125067805:T:C	9.28551e-09	-1.7953	-4.18686e-10	2.20496e-05	-1.79106	-4.18686e-10
125068896	chr3:125068896:A:AGCATAAGGT	2.10614e-08	-1.81288e-10	-0.976307	4.37711e-05	-1.81288e-10	-1.10538
125068923	chr3:125068923:CT:C	1.84785e-08	-1.81288e-10	-1.10714	4.61811e-05	-1.81288e-10	-1.05178
125068999	chr3:125068999:A:G	3.35885e-08	-1.81288e-10	-0.509567	8.42364e-05	-1.81288e-10	-0.450725
125069169	chr3:125069169:G:A	3.6274e-09	-1.69983	-1.0354	7.91204e-06	-1.7589	-1.05707
125069323	chr3:125069323:G:A	1.99252e-08	-1.81288e-10	-1.03176	5.01821e-05	-1.81288e-10	-0.968693
125069716	chr3:125069716:C:T	1.06421e-08	-1.65894	-4.18686e-10	2.50547e-05	-1.66329	-4.18686e-10
125069790	chr3:125069790:T:C	6.11026e-09	-1.69323	-0.520552	1.50027e-05	-1.58549	-0.590627
125070611	chr3:125070611:G:A	3.04178e-08	-1.81288e-10	-0.608722	7.85046e-05	-1.81288e-10	-0.521195
125070647	chr3:125070647:A:T	7.31524e-09	-1.73248	-0.301312	1.74488e-05	-1.6427	-0.382382
125070806	chr3:125070806:T:C	6.04744e-09	-1.73433	-0.489788	1.45639e-05	-1.64604	-0.559773
125071161	chr3:125071161:T:C	5.13806e-09	-1.73052	-0.656557	1.23634e-05	-1.6422	-0.727411
125071205	chr3:125071205:A:G	6.78189e-09	-1.6704	-0.4391	1.6779e-05	-1.553	-0.511225
125071689	chr3:125071689:T:C	6.28532e-09	-1.67817	-0.50736	1.55477e-05	-1.56356	-0.57688
125071936	chr3:125071936:A:T	2.47783e-08	-1.675	0.861218	5.25089e-05	-1.69046	0.767088
125072146	chr3:125072146:C:A	2.10918e-08	-1.81288e-10	-0.974867	5.25668e-05	-1.81288e-10	-0.922267
125072267	chr3:125072267:C:T	9.46197e-09	-1.77647	-4.18686e-10	2.2576e-05	-1.76746	-4.18686e-10
125072376	chr3:125072376:A:G	2.42123e-08	-1.81288e-10	-0.836889	5.79145e-05	-1.81288e-10	-0.825385
125072687	chr3:125072687:C:T	1.54586e-08	-1.81288e-10	-1.28559	3.70041e-05	-1.81288e-10	-1.27332
125072933	chr3:125072933:G:A	1.51052e-08	-1.81288e-10	-1.30871	3.46649e-05	-1.81288e-10	-1.33862
125073079	chr3:125073079:T:G	1.04591e-08	-1.77822	0.101945	2.52184e-05	-1.80106	0.144279
125073387	chr3:125073387:A:C	1.08632e-08	-1.78658	0.148204	2.58634e-05	-1.79806	0.166534
125073459	chr3:125073459:T:C	5.47786e-09	-1.76217	-0.560862	1.28481e-05	-1.69291	-0.638246
125073782	chr3:125073782:C:T	7.2177e-09	-1.75296	-0.294252	1.70168e-05	-1.67499	-0.375157
125073783	chr3:125073783:A:G	4.87635e-09	-1.73437	-0.704985	1.17191e-05	-1.64937	-0.773756
125073976	chr3:125073976:G:A	9.3726e-09	-1.78596	-4.18686e-10	2.27462e-05	-1.75995	-4.18686e-10
125074050	chr3:125074050:C:A	1.10971e-08	-1.56292	-0.0541412	3.3953e-05	-1.51443	0.155053
125075584	chr3:125075584:G:A	1.36236e-08	-1.81288e-10	-1.41195	3.24307e-05	-1.81288e-10	-1.40525
125076033	chr3:125076033:T:G	1.28729e-08	-1.12107	-0.347556	2.86926e-05	-1.06158	-0.466133
125076143	chr3:125076143:G:A	6.63387e-08	-1.81288e-10	0.171022	0.000175101	-1.81288e-10	0.281013
125076423	chr3:125076423:C:A	1.61463e-08	-1.81288e-10	-1.24206	3.86909e-05	-1.81288e-10	-1.22875
125076638	chr3:125076638:G:A	2.68568e-09	-1.7674	-1.26841	6.50928e-06	-1.77054	-1.24058
125076740	chr3:125076740:A:G	2.05756e-08	-1.77121	0.77157	4.6786e-05	-1.80237	0.763605
125077258	chr3:125077258:T:G	1.22482e-07	-1.81288e-10	0.784214	0.000228333	-1.81288e-10	0.546453
125077812	chr3:125077812:A:T	1.16815e-07	-1.81288e-10	0.736838	0.000218141	-1.81288e-10	0.500791
125077862	chr3:125077862:G:A	1.34115e-08	-1.81288e-10	-1.42764	3.16483e-05	-1.81288e-10	-1.42967
125077941	chr3:125077941:A:G	1.4499e-08	-1.81288e-10	-1.34967	3.30603e-05	-1.81288e-10	-1.38602
125078162	chr3:125078162:G:A	1.34792e-08	-1.81288e-10	-1.4226	3.21875e-05	-1.81288e-10	-1.41277
125078183	chr3:125078183:A:G	2.05984e-08	-1.81288e-10	-0.998536	5.26851e-05	-1.81288e-10	-0.920019
125078876	chr3:125078876:T:C	6.27414e-08	-1.60632	1.72159	0.00020232	-1.51431	1.93981
125078885	chr3:125078885:A:G	2.42214e-09	-1.75135	-1.38775	5.75785e-06	-1.73655	-1.39724
125079385	chr3:125079385:T:C	4.85579e-08	-1.81288e-10	-0.140995	0.000105054	-1.81288e-10	-0.229879
125079430	chr3:125079430:G:A	2.32251e-09	-1.74371	-1.43739	5.44074e-06	-1.75395	-1.43648
125080172	chr3:125080172:T:A	2.68206e-09	-1.63933	-1.39783	6.35742e-06	-1.65273	-1.382
125080395	chr3:125080395:A:C	9.22431e-09	-1.80191	-4.18686e-10	2.19217e-05	-1.79688	-4.18686e-10
125080513	chr3:125080513:C:T	1.12665e-08	-0.839405	-0.762511	1.86857e-05	-1.18302	-0.773574
125080866	chr3:125080866:G:C	2.56546e-08	-1.81288e-10	-0.779027	6.28605e-05	-1.81288e-10	-0.743433
125080967	chr3:125080967:T:G	9.26744e-09	-1.79724	-4.18686e-10	2.181e-05	-1.80198	-4.18686e-10
125081008	chr3:125081008:T:C	1.32848e-08	-1.81288e-10	-1.43713	3.1417e-05	-1.81288e-10	-1.437
125081079	chr3:125081079:G:A	1.78385e-08	-1.81288e-10	-1.14239	4.13482e-05	-1.81288e-10	-1.16232
125081119	chr3:125081119:C:T	5.85511e-08	-1.81288e-10	0.0461489	0.000148006	-1.81288e-10	0.112903
125081124	chr3:125081124:T:C	2.07799e-07	1.31282	-4.18686e-10	0.000540084	1.40737	-4.18686e-10
125081238	chr3:125081238:A:G	1.31825e-08	-0.711733	-0.733127	2.13079e-05	-1.08095	-0.744325
125081346	chr3:125081346:T:C	7.12832e-09	-1.76791	-0.291764	2.03519e-05	-1.75712	-0.114052
125081967	chr3:125081967:G:A	9.22224e-09	-1.80213	-4.18686e-10	2.18258e-05	-1.80126	-4.18686e-10
125082025	chr3:125082025:A:G	3.12735e-08	-1.55437	0.973395	0.000100685	-1.45227	1.17992
125082284	chr3:125082284:G:A	1.13672e-08	-1.59302	-4.18686e-10	2.54652e-05	-1.64704	-4.18686e-10
125082413	chr3:125082413:A:G	2.47124e-08	-1.81288e-10	-0.816448	5.56689e-05	-1.81288e-10	-0.864931
125082480	chr3:125082480:C:T	8.84182e-09	-1.58997	-0.254283	2.55446e-05	-1.5919	-0.0520214
125082955	chr3:125082955:G:A	1.25357e-08	-0.793042	-0.702132	2.11421e-05	-1.12191	-0.711178
125083059	chr3:125083059:C:T	5.35043e-08	-1.51205	1.46806	0.000187091	-1.39827	1.74551
125083368	chr3:125083368:G:A	2.2625e-08	-1.81288e-10	-0.904695	5.06804e-05	-1.81288e-10	-0.958812
125083387	chr3:125083387:T:C	3.21963e-08	-1.48161	0.929709	0.00010469	-1.36605	1.13271
125083495	chr3:125083495:G:A	2.44154e-09	-1.69373	-1.43739	5.28395e-06	-1.78268	-1.437
125083705	chr3:125083705:G:A	3.09378e-08	-1.45964	0.867871	0.000100832	-1.3427	1.0718
125083833	chr3:125083833:A:G	3.18326e-08	-1.50943	0.946173	0.000103401	-1.39879	1.15305
125084044	chr3:125084044:C:T	3.12691e-08	-1.52407	0.942954	0.000101329	-1.41482	1.14884
125084188	chr3:125084188:G:T	8.86524e-09	-1.57289	-0.268726	2.55974e-05	-1.57551	-0.0663491
125084199	chr3:125084199:G:A	3.07495e-08	-1.51375	0.915877	9.95898e-05	-1.40383	1.12054
125084566	chr3:125084566:G:A	3.00334e-08	-1.48796	0.866513	9.76985e-05	-1.37369	1.07122
125084575	chr3:125084575:C:A	2.99757e-09	-1.49639	-1.42955	5.93697e-06	-1.6797	-1.42345
125084714	chr3:125084714:T:C	2.93587e-08	-1.49449	0.850327	9.51022e-05	-1.38149	1.05209
125084747	chr3:125084747:ACAG:A	1.80462e-08	-1.81288e-10	-1.13082	4.29543e-05	-1.81288e-10	-1.12421
125084755	chr3:125084755:A:G	2.80876e-08	-1.53983	0.851407	9.05855e-05	-1.43347	1.05541
125084771	chr3:125084771:G:A	5.82866e-08	-0.88436	0.925981	0.000202351	-0.715677	1.14133
125084947	chr3:125084947:T:G	3.45627e-09	-1.41145	-1.37211	6.60696e-06	-1.61898	-1.37725
125085024	chr3:125085024:T:G	5.60901e-08	-1.81288e-10	0.00320911	0.000140051	-1.81288e-10	0.0576541
125085306	chr3:125085306:G:C	1.33329e-08	-1.81288e-10	-1.43351	3.15384e-05	-1.81288e-10	-1.43315
125085333	chr3:125085333:T:C	2.97947e-08	-1.81288e-10	-0.629421	6.66006e-05	-1.81288e-10	-0.685639
125085360	chr3:125085360:A:C	4.51367e-08	-0.306752	0.0926962	0.00011207	-0.467008	0.301784
125085395	chr3:125085395:T:A	1.07419e-08	-0.633098	-1.0165	1.73486e-05	-1.00505	-1.02579
125085723	chr3:125085723:T:C	9.22467e-09	-1.80187	-4.18686e-10	2.19216e-05	-1.79688	-4.18686e-10
125085818	chr3:125085818:G:A	1.89037e-08	-1.81288e-10	-1.08439	4.22288e-05	-1.81288e-10	-1.14125
125085970	chr3:125085970:T:C	9.21998e-09	-1.80238	-4.18686e-10	2.18425e-05	-1.80049	-4.18686e-10
125086476	chr3:125086476:T:C	3.86534e-08	-1.59409	1.22497	0.000132071	-1.49138	1.49037
125086484	chr3:125086484:T:C	3.25875e-08	-0.539822	-4.18686e-10	6.38584e-05	-0.727684	-4.18686e-10
125086619	chr3:125086619:A:C	2.22296e-09	-1.78952	-1.43539	5.22634e-06	-1.79386	-1.43678
125086649	chr3:125086649:G:A	2.46536e-09	-1.76895	-1.35247	6.05962e-06	-1.74035	-1.34236
125086899	chr3:125086899:T:G	1.97821e-08	-1.57318	0.534209	6.37982e-05	-1.46546	0.736836
125087063	chr3:125087063:G:T	4.51014e-08	-1.81288e-10	-0.214838	0.000116756	-1.81288e-10	-0.124269
125087609	chr3:125087609:G:C	2.60249e-09	-1.76681	-1.30047	6.38896e-06	-1.73274	-1.29704
125087790	chr3:125087790:T:G	1.53458e-08	-1.81288e-10	-1.29291	3.65756e-05	-1.81288e-10	-1.28497
125088123	chr3:125088123:C:T	1.32821e-08	-1.81288e-10	-1.43733	3.14098e-05	-1.81288e-10	-1.43723
125088498	chr3:125088498:T:C	4.47637e-08	-1.81288e-10	-0.222353	0.000100902	-1.81288e-10	-0.270201
125088570	chr3:125088570:T:C	9.55676e-09	-1.7665	-4.18686e-10	2.31359e-05	-1.74297	-4.18686e-10
125089072	chr3:125089072:C:T	1.20641e-08	-1.65336	0.119842	2.83007e-05	-1.60312	0.0616549
125089410	chr3:125089410:T:C	1.56274e-08	-1.81288e-10	-1.27473	3.76374e-05	-1.81288e-10	-1.25635
125089556	chr3:125089556:A:G	9.993e-09	-1.72187	-4.18686e-10	2.44129e-05	-1.68924	-4.18686e-10
125089891	chr3:125089891:T:C	2.75413e-08	-1.81288e-10	-0.708064	6.20384e-05	-1.81288e-10	-0.756599
125090328	chr3:125090328:T:C	8.93462e-09	-0.975588	-0.85823	1.56706e-05	-1.27591	-0.856657
125090763	chr3:125090763:T:G	1.40878e-08	-1.81288e-10	-1.37844	3.38623e-05	-1.81288e-10	-1.36205
125091121	chr3:125091121:C:T	2.28078e-09	-1.76198	-1.43726	5.17965e-06	-1.80232	-1.43729
125091198	chr3:125091198:T:G	1.36053e-08	-1.81288e-10	-1.41329	3.1814e-05	-1.81288e-10	-1.42445
125091544	chr3:125091544:G:C	1.65834e-08	-1.81288e-10	-1.21535	3.99169e-05	-1.81288e-10	-1.19755
125091853	chr3:125091853:G:A	3.0579e-09	-1.7553	-1.15072	7.68472e-06	-1.71163	-1.13349
125091946	chr3:125091946:G:A	2.84292e-09	-1.62201	-1.35691	5.61307e-06	-1.7804	-1.37885
125092012	chr3:125092012:C:T	9.27701e-09	-1.79621	-4.18686e-10	2.23874e-05	-1.77585	-4.18686e-10
125092470	chr3:125092470:G:A	2.67757e-08	-1.78666	1.05041	8.32354e-05	-1.6632	1.20052
125092528	chr3:125092528:A:G	1.22407e-08	-1.56009	0.0410991	3.1408e-05	-1.47775	0.0404559
125092636	chr3:125092636:G:A	1.33178e-08	-1.81288e-10	-1.43465	3.17988e-05	-1.81288e-10	-1.42492
125092759	chr3:125092759:A:C	2.22116e-08	-1.81288e-10	-0.923136	5.28033e-05	-1.81288e-10	-0.917777
125093098	chr3:125093098:A:G	2.32573e-09	-1.8003	-1.37942	5.69974e-06	-1.80165	-1.34228
125093217	chr3:125093217:G:A	9.55158e-09	-1.76704	-4.18686e-10	2.26886e-05	-1.76249	-4.18686e-10
125093325	chr3:125093325:T:C	1.43828e-08	-1.81288e-10	-1.35772	3.42208e-05	-1.81288e-10	-1.35152
125093371	chr3:125093371:T:C	3.30737e-09	-1.74863	-1.07896	8.51298e-06	-1.67379	-1.06897
125093484	chr3:125093484:G:T	1.36601e-08	-1.81288e-10	-1.40927	3.23827e-05	-1.81288e-10	-1.40673
125093542	chr3:125093542:C:T	2.24918e-09	-1.79548	-1.41771	5.20876e-06	-1.80095	-1.43306
125094557	chr3:125094557:A:G	1.00395e-08	-1.71722	-4.18686e-10	2.49683e-05	-1.66674	-4.18686e-10
125094678	chr3:125094678:C:G	3.38054e-09	-1.70388	-1.10183	9.09152e-06	-1.59728	-1.07973
125094916	chr3:125094916:C:T	1.7362e-08	-1.81288e-10	-1.16947	3.91509e-05	-1.81288e-10	-1.21693
125094945	chr3:125094945:C:T	1.90854e-08	-1.81288e-10	-1.07483	4.21089e-05	-1.81288e-10	-1.14409
125095074	chr3:125095074:T:C	2.8542e-08	-1.81288e-10	-0.672375	7.27348e-05	-1.81288e-10	-0.597531
125095503	chr3:125095503:G:A	4.90638e-09	-1.80158	-0.631635	1.20653e-05	-1.7909	-0.603115
125095895	chr3:125095895:G:C	2.01648e-08	-1.81288e-10	-1.01981	4.89423e-05	-1.81288e-10	-0.993709
125096031	chr3:125096031:G:A	1.35684e-08	-1.81288e-10	-1.41601	3.19954e-05	-1.81288e-10	-1.41876
125096443	chr3:125096443:A:G	1.32876e-08	-1.81288e-10	-1.43692	3.14118e-05	-1.81288e-10	-1.43717
125096617	chr3:125096617:G:A	3.13669e-09	-1.67157	-1.20902	8.28061e-06	-1.57269	-1.19775
125096670	chr3:125096670:G:C	3.63912e-09	-1.64758	-1.08443	9.77441e-06	-1.53884	-1.06575
125096838	chr3:125096838:TTTG:T	3.24238e-09	-1.64491	-1.20253	8.84567e-06	-1.51631	-1.18811
125097052	chr3:125097052:A:G	2.65252e-09	-1.65403	-1.39421	5.93127e-06	-1.68526	-1.41885
125097585	chr3:125097585:G:A	4.3216e-09	-1.74081	-0.819314	1.12973e-05	-1.66754	-0.792244
125098203	chr3:125098203:G:C	1.01152e-08	-1.70971	-4.18686e-10	2.33582e-05	-1.7334	-4.18686e-10
125098250	chr3:125098250:C:T	3.1891e-09	-1.63482	-1.2292	8.55885e-06	-1.52324	-1.21414
125098501	chr3:125098501:T:C	1.37065e-08	-1.81288e-10	-1.40588	3.22581e-05	-1.81288e-10	-1.41058
125098665	chr3:125098665:C:G	2.13892e-08	-1.81288e-10	-0.960867	4.77975e-05	-1.81288e-10	-1.01738
125099031	chr3:125099031:G:A	2.01498e-08	-1.81288e-10	-1.02056	4.89171e-05	-1.81288e-10	-0.994225
125099140	chr3:125099140:G:C	1.34896e-08	-1.81288e-10	-1.42183	3.19689e-05	-1.81288e-10	-1.41959
125099249	chr3:125099249:G:A	5.87963e-09	-1.1498	-1.10246	1.1465e-05	-1.28039	-1.16467
125099271	chr3:125099271:G:A	2.01278e-08	-1.81288e-10	-1.02165	4.8863e-05	-1.81288e-10	-0.995331
125099400	chr3:125099400:A:G	2.83271e-09	-1.72751	-1.255	7.30781e-06	-1.66397	-1.23144
125099494	chr3:125099494:G:A	2.57864e-09	-1.73448	-1.34201	6.71099e-06	-1.65794	-1.32266
125099662	chr3:125099662:C:T	9.6009e-09	-1.76189	-4.18686e-10	2.28052e-05	-1.75736	-4.18686e-10
125099909	chr3:125099909:C:T	1.34385e-08	-1.81288e-10	-1.42563	3.15705e-05	-1.81288e-10	-1.43213
125099967	chr3:125099967:A:G	2.99732e-09	-1.6471	-1.27893	8.38584e-06	-1.56719	-1.19062
125100173	chr3:125100173:T:C	1.34528e-08	-1.81288e-10	-1.42456	3.14283e-05	-1.81288e-10	-1.43664
125100185	chr3:125100185:G:A	9.43498e-09	-1.77933	-4.18686e-10	2.23793e-05	-1.77621	-4.18686e-10
125100437	chr3:125100437:C:T	2.38882e-09	-1.76335	-1.3896	5.7752e-06	-1.77965	-1.35113
125100521	chr3:125100521:C:T	2.25035e-09	-1.77666	-1.43601	5.25216e-06	-1.78901	-1.43671
125100628	chr3:125100628:G:A	1.3735e-08	-1.81288e-10	-1.40381	3.20793e-05	-1.81288e-10	-1.41614
125100669	chr3:125100669:A:G	9.56881e-09	-1.76524	-4.18686e-10	2.26755e-05	-1.76307	-4.18686e-10
125100689	chr3:125100689:C:T	2.32292e-09	-1.75184	-1.42909	5.38619e-06	-1.76959	-1.43092
125100809	chr3:125100809:C:T	9.55686e-09	-1.76649	-4.18686e-10	2.34875e-05	-1.72788	-4.18686e-10
125101449	chr3:125101449:C:T	2.71823e-09	-1.60694	-1.41683	5.95214e-06	-1.66996	-1.43064
125101794	chr3:125101794:G:A	1.42032e-08	-1.81288e-10	-1.37028	3.25388e-05	-1.81288e-10	-1.40192
125101853	chr3:125101853:T:C	1.55294e-08	-1.81288e-10	-1.28102	3.55533e-05	-1.81288e-10	-1.31332
125101978	chr3:125101978:C:T	4.18086e-09	-1.74155	-0.851688	9.68386e-06	-1.71811	-0.895781
125102429	chr3:125102429:A:T	2.14631e-08	-1.81288e-10	-0.957415	5.1558e-05	-1.81288e-10	-0.941644
125102454	chr3:125102454:C:T	1.94143e-08	-1.81288e-10	-1.05774	4.65828e-05	-1.81288e-10	-1.04312
125102481	chr3:125102481:A:G	3.41509e-08	-1.81288e-10	-0.492961	7.44609e-05	-1.81288e-10	-0.574077
125102531	chr3:125102531:G:C	1.60822e-08	-1.81288e-10	-1.24604	3.67989e-05	-1.81288e-10	-1.27888
125102648	chr3:125102648:T:G	1.35962e-08	-1.81288e-10	-1.41396	3.19785e-05	-1.81288e-10	-1.41929
125102680	chr3:125102680:C:T	1.5779e-08	-1.81288e-10	-1.26507	3.87101e-05	-1.81288e-10	-1.22825
125102684	chr3:125102684:C:A	4.7779e-08	-0.157166	-4.18686e-10	9.13952e-05	-0.369158	-4.18686e-10
125102717	chr3:125102717:G:A	9.22012e-09	-1.80236	-4.18686e-10	2.19258e-05	-1.79669	-4.18686e-10
125103016	chr3:125103016:C:A	1.19591e-08	-1.3362	-0.206064	2.78698e-05	-1.39865	-0.158152
125103430	chr3:125103430:T:C	1.69019e-08	-1.19632	-4.18686e-10	3.57713e-05	-1.3072	-4.18686e-10
125103903	chr3:125103903:G:C	8.19296e-09	-1.49752	-0.422953	2.31256e-05	-1.39289	-0.350519
125104088	chr3:125104088:A:G	4.2391e-09	-1.14545	-1.43395	1.21093e-05	-0.953217	-1.43716
125104167	chr3:125104167:G:C	5.51777e-09	-1.79696	-0.518816	1.61534e-05	-1.78589	-0.316334
125104718	chr3:125104718:A:C	1.37526e-08	-1.81288e-10	-1.40252	3.29301e-05	-1.81288e-10	-1.38996
125105478	chr3:125105478:T:C	1.38751e-08	-1.81288e-10	-1.39366	3.27929e-05	-1.81288e-10	-1.39414
125106058	chr3:125106058:T:C	5.16734e-09	-1.56261	-0.818784	1.16525e-05	-1.583	-0.845831
125106232	chr3:125106232:C:T	5.40021e-09	-1.14854	-1.18878	1.15933e-05	-1.22047	-1.21345
125106393	chr3:125106393:C:T	1.40276e-08	-1.81288e-10	-1.38273	3.34568e-05	-1.81288e-10	-1.3741
125106422	chr3:125106422:T:G	2.90827e-09	-1.71203	-1.24417	7.56253e-06	-1.64122	-1.21993
125106460	chr3:125106460:T:TCAAG	1.35092e-08	-1.81288e-10	-1.42038	3.18541e-05	-1.81288e-10	-1.42319
125107195	chr3:125107195:T:C	5.90929e-09	-1.04283	-1.20439	1.34768e-05	-1.10914	-1.17424
125107564	chr3:125107564:T:C	3.54972e-08	0.983075	-1.43737	8.72218e-05	1.02106	-1.43696
125107752	chr3:125107752:C:A	1.34932e-08	-1.42157	-4.18686e-10	3.2578e-05	-1.40071	-4.18686e-10
125108305	chr3:125108305:G:A	1.32815e-08	-1.81288e-10	-1.43738	3.14107e-05	-1.81288e-10	-1.4372
125108410	chr3:125108410:C:T	9.8377e-09	-0.756367	-0.981162	2.10372e-05	-0.82519	-1.01287
125108694	chr3:125108694:A:T	4.41776e-09	-1.59422	-0.943896	8.91409e-06	-1.70907	-0.987644
125109122	chr3:125109122:T:C	9.50789e-09	-0.79956	-0.97207	2.0332e-05	-0.86884	-1.00332
125109452	chr3:125109452:T:G	3.00873e-08	-1.81288e-10	-0.619649	7.2554e-05	-1.81288e-10	-0.600021
125110151	chr3:125110151:T:C	1.29178e-08	-1.46515	-4.18686e-10	2.82991e-05	-1.54152	-4.18686e-10
125110213	chr3:125110213:A:G	1.27039e-08	-1.48184	-4.18686e-10	2.78933e-05	-1.55596	-4.18686e-10
125110376	chr3:125110376:C:T	1.41985e-08	-1.81288e-10	-1.37062	3.4051e-05	-1.81288e-10	-1.35649
125110724	chr3:125110724:T:C	1.37654e-08	-1.81288e-10	-1.40159	3.21506e-05	-1.81288e-10	-1.41392
125110985	chr3:125110985:T:C	1.33118e-08	-1.81288e-10	-1.4351	3.16291e-05	-1.81288e-10	-1.43028
125111076	chr3:125111076:C:T	2.81209e-08	-1.81288e-10	-0.687238	6.5156e-05	-1.81288e-10	-0.707567
125111114	chr3:125111114:T:C	1.30481e-08	-1.45511	-4.18686e-10	2.85533e-05	-1.53258	-4.18686e-10
125111278	chr3:125111278:G:C	7.15342e-09	-1.44126	-0.614897	1.35028e-05	-1.60547	-0.67599
125111357	chr3:125111357:C:A	1.34298e-08	-1.81288e-10	-1.42628	3.155e-05	-1.81288e-10	-1.43278
125111443	chr3:125111443:T:G	1.48954e-08	-1.81288e-10	-1.3227	3.57658e-05	-1.81288e-10	-1.30736
125111471	chr3:125111471:A:G	1.68594e-08	-0.722608	-0.476233	3.4028e-05	-0.789469	-0.567698
125111594	chr3:125111594:A:ACC	2.32399e-08	-1.81288e-10	-0.877882	5.35204e-05	-1.81288e-10	-0.904289
125111616	chr3:125111616:C:T	1.99434e-08	-1.81288e-10	-1.03085	4.97269e-05	-1.81288e-10	-0.977807
125112204	chr3:125112204:C:T	7.33141e-09	-1.17696	-0.854621	1.43295e-05	-1.29455	-0.927481
125112283	chr3:125112283:CTCT:C	1.24202e-08	-1.50443	-4.18686e-10	2.74791e-05	-1.57093	-4.18686e-10
125112299	chr3:125112299:G:A	4.5238e-08	-1.81288e-10	-0.211815	0.000105173	-1.81288e-10	-0.228744
125112338	chr3:125112338:T:C	2.43927e-08	-1.81288e-10	-0.829467	5.93225e-05	-1.81288e-10	-0.801363
125112359	chr3:125112359:A:G	1.24771e-08	-1.49986	-4.18686e-10	2.75862e-05	-1.56704	-4.18686e-10
125112570	chr3:125112570:T:C	2.30041e-09	-1.76793	-1.42273	5.32416e-06	-1.79988	-1.41222
125112685	chr3:125112685:G:A	6.37972e-09	-0.830082	-1.34054	1.47519e-05	-0.851992	-1.34098
125113023	chr3:125113023:G:C	1.78767e-08	-1.81288e-10	-1.14026	4.29566e-05	-1.81288e-10	-1.12416
125113199	chr3:125113199:C:G	1.09776e-08	-1.69206	0.0641732	2.4267e-05	-1.76714	0.0719072
125113477	chr3:125113477:A:C	2.45994e-08	-1.81288e-10	-0.82103	5.98221e-05	-1.81288e-10	-0.792977
125113549	chr3:125113549:G:A	1.10246e-08	-1.62362	-4.18686e-10	2.47651e-05	-1.67491	-4.18686e-10
125113828	chr3:125113828:GCT:G	1.17454e-08	-1.56029	-4.18686e-10	2.6154e-05	-1.62035	-4.18686e-10
125113903	chr3:125113903:T:C	6.76028e-09	-0.827351	-1.28534	1.57068e-05	-0.84649	-1.28377
125113907	chr3:125113907:C:T	7.63419e-08	-1.81288e-10	0.311471	0.000208926	-1.81288e-10	0.457627
125113964	chr3:125113964:C:T	1.08553e-08	-1.6391	-4.18686e-10	2.4376e-05	-1.69075	-4.18686e-10
125114022	chr3:125114022:A:G	8.75334e-09	-1.25674	-0.597576	2.03828e-05	-1.28397	-0.585688
125114124	chr3:125114124:C:A	2.64994e-08	-1.81288e-10	-0.746628	6.09947e-05	-1.81288e-10	-0.773565
125114528	chr3:125114528:G:A	3.57986e-08	-1.2758	0.829956	0.000102613	-1.27552	1.02213
125114584	chr3:125114584:C:T	1.1713e-08	-1.56305	-4.18686e-10	2.60913e-05	-1.62275	-4.18686e-10
125114730	chr3:125114730:C:T	1.30359e-08	-0.594508	-0.861535	3.14247e-05	-0.622752	-0.814005
125115041	chr3:125115041:C:CA	1.13608e-08	-1.59358	-4.18686e-10	2.54108e-05	-1.64918	-4.18686e-10
125115124	chr3:125115124:A:G	3.7019e-09	-1.49366	-1.22124	7.98977e-06	-1.59943	-1.20676
125115166	chr3:125115166:T:C	1.85496e-08	-1.81288e-10	-1.1033	4.11626e-05	-1.81288e-10	-1.16682
125115214	chr3:125115214:A:G	3.91963e-09	-1.71957	-0.938187	8.85569e-06	-1.77478	-0.928512
125115618	chr3:125115618:C:T	1.14111e-08	-1.58916	-4.18686e-10	2.55074e-05	-1.64538	-4.18686e-10
125115873	chr3:125115873:C:T	5.12121e-09	-1.09684	-1.29352	1.16617e-05	-1.13657	-1.29147
125116023	chr3:125116023:C:T	2.63967e-08	-1.81288e-10	-0.750511	6.39045e-05	-1.81288e-10	-0.726963
125116132	chr3:125116132:T:C	1.76545e-08	-1.81288e-10	-1.15276	4.29043e-05	-1.81288e-10	-1.12538
125116385	chr3:125116385:A:G	1.18635e-08	-1.55028	-4.18686e-10	2.6385e-05	-1.61156	-4.18686e-10
125116513	chr3:125116513:A:G	2.4282e-08	-1.81288e-10	-0.834016	5.51565e-05	-1.81288e-10	-0.874177
125116786	chr3:125116786:C:T	2.42616e-08	-1.81288e-10	-0.834855	5.96057e-05	-1.81288e-10	-0.7966
125116823	chr3:125116823:C:T	6.11225e-09	-1.696	-0.51746	1.34607e-05	-1.76908	-0.515495
125116967	chr3:125116967:T:C	1.16247e-08	-1.57062	-4.18686e-10	2.59197e-05	-1.62935	-4.18686e-10
125117396	chr3:125117396:G:A	3.85838e-09	-1.2673	-1.4062	8.7568e-06	-1.31523	-1.39929
125117447	chr3:125117447:A:T	1.32005e-08	-1.4435	-4.18686e-10	2.889e-05	-1.52086	-4.18686e-10
125117940	chr3:125117940:C:T	1.25649e-08	-1.49284	-4.18686e-10	2.76655e-05	-1.56417	-4.18686e-10
125118024	chr3:125118024:C:T	3.56356e-08	-1.81288e-10	-0.450407	9.10434e-05	-1.81288e-10	-0.373016
125118116	chr3:125118116:T:C	1.62289e-08	-1.81288e-10	-1.23696	3.81911e-05	-1.81288e-10	-1.24175
125118145	chr3:125118145:G:A	3.42439e-09	-1.40019	-1.39263	7.77317e-06	-1.43777	-1.3959
125118542	chr3:125118542:T:C	1.48204e-08	-1.81288e-10	-1.32775	3.57346e-05	-1.81288e-10	-1.30823
125119252	chr3:125119252:G:A	6.00177e-09	-1.7937	-0.438	1.47369e-05	-1.80182	-0.392173
125119788	chr3:125119788:G:C	1.38651e-08	-1.81288e-10	-1.39437	3.27811e-05	-1.81288e-10	-1.3945
125119801	chr3:125119801:C:G	1.67303e-08	-1.81288e-10	-1.20653	4.17865e-05	-1.81288e-10	-1.15178
125120094	chr3:125120094:G:T	3.48242e-09	-1.71878	-1.05724	8.24275e-06	-1.70868	-1.06634
125120323	chr3:125120323:C:T	2.3893e-09	-1.7165	-1.43625	5.58158e-06	-1.72763	-1.43725
125121174	chr3:125121174:G:A	2.6423e-09	-1.64241	-1.40969	6.36779e-06	-1.61967	-1.41343
125121292	chr3:125121292:C:T	3.23631e-09	-1.78113	-1.06819	7.899e-06	-1.7456	-1.07202
125121468	chr3:125121468:T:A	2.39356e-09	-1.72177	-1.4292	5.36816e-06	-1.7679	-1.43597
125121880	chr3:125121880:A:G	1.37303e-08	-1.81288e-10	-1.40414	3.24708e-05	-1.81288e-10	-1.40401
125122169	chr3:125122169:A:G	2.38782e-09	-1.7951	-1.35827	5.85047e-06	-1.77396	-1.34387
125122304	chr3:125122304:A:G	1.67765e-08	-1.81288e-10	-1.20377	3.84162e-05	-1.81288e-10	-1.23587
125122321	chr3:125122321:A:T	4.71073e-08	-1.81288e-10	-0.171324	0.000117451	-1.81288e-10	-0.118331
125122470	chr3:125122470:A:G	1.02071e-08	-1.70067	-4.18686e-10	2.49332e-05	-1.66815	-4.18686e-10
125122636	chr3:125122636:C:T	7.62809e-09	-0.857478	-1.13443	1.71542e-05	-0.888046	-1.15406
125122733	chr3:125122733:G:A	2.37981e-09	-1.79104	-1.36569	5.83582e-06	-1.76675	-1.35359
125122767	chr3:125122767:C:G	1.54908e-08	-1.81288e-10	-1.28351	3.65953e-05	-1.81288e-10	-1.28443
125122817	chr3:125122817:A:C	2.78006e-09	-1.56465	-1.43662	6.48642e-06	-1.57725	-1.43739
125123113	chr3:125123113:A:G	1.47229e-08	-1.81288e-10	-1.33435	3.41685e-05	-1.81288e-10	-1.35305
125123350	chr3:125123350:G:A	9.69524e-09	-1.75212	-4.18686e-10	2.23397e-05	-1.77799	-4.18686e-10
125123469	chr3:125123469:G:A	1.77882e-08	0.235068	-1.38028	4.41065e-05	0.269501	-1.36725
125123502	chr3:125123502:G:T	1.76005e-08	-1.81288e-10	-1.15583	4.29038e-05	-1.81288e-10	-1.12539
125123536	chr3:125123536:A:G	1.38548e-08	-1.81288e-10	-1.39512	3.24048e-05	-1.81288e-10	-1.40605
125123556	chr3:125123556:C:T	2.31248e-09	-1.79342	-1.39201	5.64419e-06	-1.77143	-1.3823
125123577	chr3:125123577:G:A	9.71826e-09	-1.74974	-4.18686e-10	2.23769e-05	-1.77632	-4.18686e-10
125123612	chr3:125123612:G:A	2.31099e-09	-1.79415	-1.39193	5.63686e-06	-1.77277	-1.38226
125123693	chr3:125123693:C:T	1.32853e-08	-1.81288e-10	-1.43709	3.14272e-05	-1.81288e-10	-1.43668
125123747	chr3:125123747:G:A	2.35071e-09	-1.79776	-1.37127	5.72291e-06	-1.78007	-1.3598
125123752	chr3:125123752:A:G	2.33099e-09	-1.79749	-1.37997	5.66914e-06	-1.77949	-1.36982
125123755	chr3:125123755:G:T	3.14423e-09	-1.52275	-1.35543	7.16705e-06	-1.53737	-1.37749
125123811	chr3:125123811:A:G	3.23907e-09	-1.47749	-1.37098	7.38569e-06	-1.4941	-1.39071
125123903	chr3:125123903:A:G	1.11439e-08	-0.457435	-1.15542	2.49763e-05	-0.4931	-1.17332
125123951	chr3:125123951:G:C	1.41989e-08	-1.81288e-10	-1.37059	3.44375e-05	-1.81288e-10	-1.3452
125124147	chr3:125124147:C:G	2.53147e-09	-1.77633	-1.31863	6.21374e-06	-1.739	-1.31858
125124549	chr3:125124549:A:C	2.32645e-09	-1.78625	-1.39316	5.7054e-06	-1.75947	-1.38347
125124601	chr3:125124601:C:T	1.78243e-08	-1.81288e-10	-1.14319	4.34003e-05	-1.81288e-10	-1.11388
125124645	chr3:125124645:C:T	2.3194e-09	-1.78776	-1.39469	5.68243e-06	-1.76184	-1.38514
125124685	chr3:125124685:T:A	9.82008e-09	-1.73932	-4.18686e-10	2.2542e-05	-1.76897	-4.18686e-10
125124803	chr3:125124803:G:A	2.31533e-09	-1.78678	-1.39742	5.67508e-06	-1.76016	-1.3881
125124986	chr3:125124986:G:A	6.77872e-09	-1.45187	-0.65809	1.54418e-05	-1.48594	-0.661339
125125225	chr3:125125225:C:T	2.30778e-09	-1.78249	-1.40498	5.66188e-06	-1.7538	-1.3968
125125339	chr3:125125339:C:T	2.32132e-09	-1.78659	-1.39502	5.69029e-06	-1.76012	-1.38547
125125473	chr3:125125473:C:T	2.02551e-08	-1.81288e-10	-1.01534	4.95893e-05	-1.81288e-10	-0.980576
125125589	chr3:125125589:T:A	1.0635e-08	-1.6596	-4.18686e-10	2.47456e-05	-1.6757	-4.18686e-10
125125995	chr3:125125995:T:C	1.32835e-08	-1.81288e-10	-1.43723	3.14821e-05	-1.81288e-10	-1.43493
125126004	chr3:125126004:A:G	1.81704e-08	0.198821	-1.32278	4.76265e-05	0.262092	-1.28305
125126149	chr3:125126149:C:T	2.32187e-08	-0.878791	-4.18686e-10	5.54733e-05	-0.868451	-4.18686e-10
125126295	chr3:125126295:A:G	2.39626e-09	-1.80138	-1.34846	5.8043e-06	-1.78969	-1.33607
125126557	chr3:125126557:A:T	3.3034e-09	-1.7874	-1.04139	9.39493e-06	-1.73506	-0.909117
125126579	chr3:125126579:C:T	1.45419e-08	-1.81288e-10	-1.34672	3.38959e-05	-1.81288e-10	-1.36106
125126634	chr3:125126634:T:C	1.59845e-08	-1.81288e-10	-1.25213	3.70275e-05	-1.81288e-10	-1.27269
125126841	chr3:125126841:A:G	9.36794e-09	-1.78646	-4.18686e-10	2.18737e-05	-1.79907	-4.18686e-10
125127100	chr3:125127100:C:T	2.42033e-09	-1.78981	-1.35004	5.93612e-06	-1.76567	-1.33762
125127412	chr3:125127412:T:C	3.02698e-09	-1.56185	-1.35433	6.74402e-06	-1.61567	-1.36003
125127564	chr3:125127564:A:C	2.39021e-09	-1.7911	-1.36127	5.85444e-06	-1.7674	-1.34975
125127884	chr3:125127884:A:G	1.45404e-08	-1.81288e-10	-1.34682	3.38926e-05	-1.81288e-10	-1.36115
125128300	chr3:125128300:C:T	1.44778e-08	-1.81288e-10	-1.35114	3.58543e-05	-1.81288e-10	-1.30489
125129058	chr3:125129058:T:C	2.93397e-09	-1.56348	-1.38391	8.0408e-06	-1.44986	-1.34996
125129546	chr3:125129546:G:C	9.59208e-09	-1.76281	-4.18686e-10	2.21896e-05	-1.78473	-4.18686e-10
125129614	chr3:125129614:G:A	1.02707e-08	-1.35012	-0.344343	2.36124e-05	-1.35696	-0.365621
125129815	chr3:125129815:G:A	3.43039e-08	-1.81288e-10	-0.488491	7.78086e-05	-1.81288e-10	-0.5301
125129831	chr3:125129831:G:A	3.90344e-09	-1.27562	-1.38628	8.69158e-06	-1.3345	-1.38749
125129911	chr3:125129911:C:T	2.22035e-09	-1.79112	-1.43497	5.50751e-06	-1.74483	-1.43341
125130357	chr3:125130357:C:T	1.28276e-07	0.830433	-4.18686e-10	0.000201519	0.421532	-4.18686e-10
125130434	chr3:125130434:A:G	3.81935e-09	-1.38468	-1.29899	1.10884e-05	-1.18236	-1.2961
125130535	chr3:125130535:T:C	2.95773e-09	-1.79817	-1.14116	7.05153e-06	-1.80242	-1.12868
125130630	chr3:125130630:C:T	2.66813e-09	-1.75906	-1.28331	6.06366e-06	-1.7827	-1.29934
125130893	chr3:125130893:G:A	1.04079e-08	-1.68119	-4.18686e-10	2.54386e-05	-1.64809	-4.18686e-10
125130926	chr3:125130926:G:A	3.52547e-09	-1.60224	-1.16149	8.30793e-06	-1.58394	-1.1832
125131069	chr3:125131069:G:C	3.09802e-09	-1.61514	-1.27785	7.31363e-06	-1.59707	-1.29754
125131085	chr3:125131085:A:T	3.48859e-09	-1.61279	-1.16146	8.21791e-06	-1.59476	-1.18328
125131144	chr3:125131144:A:G	3.14425e-09	-1.44978	-1.42839	7.61978e-06	-1.42234	-1.43126
125131279	chr3:125131279:A:G	4.84998e-09	-1.43191	-1.01286	1.37348e-05	-1.23486	-1.02956
125131347	chr3:125131347:G:A	4.7307e-08	-1.81288e-10	-0.167094	0.000106125	-1.81288e-10	-0.219733
125131384	chr3:125131384:A:G	1.33218e-08	-1.81288e-10	-1.43435	3.14532e-05	-1.81288e-10	-1.43585
125131401	chr3:125131401:T:G	3.69238e-09	-1.44769	-1.26979	1.05681e-05	-1.2575	-1.26901
125131520	chr3:125131520:TG:T	3.54315e-09	-1.42571	-1.33302	1.01745e-05	-1.22889	-1.33557
125131691	chr3:125131691:G:T	2.32646e-08	-1.81288e-10	-0.876819	5.32964e-05	-1.81288e-10	-0.908482
125131971	chr3:125131971:C:A	2.85263e-09	-1.56238	-1.41313	6.53397e-06	-1.59332	-1.41402
125131974	chr3:125131974:T:C	3.18144e-09	-1.46073	-1.40569	7.70479e-06	-1.43311	-1.4094
125132240	chr3:125132240:G:A	9.9519e-09	-1.28827	-0.437716	2.23225e-05	-1.30061	-0.478147
125132389	chr3:125132389:A:G	2.79645e-09	-1.62963	-1.36577	6.22789e-06	-1.67935	-1.37596
125132549	chr3:125132549:G:T	9.59503e-09	-1.76251	-4.18686e-10	2.2194e-05	-1.78453	-4.18686e-10
125132657	chr3:125132657:C:T	3.4457e-09	-1.4543	-1.33232	8.31383e-06	-1.42665	-1.33979
125132676	chr3:125132676:T:C	3.11793e-09	-1.46914	-1.41744	7.53655e-06	-1.44268	-1.4219
125133114	chr3:125133114:T:TG	3.96186e-08	-1.81288e-10	-0.344452	8.89188e-05	-1.81288e-10	-0.396628
125133229	chr3:125133229:A:C	2.82864e-09	-1.56328	-1.42067	6.83501e-06	-1.54994	-1.41235
125133486	chr3:125133486:T:C	3.47858e-08	-1.81288e-10	-0.474541	7.54665e-05	-1.81288e-10	-0.560663
125133669	chr3:125133669:G:A	1.487e-08	-1.81288e-10	-1.3244	3.54323e-05	-1.81288e-10	-1.31673
125133693	chr3:125133693:T:C	2.16881e-08	-1.81288e-10	-0.946987	4.95508e-05	-1.81288e-10	-0.981353
125133718	chr3:125133718:G:A	3.81185e-09	-1.38498	-1.30066	1.10257e-05	-1.18157	-1.30256
125133803	chr3:125133803:G:T	3.70698e-09	-1.39967	-1.31387	8.94088e-06	-1.36885	-1.32487
125133938	chr3:125133938:T:G	4.63215e-08	-1.81288e-10	-0.188144	0.000104282	-1.81288e-10	-0.237256
125134028	chr3:125134028:T:C	1.76615e-08	-1.81288e-10	-1.15237	4.1444e-05	-1.81288e-10	-1.16001
125134100	chr3:125134100:T:C	3.58483e-09	-1.43789	-1.30915	8.62632e-06	-1.40924	-1.3203
125134140	chr3:125134140:C:T	5.45607e-09	-1.33989	-0.987129	1.57622e-05	-1.12507	-1.00166
125134141	chr3:125134141:G:A	3.66486e-09	-1.41117	-1.31379	8.83649e-06	-1.38061	-1.32486
125134409	chr3:125134409:C:T	2.59648e-09	-1.79126	-1.27834	6.16459e-06	-1.80087	-1.26466
125134547	chr3:125134547:T:C	3.29207e-08	-1.81288e-10	-0.529651	8.02602e-05	-1.81288e-10	-0.499078
125134604	chr3:125134604:G:A	1.85751e-08	-1.81288e-10	-1.10193	4.42821e-05	-1.81288e-10	-1.09377
125134656	chr3:125134656:C:T	9.51102e-09	-1.7713	-4.18686e-10	2.2488e-05	-1.77137	-4.18686e-10
125134943	chr3:125134943:C:T	3.66378e-09	-1.44245	-1.28281	8.81021e-06	-1.41467	-1.29377
125135164	chr3:125135164:C:T	2.42252e-09	-1.79976	-1.33918	5.79334e-06	-1.78405	-1.34359
125135314	chr3:125135314:C:T	5.6418e-09	-1.33121	-0.962338	1.63006e-05	-1.11527	-0.977877
125135792	chr3:125135792:A:T	3.57864e-09	-1.72526	-1.02351	9.04478e-06	-1.64746	-1.03471
125135989	chr3:125135989:A:G	2.143e-08	-1.81288e-10	-0.958961	4.77535e-05	-1.81288e-10	-1.0183
125136306	chr3:125136306:A:C	2.39666e-08	-1.81288e-10	-0.847092	5.90899e-05	-1.81288e-10	-0.805292
125136470	chr3:125136470:G:C	3.32922e-08	-1.81288e-10	-0.518427	7.22834e-05	-1.81288e-10	-0.603757
125136762	chr3:125136762:C:G	1.32839e-08	-1.81288e-10	-1.4372	3.14079e-05	-1.81288e-10	-1.43729
125136847	chr3:125136847:C:T	2.35327e-09	-1.73066	-1.43728	5.71627e-06	-1.70381	-1.43722
125137101	chr3:125137101:C:A	3.31415e-09	-1.4852	-1.34036	8.13718e-06	-1.43786	-1.35004
125137599	chr3:125137599:C:T	2.52474e-09	-1.66509	-1.43252	5.80138e-06	-1.70583	-1.42042
125137619	chr3:125137619:A:G	4.48807e-08	-1.81288e-10	-0.219743	9.72835e-05	-1.81288e-10	-0.306722
125137742	chr3:125137742:A:G	2.4448e-08	-0.827201	-4.18686e-10	6.48375e-05	-0.712467	-4.18686e-10
125138176	chr3:125138176:T:C	3.0968e-09	-1.57003	-1.32335	7.55616e-06	-1.52882	-1.33317
125138401	chr3:125138401:A:G	5.0498e-08	-1.81288e-10	-0.101817	0.000115556	-1.81288e-10	-0.1346
125138542	chr3:125138542:C:T	5.37045e-08	-1.81288e-10	-0.0402535	0.000122511	-1.81288e-10	-0.0761515
125138711	chr3:125138711:A:G	2.62334e-09	-1.67645	-1.38285	6.20907e-06	-1.67312	-1.38522
125138730	chr3:125138730:G:A	5.0374e-08	-1.81288e-10	-0.104275	0.000115246	-1.81288e-10	-0.13728
125138931	chr3:125138931:A:G	4.62939e-08	-1.81288e-10	-0.188741	9.95149e-05	-1.81288e-10	-0.284044
125138965	chr3:125138965:G:C	5.85984e-08	-1.81288e-10	0.0469568	0.000133977	-1.81288e-10	0.0133147
125138967	chr3:125138967:C:T	1.355e-08	-1.81288e-10	-1.41737	3.19987e-05	-1.81288e-10	-1.41866
125139141	chr3:125139141:G:A	6.45265e-09	-1.78395	-0.375313	1.39249e-05	-1.79264	-0.458029
125139550	chr3:125139550:T:G	1.43549e-08	-1.81288e-10	-1.35966	3.39729e-05	-1.81288e-10	-1.35879
125139621	chr3:125139621:C:G	2.34734e-08	-1.81288e-10	-0.867883	5.33464e-05	-1.81288e-10	-0.907545
125139718	chr3:125139718:G:A	3.02473e-08	-1.81288e-10	-0.614345	6.57078e-05	-1.81288e-10	-0.699135
125139762	chr3:125139762:C:T	2.32585e-08	-1.81288e-10	-0.87708	5.28661e-05	-1.81288e-10	-0.916589
125140036	chr3:125140036:G:C	3.9582e-08	-1.81288e-10	-0.345378	8.8106e-05	-1.81288e-10	-0.405811
125140237	chr3:125140237:C:T	1.52952e-08	-1.81288e-10	-1.29622	3.55511e-05	-1.81288e-10	-1.31338
125140328	chr3:125140328:G:C	3.25285e-09	-1.60536	-1.23886	7.92263e-06	-1.57983	-1.2348
125140361	chr3:125140361:T:G	2.73054e-08	-1.81288e-10	-0.716666	5.95061e-05	-1.81288e-10	-0.798272
125140512	chr3:125140512:T:C	1.60342e-08	-0.581068	-0.667961	4.34354e-05	-0.39103	-0.722047
125140525	chr3:125140525:A:G	6.74165e-09	-1.80214	-0.313305	1.56944e-05	-1.79798	-0.333072
125140638	chr3:125140638:C:T	6.78878e-09	-1.11106	-0.997417	1.66453e-05	-1.03733	-1.03489
125140756	chr3:125140756:A:G	4.79868e-09	-1.7565	-0.698907	1.13911e-05	-1.73233	-0.719185
125140940	chr3:125140940:C:T	2.3557e-08	-1.81288e-10	-0.864328	5.17775e-05	-1.81288e-10	-0.937397
125141021	chr3:125141021:A:G	2.83972e-09	-1.54857	-1.43147	6.81643e-06	-1.53425	-1.43076
125141035	chr3:125141035:A:C	6.16504e-09	-0.84636	-1.3585	1.52669e-05	-0.779357	-1.37931
125141181	chr3:125141181:C:T	1.0732e-08	-1.65052	-4.18686e-10	2.5003e-05	-1.66536	-4.18686e-10
125141190	chr3:125141190:C:G	2.92873e-09	-1.80234	-1.14685	7.62018e-06	-1.78951	-1.06404
125141294	chr3:125141294:T:C	4.59027e-09	-1.37092	-1.1289	1.10242e-05	-1.33248	-1.15177
125141312	chr3:125141312:C:T	9.43235e-09	-0.574942	-1.20466	2.28471e-05	-0.493212	-1.26232
125141430	chr3:125141430:A:G	4.36441e-09	-1.42139	-1.12888	1.04544e-05	-1.38649	-1.15084
125141605	chr3:125141605:T:C	1.0783e-07	-1.81288e-10	0.656805	0.000277365	-1.81288e-10	0.740983
125141646	chr3:125141646:G:C	9.56313e-09	-1.76584	-4.18686e-10	2.21986e-05	-1.78432	-4.18686e-10
125142018	chr3:125142018:G:A	9.60677e-08	-1.81288e-10	0.541303	0.000246536	-1.81288e-10	0.623156
125142345	chr3:125142345:C:G	3.43562e-09	-1.375	-1.41455	7.98096e-06	-1.41547	-1.39182
125142463	chr3:125142463:C:T	6.18978e-09	-1.44377	-0.757082	1.66832e-05	-1.32583	-0.744121
125142598	chr3:125142598:A:T	7.08124e-09	-1.6539	-0.412401	2.02409e-05	-1.6963	-0.180341
125142885	chr3:125142885:C:T	5.44523e-09	-1.65662	-0.672394	1.51764e-05	-1.69934	-0.465273
125142926	chr3:125142926:T:C	9.57246e-09	-1.62754	-0.137318	2.73846e-05	-1.67266	0.0982876
125142986	chr3:125142986:C:T	3.02185e-09	-1.6798	-1.23809	6.49947e-06	-1.71346	-1.29917
125143166	chr3:125143166:T:C	2.67739e-09	-1.71646	-1.32245	6.66214e-06	-1.74851	-1.2394
125143172	chr3:125143172:G:A	6.8566e-09	-1.78762	-0.310923	1.41067e-05	-1.79652	-0.441186
125143227	chr3:125143227:A:G	1.43381e-08	-1.81288e-10	-1.36083	3.37056e-05	-1.81288e-10	-1.36669
125143308	chr3:125143308:T:C	2.69647e-09	-1.79886	-1.23294	6.27568e-06	-1.80121	-1.24645
125143842	chr3:125143842:A:G	5.14735e-09	-1.64864	-0.736626	1.06928e-05	-1.70339	-0.811393
125144024	chr3:125144024:C:A	5.32334e-09	-1.56366	-0.787985	1.3097e-05	-1.58731	-0.724662
125144090	chr3:125144090:C:T	1.13894e-07	-1.81288e-10	0.711516	0.000245663	-1.81288e-10	0.619611
125144210	chr3:125144210:C:G	6.00881e-08	0.0720612	-4.18686e-10	0.000148491	0.116176	-4.18686e-10
125144359	chr3:125144359:A:G	4.68256e-09	-1.44327	-1.03664	1.00132e-05	-1.50432	-1.07613
125144558	chr3:125144558:C:G	2.46611e-08	-0.818524	-4.18686e-10	6.20924e-05	-0.755728	-4.18686e-10
125144705	chr3:125144705:A:G	4.1809e-08	-1.81288e-10	-0.290639	0.000103438	-1.81288e-10	-0.245376
125145670	chr3:125145670:G:GT	2.63495e-09	-1.80188	-1.25301	5.85974e-06	-1.80137	-1.31488
125145978	chr3:125145978:G:A	9.15664e-09	-1.09126	-0.718009	2.14131e-05	-1.03679	-0.783563
125146201	chr3:125146201:G:T	2.72608e-08	-1.81288e-10	-0.718299	6.70565e-05	-1.81288e-10	-0.678816
125146298	chr3:125146298:G:C	8.28637e-09	-1.43312	-0.476017	2.04222e-05	-1.39087	-0.476857
125146707	chr3:125146707:C:T	3.99434e-08	-1	0.663714	0.000146992	-0.800661	0.906687
125146833	chr3:125146833:G:A	1.89149e-08	-1.81288e-10	-1.0838	4.25093e-05	-1.81288e-10	-1.13463
125146899	chr3:125146899:A:G	5.76347e-09	-1.34048	-0.931736	1.16498e-05	-1.4251	-1.00396
125147043	chr3:125147043:G:C	1.1835e-08	-1.55269	-4.18686e-10	2.66764e-05	-1.60057	-4.18686e-10
125147074	chr3:125147074:G:A	2.24808e-08	-1.81288e-10	-0.911089	4.9896e-05	-1.81288e-10	-0.974411
125147136	chr3:125147136:C:T	1.58908e-08	-1.25801	-4.18686e-10	3.82045e-05	-1.2414	-4.18686e-10
125147381	chr3:125147381:C:T	1.90272e-08	-0.469773	-0.608107	3.55562e-05	-0.647817	-0.66542
125147536	chr3:125147536:AG:A	2.17554e-08	-1.36046	0.41657	5.26949e-05	-1.32836	0.408524
125147540	chr3:125147540:C:T	1.5297e-08	-0.173083	-1.12301	5.16981e-05	0.105647	-1.04458
125147915	chr3:125147915:T:C	9.32763e-09	-0.353456	-1.43731	1.84842e-05	-0.531801	-1.43563
125148073	chr3:125148073:T:A	1.47689e-08	-0.000857775	-1.33037	3.81043e-05	0.0879749	-1.332
125148231	chr3:125148231:G:C	2.34795e-08	0.515868	-1.38349	5.30904e-05	0.483472	-1.39583
125148401	chr3:125148401:T:C	3.40942e-09	-1.53197	-1.26524	7.16933e-06	-1.63594	-1.2786
125148438	chr3:125148438:C:T	7.29432e-09	-0.852556	-1.1841	1.31339e-05	-1.10451	-1.20465
125148994	chr3:125148994:G:A	4.67978e-09	-1.11601	-1.36449	8.90816e-06	-1.32066	-1.37672
125149369	chr3:125149369:G:C	4.61536e-09	-1.09766	-1.3967	8.79409e-06	-1.30455	-1.40572
125149425	chr3:125149425:G:A	1.51681e-08	-1.81288e-10	-1.30455	3.46283e-05	-1.81288e-10	-1.33968
125149646	chr3:125149646:A:C	3.0752e-08	-0.597797	-4.18686e-10	9.06075e-05	-0.377815	-4.18686e-10
125149878	chr3:125149878:T:C	4.23175e-09	-1.66745	-0.913691	8.9851e-06	-1.67102	-1.01776
125149965	chr3:125149965:G:A	4.53293e-09	-1.14632	-1.36607	8.69771e-06	-1.34291	-1.37839
125150047	chr3:125150047:C:T	4.66346e-09	-1.12118	-1.36281	8.9034e-06	-1.32277	-1.37515
125150083	chr3:125150083:G:A	2.20717e-08	-1.81288e-10	-0.929456	5.04209e-05	-1.81288e-10	-0.963946
125150164	chr3:125150164:A:G	1.82212e-08	-1.12116	-4.18686e-10	4.70325e-05	-1.03351	-4.18686e-10
125150309	chr3:125150309:A:G	1.33981e-08	-1.81288e-10	-1.42864	3.19803e-05	-1.81288e-10	-1.41923
125150457	chr3:125150457:A:G	3.05646e-08	-0.603907	-4.18686e-10	6.23915e-05	-0.750923	-4.18686e-10
125150509	chr3:125150509:C:T	1.30359e-08	-0.181046	-1.275	2.46316e-05	-0.383254	-1.29707
125150613	chr3:125150613:T:C	2.76125e-08	-1.81288e-10	-0.705482	6.06297e-05	-1.81288e-10	-0.779566
125150802	chr3:125150802:A:G	1.37793e-08	-1.81288e-10	-1.40059	3.25938e-05	-1.81288e-10	-1.40023
125150863	chr3:125150863:C:T	9.97102e-09	-0.719891	-1.00418	2.30818e-05	-0.677749	-1.06756
125150941	chr3:125150941:C:T	2.50573e-09	-1.67246	-1.43272	5.75863e-06	-1.69635	-1.4373
125151084	chr3:125151084:C:T	4.60175e-09	-1.33818	-1.15914	1.1078e-05	-1.32975	-1.14964
125151569	chr3:125151569:A:G	2.95557e-09	-1.79633	-1.14373	6.76956e-06	-1.79084	-1.18108
125151590	chr3:125151590:A:G	5.43981e-09	-1.42786	-0.902145	1.2748e-05	-1.36827	-0.970708
125151599	chr3:125151599:C:T	5.70425e-09	-1.03522	-1.24731	1.64846e-05	-0.856245	-1.22568
125151714	chr3:125151714:A:T	1.54602e-08	-1.81288e-10	-1.28548	3.54549e-05	-1.81288e-10	-1.31609
125151867	chr3:125151867:T:G	1.44305e-08	-1.81288e-10	-1.35441	3.37101e-05	-1.81288e-10	-1.36655
125152623	chr3:125152623:A:G	4.56853e-09	-1.24647	-1.25809	1.23918e-05	-1.14562	-1.22169
125152690	chr3:125152690:T:A	4.42387e-09	-1.27653	-1.2602	1.19578e-05	-1.17904	-1.22393
125152841	chr3:125152841:G:A	2.25713e-09	-1.7837	-1.42595	5.34155e-06	-1.77336	-1.43548
125152898	chr3:125152898:A:G	3.94639e-09	-1.32397	-1.32698	1.05714e-05	-1.22883	-1.29737
125153009	chr3:125153009:T:C	6.26272e-08	-1.81288e-10	0.113448	0.000150193	-1.81288e-10	0.12757
125153214	chr3:125153214:C:T	2.26848e-09	-1.79414	-1.4105	5.31403e-06	-1.78689	-1.42711
125153251	chr3:125153251:C:T	1.79465e-08	-1.81288e-10	-1.13635	4.2229e-05	-1.81288e-10	-1.14125
125153535	chr3:125153535:T:C	2.32165e-09	-1.78776	-1.39371	5.41966e-06	-1.77806	-1.41626
125153646	chr3:125153646:A:ATT	1.49899e-08	-1.81288e-10	-1.31637	3.5674e-05	-1.81288e-10	-1.30993
125153742	chr3:125153742:G:A	4.49923e-09	-1.4058	-1.11404	1.23733e-05	-1.307	-1.06181
125153969	chr3:125153969:A:G	2.3126e-09	-1.8023	-1.38308	5.55653e-06	-1.80124	-1.36813
125154345	chr3:125154345:T:C	1.08897e-08	-1.63594	-4.18686e-10	2.57373e-05	-1.63641	-4.18686e-10
125154451	chr3:125154451:A:G	5.34307e-09	-1.09619	-1.25176	1.5355e-05	-0.930683	-1.22223
125154476	chr3:125154476:A:G	1.24763e-08	-1.49992	-4.18686e-10	2.61377e-05	-1.62097	-4.18686e-10
125154680	chr3:125154680:T:C	1.46526e-08	-1.81288e-10	-1.33913	3.50453e-05	-1.81288e-10	-1.32771
125155457	chr3:125155457:T:C	1.34622e-08	-1.81288e-10	-1.42386	3.16888e-05	-1.81288e-10	-1.42839
125155509	chr3:125155509:C:T	1.33335e-08	-0.214314	-1.21916	3.24273e-05	-0.20598	-1.19937
125155953	chr3:125155953:A:G	2.26375e-09	-1.77533	-1.43139	5.30903e-06	-1.77757	-1.43737
125155991	chr3:125155991:T:C	2.50884e-09	-1.68652	-1.41741	6.09753e-06	-1.66728	-1.40919
125156083	chr3:125156083:C:T	1.51607e-08	-1.21454	-0.0905095	4.33265e-05	-1.1434	0.0278154
125156129	chr3:125156129:G:C	1.44197e-08	-1.81288e-10	-1.35516	3.46699e-05	-1.81288e-10	-1.33848
125156159	chr3:125156159:G:A	1.32953e-08	-1.81288e-10	-1.43634	3.16433e-05	-1.81288e-10	-1.42983
125156334	chr3:125156334:C:T	4.9511e-09	-1.79759	-0.626555	1.19403e-05	-1.80105	-0.603385
125156562	chr3:125156562:G:C	1.45353e-08	-1.81288e-10	-1.34717	3.49814e-05	-1.81288e-10	-1.32954
125156725	chr3:125156725:G:C	1.45596e-08	-1.81288e-10	-1.3455	3.5046e-05	-1.81288e-10	-1.32769
125156754	chr3:125156754:C:A	1.329e-08	-1.81288e-10	-1.43674	3.14073e-05	-1.81288e-10	-1.43731
125156782	chr3:125156782:C:T	1.4678e-08	-1.81288e-10	-1.3374	3.39343e-05	-1.81288e-10	-1.35993
125156913	chr3:125156913:C:T	2.2624e-08	-1.81288e-10	-0.904739	5.47688e-05	-1.81288e-10	-0.881231
125156929	chr3:125156929:A:G	2.60534e-09	-1.64093	-1.42526	6.10809e-06	-1.65813	-1.4166
125156979	chr3:125156979:C:T	1.3286e-08	-1.81288e-10	-1.43704	3.14128e-05	-1.81288e-10	-1.43714
125157121	chr3:125157121:C:T	1.33123e-08	-1.81288e-10	-1.43506	3.14088e-05	-1.81288e-10	-1.43726
125157372	chr3:125157372:C:T	2.47399e-09	-1.70615	-1.41177	5.68149e-06	-1.72274	-1.4244
125157401	chr3:125157401:T:C	1.32813e-08	-1.81288e-10	-1.43739	3.15112e-05	-1.81288e-10	-1.43401
125157549	chr3:125157549:T:C	2.19278e-09	-1.8024	-1.43618	5.19318e-06	-1.80037	-1.43663
125157670	chr3:125157670:T:C	1.32976e-08	-1.81288e-10	-1.43617	3.14058e-05	-1.81288e-10	-1.43736
125157870	chr3:125157870:C:A	1.33455e-08	-1.81288e-10	-1.43257	3.14547e-05	-1.81288e-10	-1.4358
125157913	chr3:125157913:T:G	2.24457e-09	-1.77937	-1.43586	5.24036e-06	-1.79144	-1.43652
125158298	chr3:125158298:A:G	1.35141e-08	-1.81288e-10	-1.42002	3.18718e-05	-1.81288e-10	-1.42263
125158728	chr3:125158728:G:C	1.33053e-08	-1.81288e-10	-1.43559	3.14078e-05	-1.81288e-10	-1.43729
125159265	chr3:125159265:G:T	1.39721e-08	-1.81288e-10	-1.38669	3.31667e-05	-1.81288e-10	-1.3828
125159394	chr3:125159394:T:C	1.71069e-08	-1.81288e-10	-1.18427	3.92753e-05	-1.81288e-10	-1.21375
125159400	chr3:125159400:G:A	1.7407e-08	-1.81288e-10	-1.16688	3.99208e-05	-1.81288e-10	-1.19746
125159437	chr3:125159437:A:T	1.69301e-08	-1.81288e-10	-1.19465	3.89008e-05	-1.81288e-10	-1.22334
125159517	chr3:125159517:G:A	1.68922e-08	-1.81288e-10	-1.1969	3.88172e-05	-1.81288e-10	-1.22549
125159998	chr3:125159998:G:A	1.33626e-08	-1.81288e-10	-1.43129	3.14791e-05	-1.81288e-10	-1.43503
125160226	chr3:125160226:G:T	2.28286e-09	-1.79722	-1.4011	5.29383e-06	-1.79493	-1.42288
125160259	chr3:125160259:A:C	2.78187e-09	-1.56837	-1.43226	6.65994e-06	-1.56076	-1.42748
125160859	chr3:125160859:GCC:G	3.01046e-09	-1.49315	-1.42851	7.24623e-06	-1.48287	-1.421
125161019	chr3:125161019:AGG:A	1.37016e-08	-1.81288e-10	-1.40624	3.20744e-05	-1.81288e-10	-1.41629
125161278	chr3:125161278:A:G	1.32845e-08	-1.81288e-10	-1.43715	3.14113e-05	-1.81288e-10	-1.43718
125161421	chr3:125161421:C:T	3.10847e-09	-1.6707	-1.21892	8.67438e-06	-1.57651	-1.14746
125161533	chr3:125161533:A:G	2.84178e-09	-1.56361	-1.41571	6.82873e-06	-1.55632	-1.4069
125161595	chr3:125161595:C:T	9.32429e-09	-1.79113	-4.18686e-10	2.23109e-05	-1.77928	-4.18686e-10
125161667	chr3:125161667:C:G	2.92544e-09	-1.75298	-1.19733	6.79253e-06	-1.73533	-1.2332
125161668	chr3:125161668:A:G	1.33218e-08	-1.81288e-10	-1.43435	3.14376e-05	-1.81288e-10	-1.43635
125162312	chr3:125162312:A:C	2.91672e-09	-1.53987	-1.41342	7.01404e-06	-1.53202	-1.40442
125162316	chr3:125162316:A:G	2.31105e-09	-1.79872	-1.38733	5.30336e-06	-1.80231	-1.4137
125162477	chr3:125162477:C:T	3.7857e-08	-1.81288e-10	-0.389936	8.96097e-05	-1.81288e-10	-0.388888
125162507	chr3:125162507:A:G	3.00125e-09	-1.51063	-1.41409	7.22655e-06	-1.50126	-1.40533
125162888	chr3:125162888:A:G	2.98712e-09	-1.61124	-1.3182	7.04789e-06	-1.58178	-1.34984
125162977	chr3:125162977:A:C	2.29422e-09	-1.80066	-1.3927	5.28357e-06	-1.80236	-1.41739
125163020	chr3:125163020:G:A	1.66055e-08	-1.81288e-10	-1.21401	4.07472e-05	-1.81288e-10	-1.17696
125163257	chr3:125163257:AC:A	9.31481e-09	-1.79215	-4.18686e-10	2.19919e-05	-1.79368	-4.18686e-10
125163271	chr3:125163271:A:G	2.8351e-09	-1.57637	-1.40531	6.82035e-06	-1.56931	-1.39513
125163305	chr3:125163305:C:T	2.78445e-09	-1.59393	-1.40577	6.69894e-06	-1.58674	-1.39566
125163434	chr3:125163434:C:T	3.06914e-09	-1.59239	-1.30996	7.2539e-06	-1.56304	-1.33977
125163502	chr3:125163502:G:A	1.3282e-08	-1.81288e-10	-1.43734	3.14208e-05	-1.81288e-10	-1.43688
125164203	chr3:125164203:C:T	4.98872e-08	-0.113986	-4.18686e-10	0.000110151	-0.182504	-4.18686e-10
125164216	chr3:125164216:G:A	2.27912e-09	-1.79909	-1.40087	5.25606e-06	-1.80227	-1.4227
125164288	chr3:125164288:G:A	3.07713e-09	-1.5601	-1.33966	7.33068e-06	-1.52731	-1.36497
125164294	chr3:125164294:T:C	1.80285e-08	-1.81288e-10	-1.1318	4.15478e-05	-1.81288e-10	-1.15751
125164485	chr3:125164485:G:A	9.87806e-09	-1.73343	-4.18686e-10	2.26402e-05	-1.76463	-4.18686e-10
125165041	chr3:125165041:G:A	2.37488e-09	-1.80172	-1.35709	5.42937e-06	-1.80207	-1.39046
125165379	chr3:125165379:G:A	1.3292e-08	-1.81288e-10	-1.43659	3.15236e-05	-1.81288e-10	-1.43361
125165664	chr3:125165664:A:G	1.02423e-08	-1.29044	-0.406783	2.90723e-05	-1.22298	-0.29159
125165952	chr3:125165952:T:C	1.42588e-08	-1.81288e-10	-1.36638	3.34784e-05	-1.81288e-10	-1.37345
125166087	chr3:125166087:C:T	1.09853e-08	-1.23512	-0.392067	3.15024e-05	-1.16603	-0.268258
125166123	chr3:125166123:G:A	1.32863e-08	-1.81288e-10	-1.43702	3.14654e-05	-1.81288e-10	-1.43546
125166331	chr3:125166331:CTT:C	3.23535e-09	-1.42789	-1.42172	7.91446e-06	-1.38562	-1.43004
125166443	chr3:125166443:A:C	2.45882e-09	-1.76944	-1.35463	5.58632e-06	-1.77995	-1.38408
125167978	chr3:125167978:C:T	3.16894e-09	-1.46974	-1.40061	7.66791e-06	-1.45906	-1.38824
125168110	chr3:125168110:C:T	2.78227e-09	-1.79198	-1.20851	6.68093e-06	-1.79018	-1.19491
125168223	chr3:125168223:GTTCTT:G	1.32945e-08	-1.81288e-10	-1.4364	3.14483e-05	-1.81288e-10	-1.43601
125168389	chr3:125168389:C:A	3.20999e-09	-1.80126	-1.05623	7.00348e-06	-1.80139	-1.13656
125168477	chr3:125168477:A:T	3.82341e-09	-1.51976	-1.16284	9.46684e-06	-1.51095	-1.1256
125168674	chr3:125168674:G:A	7.32857e-09	-1.79797	-0.234001	1.51331e-05	-1.78581	-0.381655
125169165	chr3:125169165:T:C	2.33726e-08	-0.630432	-0.241754	5.75892e-05	-0.581502	-0.249514
125169247	chr3:125169247:C:T	2.04312e-08	-0.648155	-0.358534	5.04902e-05	-0.596447	-0.366126
125169274	chr3:125169274:A:T	4.98479e-08	-1.81288e-10	-0.114774	0.00010912	-1.81288e-10	-0.1919
125169443	chr3:125169443:A:G	2.10383e-08	-0.649001	-0.328407	5.20078e-05	-0.597055	-0.335902
125169645	chr3:125169645:T:G	1.99186e-08	-0.681711	-0.350385	4.92306e-05	-0.630031	-0.357805
125169783	chr3:125169783:T:C	1.65633e-08	-0.680423	-0.53614	4.09857e-05	-0.629482	-0.541645
125170061	chr3:125170061:G:C	2.26369e-09	-1.77058	-1.43618	5.32448e-06	-1.77677	-1.43527
125170326	chr3:125170326:G:A	2.02852e-08	-0.662413	-0.351444	5.01589e-05	-0.610296	-0.358861
125170386	chr3:125170386:A:G	2.99091e-08	-0.625589	-4.18686e-10	7.47852e-05	-0.569732	-4.18686e-10
125170483	chr3:125170483:A:G	2.69699e-09	-1.67555	-1.35606	6.40032e-06	-1.69168	-1.33632
125170548	chr3:125170548:C:T	1.98283e-08	-0.698248	-0.338394	4.89651e-05	-0.647681	-0.345563
125170685	chr3:125170685:C:T	2.52922e-08	-0.610801	-0.182456	6.24891e-05	-0.559325	-0.190035
125170741	chr3:125170741:C:T	1.90454e-08	-0.716469	-0.360455	4.71072e-05	-0.665301	-0.366625
125172252	chr3:125172252:T:C	4.62438e-09	-1.54733	-0.945075	1.11307e-05	-1.5148	-0.95985
125172303	chr3:125172303:T:C	2.26123e-09	-1.77708	-1.43077	5.37305e-06	-1.77131	-1.43164
125172580	chr3:125172580:C:A	4.87842e-09	-1.45365	-0.985275	1.18533e-05	-1.41218	-0.999574
125172977	chr3:125172977:G:A	3.7267e-09	-1.54786	-1.16037	8.59026e-06	-1.48865	-1.24507
125173024	chr3:125173024:C:A	4.88692e-09	-1.44779	-0.989397	1.18797e-05	-1.40659	-1.00293
125173151	chr3:125173151:C:A	3.29788e-08	-0.527887	-4.18686e-10	6.22945e-05	-0.752479	-4.18686e-10
125173199	chr3:125173199:G:A	5.631e-09	-1.41269	-0.882776	1.37186e-05	-1.36791	-0.897683
125173217	chr3:125173217:G:A	1.62815e-08	-1.81288e-10	-1.23372	3.72373e-05	-1.81288e-10	-1.26704
125173702	chr3:125173702:A:G	1.70875e-08	-0.61865	-0.566756	4.26439e-05	-0.563991	-0.567476
125173812	chr3:125173812:C:T	2.72656e-09	-1.80115	-1.21956	6.22048e-06	-1.79992	-1.25658
125173928	chr3:125173928:T:C	3.65543e-09	-1.47842	-1.24912	8.80656e-06	-1.40618	-1.30268
125173996	chr3:125173996:GC:G	2.25085e-09	-1.79636	-1.41608	5.35813e-06	-1.79249	-1.41324
125174613	chr3:125174613:C:T	1.70916e-08	-1.81288e-10	-1.18516	4.18752e-05	-1.81288e-10	-1.14966
125174800	chr3:125174800:G:A	2.72534e-08	-0.718572	-4.18686e-10	7.01146e-05	-0.634221	-4.18686e-10
125175213	chr3:125175213:G:A	4.28761e-09	-1.46331	-1.10471	1.00365e-05	-1.40207	-1.17606
125175902	chr3:125175902:G:A	2.2977e-08	-1.81288e-10	-0.889258	5.55224e-05	-1.81288e-10	-0.867566
125176024	chr3:125176024:T:C	2.8863e-09	-1.80183	-1.16195	6.88904e-06	-1.80189	-1.15253
125176028	chr3:125176028:G:T	1.4871e-08	-1.32434	-4.18686e-10	3.67574e-05	-1.28001	-4.18686e-10
125176049	chr3:125176049:C:T	2.28868e-09	-1.76613	-1.42965	5.39517e-06	-1.77806	-1.42079
125176072	chr3:125176072:AACATTTTTCT:A	7.10873e-09	-1.5678	-0.494627	1.405e-05	-1.57028	-0.671454
125176180	chr3:125176180:G:A	1.33151e-08	-1.81288e-10	-1.43485	3.15326e-05	-1.81288e-10	-1.43333
125176319	chr3:125176319:T:C	6.48318e-09	-1.80013	-0.354412	1.62057e-05	-1.80232	-0.296672
125176474	chr3:125176474:T:C	2.31075e-09	-1.75	-1.43618	5.74381e-06	-1.7036	-1.43263
125176482	chr3:125176482:A:T	1.4094e-08	-1.81288e-10	-1.378	3.34879e-05	-1.81288e-10	-1.37317
125176808	chr3:125176808:T:C	1.35745e-08	-1.8019	0.386342	3.1729e-05	-1.80242	0.375301
125176917	chr3:125176917:C:T	2.73969e-09	-1.58148	-1.43443	6.4273e-06	-1.59479	-1.42901
125177045	chr3:125177045:G:A	1.21592e-08	-0.478389	-1.04727	4.08635e-05	-0.125794	-1.04832
125177130	chr3:125177130:A:G	3.35683e-08	-1.81288e-10	-0.51017	8.0938e-05	-1.81288e-10	-0.490668
125177255	chr3:125177255:C:T	2.18008e-08	-1.81288e-10	-0.941805	5.22889e-05	-1.81288e-10	-0.927568
125177541	chr3:125177541:G:A	2.88431e-09	-1.55134	-1.41313	7.59335e-06	-1.47253	-1.38455
125177824	chr3:125177824:G:A	9.29962e-09	-1.79378	-4.18686e-10	2.21141e-05	-1.78814	-4.18686e-10
125178017	chr3:125178017:C:G	1.07354e-07	-1.81288e-10	0.65238	0.000226751	-1.81288e-10	0.539502
125178282	chr3:125178282:C:T	5.25035e-09	-1.78419	-0.581262	1.138e-05	-1.77691	-0.675584
125178321	chr3:125178321:A:G	1.33027e-08	-1.81288e-10	-1.43578	3.16682e-05	-1.81288e-10	-1.42904
125178322	chr3:125178322:T:C	3.551e-08	-0.453936	-4.18686e-10	8.70327e-05	-0.418068	-4.18686e-10
125178479	chr3:125178479:T:C	2.87191e-08	-1.81288e-10	-0.666188	6.9944e-05	-1.81288e-10	-0.636657
125178500	chr3:125178500:G:C	2.49053e-08	-1.81288e-10	-0.80867	6.03468e-05	-1.81288e-10	-0.784244
125178850	chr3:125178850:C:G	1.43752e-08	-1.81288e-10	-1.35825	3.41271e-05	-1.81288e-10	-1.35426
125178872	chr3:125178872:G:A	1.4388e-08	-1.81288e-10	-1.35736	3.41586e-05	-1.81288e-10	-1.35334
125178896	chr3:125178896:A:T	6.42314e-09	-0.744771	-1.41907	2.01313e-05	-0.463147	-1.41893
125178902	chr3:125178902:A:G	9.22387e-09	-1.80196	-4.18686e-10	2.18408e-05	-1.80057	-4.18686e-10
125178908	chr3:125178908:T:C	1.4385e-08	-1.81288e-10	-1.35756	3.41514e-05	-1.81288e-10	-1.35355
125179128	chr3:125179128:T:C	1.35055e-08	-1.81288e-10	-1.42065	3.19041e-05	-1.81288e-10	-1.42162
125179468	chr3:125179468:T:C	7.79166e-08	-1.81288e-10	0.331888	0.000166056	-1.81288e-10	0.227976
125179949	chr3:125179949:A:T	1.32851e-08	-1.81288e-10	-1.43711	3.14876e-05	-1.81288e-10	-1.43476
125180245	chr3:125180245:A:C	1.34809e-08	-1.81288e-10	-1.42248	3.23566e-05	-1.81288e-10	-1.40753
125180725	chr3:125180725:C:T	2.33034e-08	-1.81288e-10	-0.875152	5.69003e-05	-1.81288e-10	-0.843051
125180821	chr3:125180821:A:G	1.08159e-08	-0.450774	-1.19196	3.67353e-05	-0.186092	-1.09452
125180860	chr3:125180860:T:A	2.48692e-08	-1.81288e-10	-0.810122	6.07817e-05	-1.81288e-10	-0.777063
125181218	chr3:125181218:C:A	8.15585e-08	-1.81288e-10	0.377569	0.000174272	-1.81288e-10	0.276264
125181324	chr3:125181324:A:G	9.90202e-08	-1.81288e-10	0.571573	0.000210301	-1.81288e-10	0.464187
125181329	chr3:125181329:C:T	2.50131e-08	-1.81288e-10	-0.804351	6.11808e-05	-1.81288e-10	-0.770519
125181841	chr3:125181841:T:C	5.53485e-07	-1.81288e-10	2.29248	0.00114173	-1.81288e-10	2.15595
125181999	chr3:125181999:C:A	2.99254e-09	-1.76309	-1.16454	6.83427e-06	-1.76904	-1.19336
125182287	chr3:125182287:A:G	1.07306e-08	-0.247501	-1.40315	3.58539e-05	0.105916	-1.41081
125182673	chr3:125182673:AT:A	1.40516e-08	-0.176866	-1.20415	4.61868e-05	0.162201	-1.21386
125182784	chr3:125182784:G:A	1.4253e-07	-1.81288e-10	0.935805	0.000355646	-1.81288e-10	0.989585
125183181	chr3:125183181:C:T	1.37675e-07	-1.81288e-10	0.901145	0.000342429	-1.81288e-10	0.951712
125183963	chr3:125183963:T:C	1.52146e-07	-1.81288e-10	1.00109	0.000389881	-1.81288e-10	1.08149
125184210	chr3:125184210:A:G	1.53558e-08	-1.81288e-10	-1.29226	3.60765e-05	-1.81288e-10	-1.29871
125184308	chr3:125184308:C:G	1.82721e-08	0.314777	-1.43315	6.81188e-05	0.770546	-1.43364
125184317	chr3:125184317:T:G	7.58755e-09	-0.567276	-1.42997	2.37208e-05	-0.283975	-1.43403
125184813	chr3:125184813:T:C	7.31897e-08	-1.81288e-10	0.269304	0.000156018	-1.81288e-10	0.165618
125184896	chr3:125184896:G:A	2.67181e-08	-1.81288e-10	-0.73841	6.47537e-05	-1.81288e-10	-0.713761
125185055	chr3:125185055:T:C	6.87597e-09	-0.688627	-1.40709	2.21707e-05	-0.37845	-1.40713
125185111	chr3:125185111:G:A	3.01877e-08	-0.67743	0.0611129	0.00010653	-0.329876	0.113953
125185369	chr3:125185369:A:AAG	1.43917e-07	-1.81288e-10	0.945487	0.000366793	-1.81288e-10	1.02045
125185519	chr3:125185519:A:G	1.46422e-08	-1.81288e-10	-1.33984	3.47675e-05	-1.81288e-10	-1.33567
125185536	chr3:125185536:T:C	1.34476e-08	-1.81288e-10	-1.42495	3.19697e-05	-1.81288e-10	-1.41956
125185737	chr3:125185737:G:A	1.35961e-07	-1.81288e-10	0.888619	0.000336297	-1.81288e-10	0.933644
125185787	chr3:125185787:T:C	5.13669e-09	-1.55453	-0.832814	1.2278e-05	-1.50692	-0.869626
125186184	chr3:125186184:C:T	3.2688e-08	-1.81288e-10	-0.536743	7.99792e-05	-1.81288e-10	-0.502584
125186234	chr3:125186234:A:G	3.70363e-08	-0.411853	-4.18686e-10	6.94522e-05	-0.643713	-4.18686e-10
125186381	chr3:125186381:A:C	1.49578e-08	-1.81288e-10	-1.31852	3.46043e-05	-1.81288e-10	-1.34037
125186667	chr3:125186667:C:T	4.338e-09	-1.11922	-1.43712	1.08902e-05	-1.05946	-1.43703
125186887	chr3:125186887:G:A	9.6167e-09	-1.76025	-4.18686e-10	2.24033e-05	-1.77514	-4.18686e-10
125187158	chr3:125187158:C:A	5.59014e-09	-0.869259	-1.43349	1.29057e-05	-0.898278	-1.4284
125187220	chr3:125187220:C:T	1.75858e-08	-1.15666	-4.18686e-10	3.89172e-05	-1.22292	-4.18686e-10
125187318	chr3:125187318:G:A	1.08647e-08	-1.63823	-4.18686e-10	2.56691e-05	-1.63906	-4.18686e-10
125187504	chr3:125187504:A:G	9.27265e-09	-1.79668	-4.18686e-10	2.22222e-05	-1.78326	-4.18686e-10
125187644	chr3:125187644:A:T	1.31598e-08	-0.383694	-1.06289	3.51575e-05	-0.237923	-1.08659
125187856	chr3:125187856:G:A	2.70341e-08	-0.726651	-4.18686e-10	6.0445e-05	-0.782618	-4.18686e-10
125188441	chr3:125188441:C:T	1.59871e-08	-1.81288e-10	-1.25197	3.93765e-05	-1.81288e-10	-1.21118
125188849	chr3:125188849:C:G	3.12298e-08	-1.81288e-10	-0.582379	6.90207e-05	-1.81288e-10	-0.649945
125189572	chr3:125189572:G:A	2.14611e-08	-0.95751	-4.18686e-10	4.87496e-05	-0.997655	-4.18686e-10
125189621	chr3:125189621:T:C	2.16027e-08	-1.81288e-10	-0.950933	4.93224e-05	-1.81288e-10	-0.985973
125189777	chr3:125189777:C:T	7.42077e-08	-1.81288e-10	0.283118	0.000175867	-1.81288e-10	0.285376
125189927	chr3:125189927:C:T	6.62725e-08	-1.81288e-10	0.170024	0.000142665	-1.81288e-10	0.0761454
125190165	chr3:125190165:G:T	1.89829e-08	-1.81288e-10	-1.08021	4.73946e-05	-1.81288e-10	-1.02584
125190227	chr3:125190227:C:T	2.30638e-08	-0.885487	-4.18686e-10	5.22949e-05	-0.927453	-4.18686e-10
125190797	chr3:125190797:C:T	1.10455e-08	-0.384524	-1.2372	2.45901e-05	-0.494676	-1.18733
125190848	chr3:125190848:C:G	2.20087e-08	-0.932313	-4.18686e-10	4.99428e-05	-0.973474	-4.18686e-10
125191022	chr3:125191022:C:T	3.27333e-09	-1.76201	-1.07593	7.95567e-06	-1.76614	-1.04433
125191182	chr3:125191182:C:A	9.25392e-09	-1.7987	-4.18686e-10	2.20086e-05	-1.79292	-4.18686e-10
125191595	chr3:125191595:A:C	4.46044e-09	-1.75221	-0.776299	1.09899e-05	-1.76248	-0.724889
125191671	chr3:125191671:G:A	2.5961e-09	-1.75007	-1.31967	6.21515e-06	-1.74016	-1.3172
125191845	chr3:125191845:T:C	2.55901e-09	-1.79564	-1.28849	6.02834e-06	-1.79894	-1.28894
125191962	chr3:125191962:A:G	1.9431e-08	-1.81288e-10	-1.05688	4.90083e-05	-1.81288e-10	-0.992361
125191975	chr3:125191975:C:T	2.55232e-08	-1.81288e-10	-0.784162	6.07678e-05	-1.81288e-10	-0.777292
125192243	chr3:125192243:C:T	1.4187e-08	-1.81288e-10	-1.37142	3.45792e-05	-1.81288e-10	-1.3411
125192711	chr3:125192711:C:T	5.68802e-09	-0.951767	-1.33362	1.70145e-05	-0.779377	-1.27091
125192837	chr3:125192837:G:A	2.55759e-08	-1.81288e-10	-0.7821	5.59946e-05	-1.81288e-10	-0.859096
125192966	chr3:125192966:A:G	4.53808e-09	-1.0793	-1.43195	1.03277e-05	-1.11623	-1.43329
125192997	chr3:125192997:C:T	2.44892e-09	-1.70216	-1.42595	5.77889e-06	-1.70972	-1.42042
125193292	chr3:125193292:C:A	2.2401e-08	-1.81288e-10	-0.914646	5.31647e-05	-1.81288e-10	-0.910957
125193363	chr3:125193363:C:T	1.22342e-08	-0.799127	-0.720391	3.43038e-05	-0.620756	-0.72834
125193448	chr3:125193448:C:T	9.22267e-09	-1.80209	-4.18686e-10	2.18007e-05	-1.80241	-4.18686e-10
125193687	chr3:125193687:T:C	2.28647e-09	-1.78543	-1.41131	5.44702e-06	-1.7762	-1.41308
125193703	chr3:125193703:A:G	2.34303e-08	-0.889168	0.019446	6.51532e-05	-0.72484	0.0172303
125193822	chr3:125193822:G:T	2.97424e-09	-1.71768	-1.21608	7.19609e-06	-1.70346	-1.20736
125194161	chr3:125194161:C:T	1.36693e-08	-1.81288e-10	-1.4086	3.23031e-05	-1.81288e-10	-1.40919
125194254	chr3:125194254:G:A	1.32853e-08	-1.81288e-10	-1.43709	3.14345e-05	-1.81288e-10	-1.43644
125194343	chr3:125194343:C:T	1.35583e-08	-1.81288e-10	-1.41675	3.18548e-05	-1.81288e-10	-1.42316
125194505	chr3:125194505:A:G	1.41258e-08	-1.37575	-4.18686e-10	3.39251e-05	-1.3602	-4.18686e-10
125194580	chr3:125194580:A:G	1.79009e-08	-1.81288e-10	-1.1389	4.48675e-05	-1.81288e-10	-1.08064
125194833	chr3:125194833:T:C	2.59828e-08	-1.81288e-10	-0.766316	6.21862e-05	-1.81288e-10	-0.754218
125194891	chr3:125194891:G:A	4.67684e-09	-1.44318	-1.03795	9.79987e-06	-1.51778	-1.0842
125195041	chr3:125195041:C:T	1.17393e-08	-1.56081	-4.18686e-10	3.05255e-05	-1.46579	-4.18686e-10
125195169	chr3:125195169:T:A	2.26553e-09	-1.79348	-1.41246	5.38714e-06	-1.78646	-1.41388
125195745	chr3:125195745:C:T	1.42437e-08	-1.81288e-10	-1.36743	3.36557e-05	-1.81288e-10	-1.36817
125195801	chr3:125195801:A:G	1.54593e-08	-0.957616	-0.327925	4.33847e-05	-0.79014	-0.324106
125195861	chr3:125195861:C:T	2.11552e-08	-0.971866	-4.18686e-10	4.76511e-05	-1.02045	-4.18686e-10
125195878	chr3:125195878:A:G	1.38784e-08	-1.81288e-10	-1.39342	3.27892e-05	-1.81288e-10	-1.39425
125195926	chr3:125195926:C:T	1.33923e-08	-1.81288e-10	-1.42907	3.1548e-05	-1.81288e-10	-1.43284
125196579	chr3:125196579:A:T	1.33918e-08	-1.81288e-10	-1.42911	3.17855e-05	-1.81288e-10	-1.42534
125196617	chr3:125196617:T:C	3.25001e-09	-1.49782	-1.34728	6.98509e-06	-1.56995	-1.37062
125196879	chr3:125196879:C:T	3.27218e-09	-1.42607	-1.41222	8.59141e-06	-1.30153	-1.43206
125196895	chr3:125196895:T:C	5.11844e-08	-1.81288e-10	-0.0883154	0.000120356	-1.81288e-10	-0.0938951
125196974	chr3:125196974:T:C	9.133e-08	1.18717	-0.69644	0.000302836	1.44037	-0.611533
125197035	chr3:125197035:G:A	8.89026e-09	-1.47277	-0.36602	2.03153e-05	-1.50858	-0.364399
125197422	chr3:125197422:T:A	1.65622e-08	0.184015	-1.40064	5.13729e-05	0.423698	-1.36894
125197549	chr3:125197549:T:C	3.7496e-09	-1.72008	-0.982018	8.1235e-06	-1.7546	-1.03499
125197577	chr3:125197577:C:A	1.83779e-08	-1.81288e-10	-1.1126	4.1047e-05	-1.81288e-10	-1.16963
125197588	chr3:125197588:G:A	1.35618e-08	-1.81288e-10	-1.4165	3.19486e-05	-1.81288e-10	-1.42022
125197727	chr3:125197727:T:A	3.59976e-09	-1.77327	-0.969609	8.04539e-06	-1.77943	-1.01982
125197734	chr3:125197734:T:C	2.20005e-09	-1.80163	-1.43364	5.21486e-06	-1.79884	-1.434
125198012	chr3:125198012:T:C	3.28445e-09	-1.6771	-1.15745	7.96019e-06	-1.66348	-1.14642
125198502	chr3:125198502:G:A	2.22444e-08	-1.81288e-10	-0.921659	5.30009e-05	-1.81288e-10	-0.914043
125198647	chr3:125198647:C:T	9.89042e-09	-0.301293	-1.43089	2.86012e-05	-0.109208	-1.42169
125198839	chr3:125198839:G:A	4.25688e-09	-1.41095	-1.16426	1.09153e-05	-1.35017	-1.14402
125198953	chr3:125198953:A:T	3.13245e-09	-1.65753	-1.2244	7.24062e-06	-1.69721	-1.20743
125198959	chr3:125198959:T:C	1.61708e-08	-1.24054	-4.18686e-10	3.8872e-05	-1.22408	-4.18686e-10
125198963	chr3:125198963:A:G	2.83648e-08	-1.81288e-10	-0.678602	7.079e-05	-1.81288e-10	-0.624633
125199019	chr3:125199019:C:T	2.71745e-09	-1.69985	-1.3242	7.0567e-06	-1.56766	-1.36271
125199053	chr3:125199053:T:C	2.61069e-09	-1.79815	-1.26599	6.09237e-06	-1.80163	-1.27568
125199088	chr3:125199088:T:G	1.24045e-08	-0.160307	-1.34539	2.81751e-05	-0.202345	-1.34357
125199641	chr3:125199641:A:G	8.21883e-09	-1.7986	-0.118722	1.88367e-05	-1.80208	-0.146469
125199910	chr3:125199910:C:T	4.67238e-09	-1.80211	-0.679976	1.10669e-05	-1.79409	-0.686305
125200035	chr3:125200035:C:T	2.75635e-09	-1.57279	-1.43705	6.40687e-06	-1.59058	-1.4364
125200224	chr3:125200224:G:A	7.58229e-09	-1.54891	-0.449021	1.75706e-05	-1.53306	-0.485062
125200533	chr3:125200533:G:C	1.37772e-08	-1.81288e-10	-1.40074	3.20323e-05	-1.81288e-10	-1.41761
125200540	chr3:125200540:T:G	3.09142e-09	-1.45875	-1.43637	7.03204e-06	-1.49788	-1.43599
125200773	chr3:125200773:C:T	6.80661e-09	-0.925177	-1.18068	1.43523e-05	-1.00242	-1.21802
125200883	chr3:125200883:G:A	6.6636e-09	-1.79392	-0.333176	1.44852e-05	-1.79882	-0.4124
125200933	chr3:125200933:T:C	2.2146e-09	-1.79934	-1.42934	5.21504e-06	-1.7984	-1.4344
125201497	chr3:125201497:G:A	9.39967e-09	-1.78308	-4.18686e-10	2.26137e-05	-1.76579	-4.18686e-10
125201560	chr3:125201560:C:T	1.35367e-08	-1.81288e-10	-1.41835	3.2094e-05	-1.81288e-10	-1.41568
125201650	chr3:125201650:G:A	5.06313e-08	-0.0991818	-4.18686e-10	0.000103153	-0.248139	-4.18686e-10
125201899	chr3:125201899:G:T	2.92382e-08	-1.81288e-10	-0.648276	6.83483e-05	-1.81288e-10	-0.659734
125202470	chr3:125202470:A:G	2.77125e-09	-1.75184	-1.25262	6.49688e-06	-1.76134	-1.25169
125202474	chr3:125202474:C:T	1.35391e-08	-1.81288e-10	-1.41817	3.16595e-05	-1.81288e-10	-1.42931
125202613	chr3:125202613:C:T	2.30071e-09	-1.75364	-1.43689	5.44359e-06	-1.75315	-1.43676
125202809	chr3:125202809:C:T	5.30265e-09	-1.17599	-1.17955	1.13318e-05	-1.23836	-1.21837
125202854	chr3:125202854:A:G	5.60072e-09	-1.2443	-1.05656	1.32224e-05	-1.23816	-1.06428
125202880	chr3:125202880:G:A	1.52955e-08	-1.81288e-10	-1.29619	3.60667e-05	-1.81288e-10	-1.29898
125202980	chr3:125202980:T:C	4.00116e-09	-1.23159	-1.40558	9.05249e-06	-1.27398	-1.40733
125203538	chr3:125203538:G:C	1.87022e-08	-1.81288e-10	-1.09511	4.43779e-05	-1.81288e-10	-1.09161
125203746	chr3:125203746:A:G	2.60875e-09	-1.80018	-1.2647	6.17565e-06	-1.79726	-1.26648
125203885	chr3:125203885:C:G	1.62571e-08	-1.81288e-10	-1.23522	3.68047e-05	-1.81288e-10	-1.27873
125203971	chr3:125203971:G:A	4.24491e-08	-1.81288e-10	-0.275446	9.78909e-05	-1.81288e-10	-0.300499
125203981	chr3:125203981:A:G	1.44616e-08	-1.81288e-10	-1.35225	3.47059e-05	-1.81288e-10	-1.33744
125203984	chr3:125203984:T:C	3.70786e-09	-1.39127	-1.32203	8.20684e-06	-1.43617	-1.34322
125204141	chr3:125204141:G:A	2.92121e-09	-1.73057	-1.22119	6.70254e-06	-1.75962	-1.22224
125204161	chr3:125204161:T:G	2.86494e-09	-1.76525	-1.20596	6.96685e-06	-1.76966	-1.17352
125204310	chr3:125204310:T:C	1.9348e-08	-1.06116	-4.18686e-10	4.80956e-05	-1.01116	-4.18686e-10
125204537	chr3:125204537:A:C	1.41155e-08	-0.0157273	-1.36075	4.60989e-05	0.256963	-1.31053
125204682	chr3:125204682:C:T	3.09479e-09	-1.7283	-1.16573	6.94618e-06	-1.71319	-1.23297
125204742	chr3:125204742:G:A	2.19268e-09	-1.80219	-1.43644	5.18136e-06	-1.8024	-1.43688
125204847	chr3:125204847:T:A	1.17163e-08	-0.125721	-1.43705	3.34893e-05	0.0558696	-1.429
125204865	chr3:125204865:A:G	1.36646e-08	-1.81288e-10	-1.40894	3.24619e-05	-1.81288e-10	-1.40428
125204867	chr3:125204867:CA:C	1.33312e-08	-1.81288e-10	-1.43364	3.14887e-05	-1.81288e-10	-1.43472
125205082	chr3:125205082:C:T	1.00183e-08	-1.71933	-4.18686e-10	2.38232e-05	-1.71369	-4.18686e-10
125205141	chr3:125205141:G:T	2.25632e-08	-1.81288e-10	-0.907432	5.24525e-05	-1.81288e-10	-0.924443
125205687	chr3:125205687:C:T	3.89181e-09	-1.73194	-0.932935	9.59692e-06	-1.75938	-0.863534
125205827	chr3:125205827:A:C	2.54934e-09	-1.65073	-1.43719	6.04184e-06	-1.64904	-1.43661
125206156	chr3:125206156:T:C	1.51676e-08	-1.81288e-10	-1.30459	3.5356e-05	-1.81288e-10	-1.31888
125206355	chr3:125206355:A:G	6.26563e-09	-1.68586	-0.502816	1.5899e-05	-1.72208	-0.39601
125206919	chr3:125206919:C:T	1.67778e-08	-1.81288e-10	-1.20369	4.16651e-05	-1.81288e-10	-1.15469
125206934	chr3:125206934:A:G	1.48434e-08	-1.81288e-10	-1.3262	3.5296e-05	-1.81288e-10	-1.32058
125207037	chr3:125207037:C:T	5.24293e-09	-0.93041	-1.43646	1.22276e-05	-0.943395	-1.43726
125207090	chr3:125207090:G:A	3.9783e-09	-1.44892	-1.19398	1.00083e-05	-1.4994	-1.08154
125207156	chr3:125207156:T:A	5.87891e-09	-0.824094	-1.42829	1.363e-05	-0.839155	-1.43292
125207210	chr3:125207210:A:G	5.84008e-09	-0.833888	-1.42512	1.35518e-05	-0.847315	-1.43051
125207383	chr3:125207383:T:C	5.6309e-09	-0.910977	-1.3845	1.29712e-05	-0.924638	-1.39698
125207502	chr3:125207502:A:C	3.01475e-09	-1.48339	-1.43685	7.13891e-06	-1.48346	-1.43533
125207609	chr3:125207609:A:T	5.10054e-09	-0.966639	-1.42777	1.18654e-05	-0.978169	-1.43255
125207793	chr3:125207793:T:C	3.32008e-09	-1.42278	-1.40098	7.8875e-06	-1.47351	-1.34556
125207848	chr3:125207848:C:T	5.83587e-09	-0.822688	-1.43704	1.36231e-05	-0.836398	-1.43619
125207859	chr3:125207859:G:A	5.80994e-09	-0.827271	-1.43691	1.35623e-05	-0.841101	-1.43596
125207860	chr3:125207860:A:G	5.77182e-09	-0.833771	-1.43699	1.34785e-05	-0.847156	-1.4361
125207904	chr3:125207904:G:C	5.61671e-09	-0.861553	-1.43645	1.31237e-05	-0.874721	-1.43521
125207976	chr3:125207976:T:C	1.65563e-08	-1.81288e-10	-1.21699	4.09093e-05	-1.81288e-10	-1.17299
125208132	chr3:125208132:A:G	5.86569e-09	-0.819025	-1.43561	1.36968e-05	-0.83319	-1.434
125208258	chr3:125208258:C:T	1.0733e-08	-1.65043	-4.18686e-10	2.55783e-05	-1.64261	-4.18686e-10
125208340	chr3:125208340:T:G	3.12341e-09	-1.70619	-1.17863	7.53955e-06	-1.73033	-1.13386
125208361	chr3:125208361:G:A	7.99017e-09	-0.528549	-1.41699	1.80168e-05	-0.570616	-1.42243
125208595	chr3:125208595:C:T	7.8536e-09	-0.545555	-1.41722	1.7691e-05	-0.588768	-1.42253
125208615	chr3:125208615:G:A	8.25936e-09	-0.498695	-1.41371	1.85924e-05	-0.542048	-1.41955
125208866	chr3:125208866:A:C	2.52443e-09	-1.76538	-1.33236	5.81882e-06	-1.79471	-1.32854
125208947	chr3:125208947:T:C	7.31902e-09	-0.598777	-1.4345	1.6553e-05	-0.6415	-1.43628
125209124	chr3:125209124:T:C	7.4988e-09	-0.57937	-1.42964	1.69319e-05	-0.62227	-1.43288
125209731	chr3:125209731:A:G	4.15894e-09	-1.1616	-1.43689	9.13583e-06	-1.24157	-1.43058
125209780	chr3:125209780:G:A	4.17624e-09	-1.15695	-1.43739	9.21344e-06	-1.23691	-1.42677
125209932	chr3:125209932:T:C	2.22934e-08	-0.919462	-4.18686e-10	4.811e-05	-1.01086	-4.18686e-10
125210152	chr3:125210152:G:A	4.11792e-09	-1.19566	-1.41274	9.38672e-06	-1.27572	-1.36933
125210505	chr3:125210505:T:G	1.02951e-08	-1.69208	-4.18686e-10	2.38816e-05	-1.71124	-4.18686e-10
125210658	chr3:125210658:A:G	3.19811e-09	-1.71739	-1.1438	7.77059e-06	-1.73926	-1.09475
125210904	chr3:125210904:T:C	3.27256e-09	-1.7261	-1.11207	7.97926e-06	-1.74696	-1.06054
125211000	chr3:125211000:A:T	1.36086e-08	-1.41305	-4.18686e-10	3.4972e-05	-1.3298	-4.18686e-10
125211018	chr3:125211018:ACTGT:A	4.41823e-09	-1.11748	-1.42053	9.96633e-06	-1.20221	-1.38293
125211200	chr3:125211200:A:G	4.174e-09	-1.17599	-1.41889	9.46795e-06	-1.2565	-1.37994
125211277	chr3:125211277:C:T	5.10069e-08	-0.0917892	-4.18686e-10	0.000122415	-0.0769312	-4.18686e-10
125211423	chr3:125211423:C:G	7.88926e-08	-1.81288e-10	0.344337	0.000186583	-1.81288e-10	0.344524
125211500	chr3:125211500:T:C	1.95151e-08	-1.81288e-10	-1.05256	4.38007e-05	-1.81288e-10	-1.1047
125211552	chr3:125211552:T:C	3.29028e-08	-1.81288e-10	-0.530194	7.03785e-05	-1.81288e-10	-0.630464
125211564	chr3:125211564:A:G	4.97453e-09	-1.07965	-1.33977	1.14905e-05	-1.18056	-1.26227
125211632	chr3:125211632:T:C	2.04516e-08	-1.81288e-10	-1.00569	4.67967e-05	-1.81288e-10	-1.03854
125212020	chr3:125212020:C:T	1.82892e-08	-1.81288e-10	-1.11744	4.43581e-05	-1.81288e-10	-1.09206
125212126	chr3:125212126:T:G	4.11298e-09	-1.18811	-1.42149	9.30816e-06	-1.26855	-1.38491
125212258	chr3:125212258:G:A	9.62144e-09	-1.71022	-0.0495394	2.51643e-05	-1.73482	0.0758973
125212444	chr3:125212444:G:A	2.72042e-08	-1.81288e-10	-0.720379	6.6727e-05	-1.81288e-10	-0.683742
125212648	chr3:125212648:G:A	2.80537e-09	-1.55792	-1.4343	7.11297e-06	-1.49798	-1.42445
125212716	chr3:125212716:C:A	3.04053e-08	-1.81288e-10	-0.609133	7.17301e-05	-1.81288e-10	-0.611442
125212895	chr3:125212895:G:A	1.66103e-08	-1.81288e-10	-1.21373	4.10872e-05	-1.81288e-10	-1.16866
125212937	chr3:125212937:G:T	2.67748e-07	-1.81288e-10	1.56629	0.000643607	-1.81288e-10	1.58274
125212939	chr3:125212939:A:AG	4.57086e-09	-1.11176	-1.39229	1.06515e-05	-1.18413	-1.33452
125213023	chr3:125213023:A:C	6.98861e-09	-0.922128	-1.15734	1.67743e-05	-1.05085	-1.01365
125213876	chr3:125213876:A:G	2.02052e-08	-1.81288e-10	-1.01781	5.09639e-05	-1.81288e-10	-0.953233
125214181	chr3:125214181:C:T	3.23087e-09	-1.75813	-1.09287	7.94209e-06	-1.7756	-1.03658
125214643	chr3:125214643:ACAAT:A	1.01993e-08	-1.70143	-4.18686e-10	2.42623e-05	-1.69543	-4.18686e-10
125215003	chr3:125215003:T:C	3.3949e-09	-1.79743	-1.00405	8.46687e-06	-1.79311	-0.95508
125215098	chr3:125215098:A:G	9.60299e-09	-1.00546	-0.756218	2.28287e-05	-0.987968	-0.768365
125215237	chr3:125215237:T:C	2.21857e-08	-1.81288e-10	-0.924305	4.99606e-05	-1.81288e-10	-0.973116
125215296	chr3:125215296:G:A	5.24888e-09	-1.79102	-0.574717	1.21985e-05	-1.79241	-0.590632
125215431	chr3:125215431:A:G	1.41876e-08	-1.81288e-10	-1.37139	3.41784e-05	-1.81288e-10	-1.35276
125215478	chr3:125215478:T:C	5.35876e-09	-1.23204	-1.11298	1.30164e-05	-1.23646	-1.08168
125215501	chr3:125215501:T:C	3.04447e-09	-1.56599	-1.34443	7.14073e-06	-1.57207	-1.34647
125215502	chr3:125215502:G:A	2.88414e-09	-1.6304	-1.33412	6.76856e-06	-1.63582	-1.33624
125215518	chr3:125215518:T:C	2.99522e-09	-1.53875	-1.38799	7.01587e-06	-1.54666	-1.38952
125215850	chr3:125215850:A:G	2.33115e-08	-0.874805	-4.18686e-10	5.94591e-05	-0.799062	-4.18686e-10
125216090	chr3:125216090:AATTTTTGT:A	2.57112e-09	-1.79957	-1.27983	6.22399e-06	-1.79134	-1.2646
125216161	chr3:125216161:G:A	2.10553e-08	-1.81288e-10	-0.976597	4.78218e-05	-1.81288e-10	-1.01687
125216419	chr3:125216419:G:T	2.87545e-09	-1.72029	-1.24725	7.17022e-06	-1.68573	-1.22869
125216423	chr3:125216423:C:T	1.91562e-08	-1.81288e-10	-1.07112	4.65274e-05	-1.81288e-10	-1.04431
125216522	chr3:125216522:T:C	8.97049e-09	-0.729871	-1.09994	2.25538e-05	-0.669641	-1.09881
125216528	chr3:125216528:G:A	1.48642e-08	-1.81288e-10	-1.32479	3.43365e-05	-1.81288e-10	-1.34814
125216764	chr3:125216764:T:A	2.49217e-09	-1.67322	-1.43738	6.13745e-06	-1.63298	-1.43696
125217013	chr3:125217013:A:C	2.44077e-09	-1.69623	-1.4352	5.98256e-06	-1.6586	-1.43691
125217066	chr3:125217066:A:T	9.24001e-09	-1.80021	-4.18686e-10	2.19007e-05	-1.79783	-4.18686e-10
125217337	chr3:125217337:T:C	5.71839e-08	-1.81288e-10	0.0225208	0.00013036	-1.81288e-10	-0.0140489
125218416	chr3:125218416:C:T	1.43867e-08	-1.81288e-10	-1.35745	3.46586e-05	-1.81288e-10	-1.33881
125218617	chr3:125218617:A:C	2.237e-08	-1.81288e-10	-0.916032	5.83301e-05	-1.81288e-10	-0.818233
125218627	chr3:125218627:G:A	2.0271e-08	-1.81288e-10	-1.01456	4.92638e-05	-1.81288e-10	-0.987162
125218632	chr3:125218632:C:G	1.73101e-08	-1.81288e-10	-1.17246	3.96238e-05	-1.81288e-10	-1.20492
125218726	chr3:125218726:T:C	5.18575e-09	-1.45252	-0.925322	1.41801e-05	-1.4258	-0.806709
125218852	chr3:125218852:G:A	2.50955e-08	-1.81288e-10	-0.801064	6.09829e-05	-1.81288e-10	-0.773758
125219007	chr3:125219007:A:T	2.3864e-08	-1.81288e-10	-0.851381	5.47269e-05	-1.81288e-10	-0.881996
125219066	chr3:125219066:T:C	4.94522e-09	-1.77171	-0.65362	1.06561e-05	-1.77775	-0.740469
125219168	chr3:125219168:C:T	1.37074e-08	-1.81288e-10	-1.40582	3.26381e-05	-1.81288e-10	-1.39887
125219209	chr3:125219209:A:G	5.8028e-09	-0.853179	-1.41223	1.61841e-05	-0.688048	-1.41228
125219259	chr3:125219259:G:A	1.42986e-08	-1.63681	0.273216	2.73504e-05	-1.66832	0.0926938
125219425	chr3:125219425:G:GA	4.91675e-09	-1.76578	-0.66532	1.14563e-05	-1.78139	-0.664423
125219622	chr3:125219622:T:C	1.46401e-08	-1.81288e-10	-1.33999	3.40598e-05	-1.81288e-10	-1.35623
125220238	chr3:125220238:T:C	1.52251e-08	-1.81288e-10	-1.30081	3.5353e-05	-1.81288e-10	-1.31897
125220356	chr3:125220356:C:T	3.00171e-09	-1.72162	-1.20294	6.9699e-06	-1.6908	-1.25195
125220624	chr3:125220624:G:A	3.6081e-09	-1.40992	-1.33065	9.05656e-06	-1.31677	-1.3641
125220792	chr3:125220792:A:T	1.39491e-08	-1.81288e-10	-1.38833	3.3284e-05	-1.81288e-10	-1.37928
125220935	chr3:125220935:T:C	2.90379e-08	-1.81288e-10	-0.655149	6.91551e-05	-1.81288e-10	-0.648
125221092	chr3:125221092:A:G	2.47775e-08	0.299678	-1.11349	5.48981e-05	0.315489	-1.19436
125221266	chr3:125221266:G:A	1.60721e-08	-1.81288e-10	-1.24667	3.85643e-05	-1.81288e-10	-1.23202
125221491	chr3:125221491:T:G	1.53958e-08	-1.81288e-10	-1.28966	3.57537e-05	-1.81288e-10	-1.3077
125221928	chr3:125221928:G:GA	1.57753e-08	-1.81288e-10	-1.26531	3.78163e-05	-1.81288e-10	-1.25161
125222061	chr3:125222061:C:T	1.45343e-08	0.0176925	-1.36493	3.7085e-05	0.0860364	-1.35718
125222203	chr3:125222203:C:T	1.01562e-08	-0.369163	-1.3365	2.31083e-05	-0.367937	-1.37622
125222445	chr3:125222445:T:C	1.65331e-08	-1.81288e-10	-1.21838	3.81358e-05	-1.81288e-10	-1.2432
125222940	chr3:125222940:A:C	1.94932e-08	0.336241	-1.38993	5.02648e-05	0.41659	-1.38364
125223044	chr3:125223044:T:C	1.3286e-08	-1.81288e-10	-1.43704	3.1421e-05	-1.81288e-10	-1.43688
125223157	chr3:125223157:T:G	1.33652e-08	-1.81288e-10	-1.4311	3.17833e-05	-1.81288e-10	-1.42541
125223413	chr3:125223413:C:A	4.65912e-09	-1.77297	-0.711952	1.13288e-05	-1.77216	-0.684839
125223626	chr3:125223626:C:T	8.7726e-09	-0.416767	-1.43535	2.19419e-05	-0.36346	-1.4325
125224194	chr3:125224194:A:G	1.34607e-08	-1.81288e-10	-1.42398	3.17651e-05	-1.81288e-10	-1.42598
125224974	chr3:125224974:A:T	1.16043e-08	-1.71651	0.144134	2.65006e-05	-1.72616	0.118974
125225046	chr3:125225046:G:A	1.43175e-08	0.0191558	-1.38142	3.64589e-05	0.0867247	-1.37489
125225299	chr3:125225299:T:C	1.36636e-08	-0.0145535	-1.39447	3.47155e-05	0.0515401	-1.38871
125225334	chr3:125225334:C:T	1.33822e-08	-0.056683	-1.37314	3.40757e-05	0.0103864	-1.36615
125226527	chr3:125226527:A:G	2.28711e-08	-1.81288e-10	-0.893875	5.85121e-05	-1.81288e-10	-0.815117
125226730	chr3:125226730:GA:G	1.33333e-08	-0.0513883	-1.3821	3.3954e-05	0.0166088	-1.37595
125226900	chr3:125226900:T:G	1.41693e-08	-0.0091118	-1.36356	3.61993e-05	0.0609143	-1.35623
125227052	chr3:125227052:G:T	2.4731e-08	-1.81288e-10	-0.815695	5.90055e-05	-1.81288e-10	-0.806722
125227117	chr3:125227117:GCATTTT:G	1.73807e-08	-1.81288e-10	-1.16839	3.89477e-05	-1.81288e-10	-1.22213
125228505	chr3:125228505:A:G	5.90128e-08	0.054003	-4.18686e-10	0.000166945	0.233311	-4.18686e-10
125228657	chr3:125228657:A:C	5.60099e-09	-1.79078	-0.510025	1.3692e-05	-1.7895	-0.478044
125229552	chr3:125229552:C:T	8.7151e-09	-0.427229	-1.43146	2.18444e-05	-0.373189	-1.42722
125229655	chr3:125229655:A:T	1.55854e-08	-1.81288e-10	-1.27741	3.61134e-05	-1.81288e-10	-1.29769
125229708	chr3:125229708:G:A	8.91658e-09	-0.399071	-1.43677	2.23117e-05	-0.34422	-1.43502
125229903	chr3:125229903:T:C	1.38608e-08	-1.81288e-10	-1.39469	3.24386e-05	-1.81288e-10	-1.405
125230629	chr3:125230629:A:G	1.69847e-08	-1.81288e-10	-1.19144	3.90616e-05	-1.81288e-10	-1.21921
125232977	chr3:125232977:C:T	1.31467e-08	-0.0471893	-1.40039	3.34379e-05	0.0208014	-1.39546
125234475	chr3:125234475:A:G	1.70973e-08	-1.81288e-10	-1.18483	4.13436e-05	-1.81288e-10	-1.16243
125234476	chr3:125234476:A:T	1.85546e-08	0.307095	-1.41013	4.76599e-05	0.385491	-1.40575
125234784	chr3:125234784:C:T	1.80017e-08	-1.81288e-10	-1.13328	4.35477e-05	-1.81288e-10	-1.11049
125235125	chr3:125235125:T:C	1.69493e-08	-1.81288e-10	-1.19352	3.89873e-05	-1.81288e-10	-1.22112
125235177	chr3:125235177:A:G	1.33348e-08	-1.81288e-10	-1.43338	3.14644e-05	-1.81288e-10	-1.43549
125235552	chr3:125235552:T:A	1.66531e-08	-1.81288e-10	-1.21116	4.00255e-05	-1.81288e-10	-1.19484
125235892	chr3:125235892:T:C	1.81104e-08	-1.81288e-10	-1.12726	4.031e-05	-1.81288e-10	-1.18775
125236232	chr3:125236232:T:A	1.32922e-08	-1.81288e-10	-1.43657	3.14805e-05	-1.81288e-10	-1.43498
125237012	chr3:125237012:T:C	1.44393e-08	-1.81288e-10	-1.3538	3.43381e-05	-1.81288e-10	-1.3481
125237174	chr3:125237174:C:T	1.30026e-08	-0.0563975	-1.4022	3.29817e-05	0.0089529	-1.39735
125237644	chr3:125237644:TAC:T	1.34271e-08	-1.81288e-10	-1.42647	3.15998e-05	-1.81288e-10	-1.4312
125238577	chr3:125238577:G:A	2.48905e-08	-1.81288e-10	-0.809267	6.38858e-05	-1.81288e-10	-0.727255
125238879	chr3:125238879:G:A	9.8776e-09	-1.73348	-4.18686e-10	2.25524e-05	-1.76851	-4.18686e-10
125239041	chr3:125239041:G:A	1.38227e-08	-1.81288e-10	-1.39744	3.27446e-05	-1.81288e-10	-1.39561
125239252	chr3:125239252:G:T	1.49262e-08	-1.81288e-10	-1.32063	3.54837e-05	-1.81288e-10	-1.31528
125239501	chr3:125239501:G:A	1.6258e-08	-1.23517	-4.18686e-10	3.62283e-05	-1.29451	-4.18686e-10
125239683	chr3:125239683:G:T	1.42668e-08	0.0517575	-1.41758	3.62001e-05	0.119121	-1.41441
125239762	chr3:125239762:TC:T	2.72677e-08	-1.81288e-10	-0.718047	6.511e-05	-1.81288e-10	-0.708274
125240657	chr3:125240657:C:CA	1.676e-08	-1.81288e-10	-1.20476	3.85607e-05	-1.81288e-10	-1.23212
125241247	chr3:125241247:C:T	1.46544e-08	-1.81288e-10	-1.33901	3.49299e-05	-1.81288e-10	-1.33101
125241835	chr3:125241835:T:C	1.5414e-08	-1.81288e-10	-1.28847	3.70192e-05	-1.81288e-10	-1.27292
125241998	chr3:125241998:C:T	1.313e-08	-0.0372673	-1.41159	3.33607e-05	0.0304589	-1.40743
125242241	chr3:125242241:G:A	3.28956e-09	-1.59307	-1.23993	8.44611e-06	-1.5667	-1.18395
125242325	chr3:125242325:T:G	2.43791e-08	-1.81288e-10	-0.830024	5.79715e-05	-1.81288e-10	-0.8244
125242495	chr3:125242495:C:T	1.52303e-08	-1.81288e-10	-1.30046	3.5605e-05	-1.81288e-10	-1.31187
125243190	chr3:125243190:A:G	2.7432e-08	-1.81288e-10	-0.712042	6.53996e-05	-1.81288e-10	-0.703836
125243296	chr3:125243296:T:C	1.03847e-08	-1.68342	-4.18686e-10	2.51374e-05	-1.66	-4.18686e-10
125243339	chr3:125243339:G:T	8.17211e-09	-0.670449	-1.25258	2.23038e-05	-0.516445	-1.26315
125244186	chr3:125244186:C:T	9.58005e-08	0.538517	-4.18686e-10	0.000246982	0.624966	-4.18686e-10
125244714	chr3:125244714:T:A	9.28098e-09	-1.79578	-4.18686e-10	2.19794e-05	-1.79424	-4.18686e-10
125244788	chr3:125244788:G:A	5.25234e-09	-1.54531	-0.819772	1.27345e-05	-1.53533	-0.804712
125245070	chr3:125245070:T:C	6.37664e-08	0.163877	-0.032402	0.000173801	0.118566	0.154991
125245246	chr3:125245246:G:T	2.28962e-08	-1.81288e-10	-0.892778	5.48104e-05	-1.81288e-10	-0.880472
125245317	chr3:125245317:C:T	1.3968e-08	-1.81288e-10	-1.38698	3.26665e-05	-1.81288e-10	-1.398
125245357	chr3:125245357:C:T	3.41202e-08	-1.81288e-10	-0.49386	8.1943e-05	-1.81288e-10	-0.478327
125245925	chr3:125245925:T:A	1.71964e-08	-0.102486	-1.07656	4.52863e-05	-0.0493339	-1.02201
125246027	chr3:125246027:T:C	1.46266e-08	-1.81288e-10	-1.34091	3.37267e-05	-1.81288e-10	-1.36606
125246192	chr3:125246192:G:A	1.571e-08	-1.81288e-10	-1.26946	3.63957e-05	-1.81288e-10	-1.2899
125246519	chr3:125246519:A:ATAT	1.70062e-08	0.224909	-1.41508	4.36097e-05	0.301838	-1.41091
125247084	chr3:125247084:T:C	1.64274e-08	0.193353	-1.41815	4.21154e-05	0.270402	-1.41434
125247138	chr3:125247138:G:T	3.01932e-08	-1.81288e-10	-0.616133	6.86546e-05	-1.81288e-10	-0.655263
125247582	chr3:125247582:G:C	1.80891e-08	0.285744	-1.41418	4.64258e-05	0.363433	-1.40993
125248469	chr3:125248469:G:A	1.32792e-08	-0.0414447	-1.39611	3.37299e-05	0.0248943	-1.39086
125249776	chr3:125249776:G:A	1.74447e-08	0.248537	-1.41325	4.47179e-05	0.325392	-1.40937
125250540	chr3:125250540:A:C	1.13574e-08	-0.156502	-1.43738	2.8584e-05	-0.0946489	-1.43685
125251294	chr3:125251294:C:T	4.28558e-08	-1.81288e-10	-0.265909	9.69014e-05	-1.81288e-10	-0.310658
125252072	chr3:125252072:A:G	1.35445e-08	-1.81288e-10	-1.41777	3.18089e-05	-1.81288e-10	-1.4246
125252376	chr3:125252376:T:C	1.66069e-08	-1.81288e-10	-1.21393	3.8281e-05	-1.81288e-10	-1.2394
125252389	chr3:125252389:G:A	2.38208e-08	0.0151691	-0.868363	6.41912e-05	0.0710552	-0.793541
125252745	chr3:125252745:C:T	1.78064e-08	-1.81288e-10	-1.14419	4.06186e-05	-1.81288e-10	-1.18013
125252843	chr3:125252843:C:T	9.92138e-09	-1.72906	-4.18686e-10	2.38321e-05	-1.71332	-4.18686e-10
125253396	chr3:125253396:T:G	3.61412e-08	0.776625	-1.21294	9.89084e-05	0.967185	-1.25734
125254454	chr3:125254454:C:T	1.34561e-08	-0.418908	-1.00541	3.52449e-05	-0.374929	-0.947101
125254646	chr3:125254646:C:T	2.36038e-09	-1.74175	-1.42318	5.90586e-06	-1.67448	-1.43392
125255160	chr3:125255160:T:C	2.42365e-08	-1.81288e-10	-0.835891	5.84454e-05	-1.81288e-10	-0.816258
125255935	chr3:125255935:A:T	1.57586e-08	-1.81288e-10	-1.26637	3.65016e-05	-1.81288e-10	-1.287
125256080	chr3:125256080:A:T	1.3962e-08	-1.81288e-10	-1.38741	3.31633e-05	-1.81288e-10	-1.38291
125257035	chr3:125257035:T:C	1.67221e-07	1.09557	-4.18686e-10	0.000406799	1.12397	-4.18686e-10
125257186	chr3:125257186:G:A	1.75219e-08	-0.0867191	-1.07358	4.61867e-05	-0.032622	-1.01904
125257316	chr3:125257316:C:G	7.30148e-08	-1.81288e-10	0.266911	0.000164692	-1.81288e-10	0.219723
125257461	chr3:125257461:C:T	1.36713e-08	-1.81288e-10	-1.40845	3.21425e-05	-1.81288e-10	-1.41417
125257889	chr3:125257889:C:T	1.64441e-08	-1.81288e-10	-1.22378	3.78934e-05	-1.81288e-10	-1.24957
125257909	chr3:125257909:T:C	1.6579e-08	-1.81288e-10	-1.21561	3.81837e-05	-1.81288e-10	-1.24194
125258456	chr3:125258456:A:G	1.92308e-08	-0.112607	-0.954629	5.16613e-05	-0.0628517	-0.876792
125258585	chr3:125258585:C:T	1.61459e-08	-0.167948	-1.07414	4.25592e-05	-0.114073	-1.01938
125258624	chr3:125258624:A:T	1.63057e-08	0.182497	-1.41474	4.17366e-05	0.257738	-1.41071
125258807	chr3:125258807:T:C	1.14689e-08	-0.147524	-1.43659	2.8945e-05	-0.0845644	-1.43439
125259172	chr3:125259172:GGAAA:G	1.95095e-08	-1.81288e-10	-1.05285	4.51759e-05	-1.81288e-10	-1.07379
125259586	chr3:125259586:A:G	1.76888e-08	0.255156	-1.40598	4.54309e-05	0.333065	-1.40122
125260371	chr3:125260371:A:G	1.67123e-08	0.199259	-1.40686	4.28453e-05	0.27537	-1.40212
125260558	chr3:125260558:G:A	1.54497e-08	-1.81288e-10	-1.28616	3.58197e-05	-1.81288e-10	-1.30585
125260560	chr3:125260560:C:T	2.99298e-09	-1.49623	-1.43125	7.0936e-06	-1.4914	-1.43376
125260808	chr3:125260808:G:A	1.04365e-08	-1.67844	-4.18686e-10	2.52387e-05	-1.65597	-4.18686e-10
125260847	chr3:125260847:A:G	1.83762e-08	-1.81288e-10	-1.11269	4.20362e-05	-1.81288e-10	-1.14582
125260941	chr3:125260941:T:C	3.06776e-09	-1.49935	-1.40345	7.19009e-06	-1.49205	-1.4196
125261106	chr3:125261106:G:A	1.58589e-08	-1.81288e-10	-1.26002	3.77611e-05	-1.81288e-10	-1.25307
125261801	chr3:125261801:A:G	2.16603e-08	-1.81288e-10	-0.948272	5.10144e-05	-1.81288e-10	-0.952244
125262491	chr3:125262491:G:C	2.09254e-08	-1.81288e-10	-0.982787	4.9456e-05	-1.81288e-10	-0.983267
125262565	chr3:125262565:G:T	1.61685e-08	-1.81288e-10	-1.24069	3.74204e-05	-1.81288e-10	-1.26213
125262791	chr3:125262791:T:C	1.16011e-08	-0.135424	-1.43722	2.92265e-05	-0.0733769	-1.4359
125263091	chr3:125263091:T:C	1.75557e-08	-0.127495	-1.03088	4.63683e-05	-0.074092	-0.973644
125263226	chr3:125263226:G:A	1.00327e-08	-1.7179	-4.18686e-10	2.41876e-05	-1.69851	-4.18686e-10
125263408	chr3:125263408:G:A	9.64682e-09	-1.75712	-4.18686e-10	2.3144e-05	-1.74261	-4.18686e-10
125263847	chr3:125263847:G:C	1.57236e-08	-1.81288e-10	-1.26859	3.6425e-05	-1.81288e-10	-1.2891
125264382	chr3:125264382:G:A	1.75611e-08	-1.81288e-10	-1.15807	4.22629e-05	-1.81288e-10	-1.14044
125264485	chr3:125264485:T:C	6.30448e-09	-1.79098	-0.391507	1.5359e-05	-1.7908	-0.361849
125264600	chr3:125264600:A:G	1.04445e-08	-1.67768	-4.18686e-10	2.69439e-05	-1.5906	-4.18686e-10
125265540	chr3:125265540:A:G	1.54568e-08	-1.81288e-10	-1.2857	3.58468e-05	-1.81288e-10	-1.3051
125265600	chr3:125265600:G:C	9.46e-09	-1.77668	-4.18686e-10	2.20254e-05	-1.79215	-4.18686e-10
125266261	chr3:125266261:T:C	1.13109e-08	-0.197339	-1.40065	2.85629e-05	-0.135914	-1.39633
125266355	chr3:125266355:G:T	5.10509e-09	-1.77599	-0.617523	1.24025e-05	-1.77543	-0.591018
125266694	chr3:125266694:G:C	5.0944e-09	-1.79111	-0.604499	1.23692e-05	-1.79105	-0.578084
125267035	chr3:125267035:C:T	4.09621e-09	-1.4286	-1.18508	9.92892e-06	-1.41689	-1.17201
125267564	chr3:125267564:C:G	3.26006e-08	-1.81288e-10	-0.539421	7.04174e-05	-1.81288e-10	-0.629912
125267581	chr3:125267581:CAAT:C	5.1083e-09	-1.19032	-1.20256	1.39051e-05	-1.05142	-1.20067
125267696	chr3:125267696:C:T	6.03883e-09	-1.17599	-1.04955	1.27899e-05	-1.3545	-0.981195
125267721	chr3:125267721:T:C	9.88902e-09	-1.73233	-4.18686e-10	2.25653e-05	-1.76794	-4.18686e-10
125267742	chr3:125267742:G:A	1.30047e-08	-0.0639009	-1.39454	3.30237e-05	0.0023889	-1.38951
125268355	chr3:125268355:AATAG:A	4.44297e-08	-1.81288e-10	-0.229843	0.00011081	-1.81288e-10	-0.176539
125268428	chr3:125268428:T:C	1.00172e-08	-1.71944	-4.18686e-10	2.53584e-05	-1.65124	-4.18686e-10
125269136	chr3:125269136:G:A	4.09136e-08	-1.81288e-10	-0.312289	0.000101959	-1.81288e-10	-0.259781
125270012	chr3:125270012:T:C	9.67206e-09	-1.75451	-4.18686e-10	2.29206e-05	-1.75231	-4.18686e-10
125270550	chr3:125270550:A:C	5.54336e-09	-1.15358	-1.15757	1.51061e-05	-1.01323	-1.15603
125270695	chr3:125270695:G:C	1.53976e-08	-1.81288e-10	-1.28954	3.66351e-05	-1.81288e-10	-1.28334
125270887	chr3:125270887:A:G	6.84233e-09	-1.7937	-0.306922	1.67061e-05	-1.79305	-0.275527
125271560	chr3:125271560:G:A	6.36335e-09	-1.78676	-0.386433	1.47628e-05	-1.77138	-0.420867
125271625	chr3:125271625:T:C	4.41444e-09	-1.4688	-1.07007	1.06727e-05	-1.46015	-1.05651
125271701	chr3:125271701:G:T	1.33187e-08	-0.0353524	-1.39923	3.37413e-05	0.0289213	-1.39455
125271869	chr3:125271869:C:T	8.79325e-09	-0.418957	-1.43081	2.19765e-05	-0.368986	-1.42539
125271994	chr3:125271994:G:A	1.70038e-08	-0.375125	-0.815187	4.55344e-05	-0.335382	-0.730502
125272044	chr3:125272044:A:G	9.00591e-09	-0.388571	-1.4373	2.24707e-05	-0.335853	-1.43629
125272633	chr3:125272633:ATATT:A	1.29653e-08	-0.0592845	-1.40219	3.28395e-05	0.00494564	-1.39767
125273635	chr3:125273635:A:C	1.33078e-08	-1.81288e-10	-1.4354	3.17281e-05	-1.81288e-10	-1.42715
125273706	chr3:125273706:T:C	2.32781e-08	0.356075	-1.23231	6.25604e-05	0.527886	-1.27611
125273766	chr3:125273766:A:C	3.81242e-08	-1.81288e-10	-0.3829	9.56047e-05	-1.81288e-10	-0.32413
125274206	chr3:125274206:G:A	3.36178e-09	-1.75633	-1.05495	8.07692e-06	-1.75255	-1.04279
125274325	chr3:125274325:T:C	1.32819e-08	-1.81288e-10	-1.43735	3.14616e-05	-1.81288e-10	-1.43558
125274734	chr3:125274734:G:A	3.43328e-08	-1.81288e-10	-0.48765	8.25437e-05	-1.81288e-10	-0.471024
125275118	chr3:125275118:G:C	5.19474e-09	-1.20164	-1.17447	1.40611e-05	-1.0671	-1.17384
125275189	chr3:125275189:A:G	1.11978e-07	1.44878	-0.754225	0.000208744	1.10325	-0.646496
125275343	chr3:125275343:C:T	1.27076e-08	-0.0755612	-1.40599	3.22722e-05	-0.00858644	-1.40156
125275927	chr3:125275927:C:T	1.50076e-08	-1.81288e-10	-1.3152	3.63295e-05	-1.81288e-10	-1.29172
125276214	chr3:125276214:T:C	3.28867e-08	-1.81288e-10	-0.530682	7.90666e-05	-1.81288e-10	-0.514061
125276494	chr3:125276494:C:T	1.33224e-08	-1.81288e-10	-1.43431	3.15172e-05	-1.81288e-10	-1.43382
125277125	chr3:125277125:C:T	3.77388e-09	-1.55139	-1.14425	9.11014e-06	-1.54414	-1.13082
125277307	chr3:125277307:T:C	3.14583e-09	-1.45098	-1.42669	7.44299e-06	-1.4467	-1.43038
125278212	chr3:125278212:T:C	1.11082e-07	0.686518	-4.18686e-10	0.000256771	0.663832	-4.18686e-10
125279508	chr3:125279508:T:C	3.35792e-08	-1.81288e-10	-0.509844	7.63356e-05	-1.81288e-10	-0.549212
125280748	chr3:125280748:T:C	1.4787e-08	-1.81288e-10	-1.33	3.55211e-05	-1.81288e-10	-1.31422
125281487	chr3:125281487:A:G	1.26887e-08	-0.0738296	-1.40921	3.22016e-05	-0.00738724	-1.40495
125281626	chr3:125281626:A:G	5.39657e-09	-0.942466	-1.39552	1.5181e-05	-0.737105	-1.42721
125282216	chr3:125282216:C:G	1.07743e-08	-0.215621	-1.43097	2.51068e-05	-0.23575	-1.42546
125282576	chr3:125282576:T:C	1.36475e-08	-1.81288e-10	-1.41019	3.23432e-05	-1.81288e-10	-1.40795
125282906	chr3:125282906:C:A	2.76949e-08	-1.81288e-10	-0.702502	6.40851e-05	-1.81288e-10	-0.72414
125282981	chr3:125282981:C:A	1.45263e-08	-1.81288e-10	-1.34779	3.44074e-05	-1.81288e-10	-1.34608
125283254	chr3:125283254:T:C	1.17092e-07	-1.81288e-10	0.739206	0.000264134	-1.81288e-10	0.692103
125283331	chr3:125283331:T:C	1.26229e-08	-0.0802925	-1.40795	3.20151e-05	-0.0146008	-1.40354
125283720	chr3:125283720:G:A	8.99418e-09	-0.389951	-1.43722	2.24148e-05	-0.33737	-1.43726
125284055	chr3:125284055:A:G	2.58246e-08	-1.81288e-10	-0.772422	6.4652e-05	-1.81288e-10	-0.715332
125285527	chr3:125285527:T:C	3.60975e-09	-1.59729	-1.14282	8.73261e-06	-1.58869	-1.12859
125285741	chr3:125285741:C:T	3.89827e-09	-1.60688	-1.05634	9.42447e-06	-1.59875	-1.04229
125286115	chr3:125286115:T:C	1.39527e-08	-0.398665	-0.989411	3.66112e-05	-0.353872	-0.930125
125286446	chr3:125286446:T:C	1.57178e-08	-1.81288e-10	-1.26896	3.64136e-05	-1.81288e-10	-1.28941
125286687	chr3:125286687:A:T	4.86441e-09	-1.58945	-0.85236	1.17664e-05	-1.58098	-0.838118
125286754	chr3:125286754:C:T	2.6876e-08	-1.81288e-10	-0.732519	6.18733e-05	-1.81288e-10	-0.759262
125287107	chr3:125287107:T:G	1.18283e-08	-0.149963	-1.40329	2.98333e-05	-0.0901016	-1.39863
125287166	chr3:125287166:T:C	1.01918e-08	-0.268238	-1.43393	2.86963e-05	-0.0912447	-1.43634
125289602	chr3:125289602:C:T	1.49391e-08	-1.81288e-10	-1.31977	3.52227e-05	-1.81288e-10	-1.32266
125289781	chr3:125289781:T:C	2.83122e-08	-1.81288e-10	-0.68046	6.75793e-05	-1.81288e-10	-0.67105
125289887	chr3:125289887:T:C	1.32842e-08	-1.81288e-10	-1.43718	3.14153e-05	-1.81288e-10	-1.43706
125289892	chr3:125289892:C:T	1.83262e-08	-1.81288e-10	-1.11542	4.09194e-05	-1.81288e-10	-1.17275
125289972	chr3:125289972:C:A	1.49171e-08	-1.81288e-10	-1.32124	3.57831e-05	-1.81288e-10	-1.30688
125290180	chr3:125290180:G:A	1.47141e-08	-1.81288e-10	-1.33495	3.42592e-05	-1.81288e-10	-1.3504
125290526	chr3:125290526:T:C	2.31225e-08	-0.882943	-4.18686e-10	5.20164e-05	-0.932793	-4.18686e-10
125290663	chr3:125290663:T:C	3.12568e-07	-1.81288e-10	1.72107	0.000798313	-1.81288e-10	1.79815
125291066	chr3:125291066:G:A	1.25989e-08	-0.0838355	-1.40631	3.19793e-05	-0.0173976	-1.40186
125291088	chr3:125291088:T:C	1.09702e-08	-0.252483	-1.37609	2.53732e-05	-0.243483	-1.40718
125291220	chr3:125291220:A:C	1.33671e-08	-0.0261646	-1.40479	3.39453e-05	0.0407596	-1.40036
125291274	chr3:125291274:G:T	9.00521e-09	-0.388911	-1.43704	2.245e-05	-0.335712	-1.43735
125291507	chr3:125291507:T:A	9.53475e-09	-1.76881	-4.18686e-10	2.23377e-05	-1.77808	-4.18686e-10
125291976	chr3:125291976:G:A	7.0544e-08	-1.81288e-10	0.232486	0.000177811	-1.81288e-10	0.296368
125292223	chr3:125292223:G:A	1.73794e-08	-1.81288e-10	-1.16847	4.21587e-05	-1.81288e-10	-1.14291
125292999	chr3:125292999:T:C	3.66364e-08	-1.81288e-10	-0.422709	8.09294e-05	-1.81288e-10	-0.490774
125293409	chr3:125293409:C:T	5.83085e-09	-1.23267	-1.02792	1.24559e-05	-1.40332	-0.958833
125294225	chr3:125294225:A:G	1.30309e-08	-0.0478812	-1.40854	3.3072e-05	0.0188753	-1.40454
125294375	chr3:125294375:T:C	1.72272e-08	-1.81288e-10	-1.17726	4.15875e-05	-1.81288e-10	-1.15655
125295361	chr3:125295361:G:C	1.46756e-08	-1.81288e-10	-1.33756	3.48886e-05	-1.81288e-10	-1.33219
125295366	chr3:125295366:T:C	1.44297e-08	-1.81288e-10	-1.35446	3.43155e-05	-1.81288e-10	-1.34875
125295734	chr3:125295734:AATAAG:A	1.36064e-08	-1.81288e-10	-1.41321	3.22372e-05	-1.81288e-10	-1.41123
125296625	chr3:125296625:A:T	1.4202e-08	-1.81288e-10	-1.37036	3.2874e-05	-1.81288e-10	-1.39167
125296626	chr3:125296626:A:T	1.42372e-08	-1.81288e-10	-1.3679	3.29446e-05	-1.81288e-10	-1.38952
125296986	chr3:125296986:T:C	1.40529e-08	0.039855	-1.42078	3.57577e-05	0.109904	-1.41749
125297583	chr3:125297583:T:C	3.11245e-09	-1.60023	-1.28811	7.47438e-06	-1.59454	-1.27833
125297625	chr3:125297625:T:C	9.9579e-09	-1.72538	-4.18686e-10	2.4643e-05	-1.67986	-4.18686e-10
125297928	chr3:125297928:C:T	1.36724e-08	-1.81288e-10	-1.40837	3.24023e-05	-1.81288e-10	-1.40612
125298749	chr3:125298749:C:T	1.51267e-08	0.103269	-1.41056	3.84657e-05	0.17202	-1.4066
125299618	chr3:125299618:A:T	3.82667e-09	-1.56037	-1.12139	9.23161e-06	-1.55452	-1.1072
125300795	chr3:125300795:ACAT:A	1.30411e-08	-0.057289	-1.39836	3.3124e-05	0.00935706	-1.39345
125300947	chr3:125300947:A:G	1.32241e-08	-0.0681197	-1.37359	3.36329e-05	-0.00192298	-1.36692
125301176	chr3:125301176:T:C	1.69809e-08	-1.81288e-10	-1.19166	3.90555e-05	-1.81288e-10	-1.21937
125302123	chr3:125302123:T:C	1.67583e-08	-1.81288e-10	-1.20486	4.05961e-05	-1.81288e-10	-1.18068
125302699	chr3:125302699:T:C	3.18324e-08	-1.81288e-10	-0.563266	7.04717e-05	-1.81288e-10	-0.629141
125303027	chr3:125303027:A:C	1.21159e-08	-0.113117	-1.41612	3.06921e-05	-0.0479496	-1.4124
125305188	chr3:125305188:C:A	1.64486e-08	-1.81288e-10	-1.22351	3.78881e-05	-1.81288e-10	-1.24971
125305399	chr3:125305399:T:G	9.88379e-09	-0.303217	-1.42964	2.44385e-05	-0.254582	-1.43361
125305426	chr3:125305426:T:C	1.47231e-08	0.0976197	-1.43195	3.71862e-05	0.161422	-1.42984
125305926	chr3:125305926:C:T	9.06588e-09	-0.382744	-1.43649	2.2568e-05	-0.33045	-1.43737
125306208	chr3:125306208:A:G	1.1072e-07	-1.81288e-10	0.683254	0.000249454	-1.81288e-10	0.634922
125307450	chr3:125307450:T:C	3.0741e-08	0.569222	-1.16738	8.25131e-05	0.747212	-1.21861
125307451	chr3:125307451:T:C	3.05829e-08	0.573154	-1.17646	8.20817e-05	0.750265	-1.2269
125307454	chr3:125307454:T:C	3.07935e-08	0.570071	-1.16652	8.25965e-05	0.747424	-1.21781
125307885	chr3:125307885:C:T	1.34551e-08	-0.0199076	-1.40449	3.42978e-05	0.0505199	-1.39979
125308595	chr3:125308595:A:G	1.69386e-08	-1.81288e-10	-1.19416	3.81154e-05	-1.81288e-10	-1.24373
125308818	chr3:125308818:A:G	2.61894e-08	0.514667	-1.27306	7.07044e-05	0.685303	-1.31115
125309227	chr3:125309227:T:A	1.3285e-08	-1.81288e-10	-1.43712	3.14064e-05	-1.81288e-10	-1.43734
125309605	chr3:125309605:A:C	1.56718e-08	-1.81288e-10	-1.27189	3.6315e-05	-1.81288e-10	-1.29212
125309805	chr3:125309805:C:T	1.27431e-08	-0.0649002	-1.41386	3.23044e-05	0.000814895	-1.40996
125310048	chr3:125310048:C:T	2.35168e-09	-1.75628	-1.41234	5.81204e-06	-1.69657	-1.42785
125310200	chr3:125310200:C:T	1.72965e-08	-1.81288e-10	-1.17325	3.9722e-05	-1.81288e-10	-1.20245
125310531	chr3:125310531:A:G	1.80502e-08	-1.81288e-10	-1.13059	4.36698e-05	-1.81288e-10	-1.1077
125310621	chr3:125310621:A:G	1.31451e-08	-0.0355439	-1.41216	3.33442e-05	0.0306969	-1.40817
125310896	chr3:125310896:A:AAG	2.32774e-07	2.2101	-0.78378	0.000417887	1.79769	-0.646831
125310917	chr3:125310917:C:A	1.34793e-08	-0.0105709	-1.41202	3.42106e-05	0.0562028	-1.40802
125311035	chr3:125311035:G:A	5.1445e-09	-1.77264	-0.613181	1.24987e-05	-1.77204	-0.586689
125311537	chr3:125311537:T:C	1.31963e-08	-0.0246476	-1.41917	3.35274e-05	0.0442744	-1.41626
125312160	chr3:125312160:A:G	1.32614e-08	-0.0274822	-1.41141	3.36429e-05	0.0388118	-1.40736
125312824	chr3:125312824:T:C	1.68782e-08	-1.81288e-10	-1.19773	4.05779e-05	-1.81288e-10	-1.18113
125313094	chr3:125313094:T:C	1.64855e-08	-1.81288e-10	-1.22127	3.97539e-05	-1.81288e-10	-1.20164
125313148	chr3:125313148:T:C	4.76254e-07	-1.81288e-10	2.1422	0.0011264	-1.81288e-10	2.14243
125314078	chr3:125314078:G:A	6.03864e-09	-1.77534	-0.450235	1.46929e-05	-1.77487	-0.422116
125314499	chr3:125314499:C:T	1.90289e-08	-0.312304	-0.76549	3.98451e-05	-0.312462	-0.886892
125314833	chr3:125314833:G:A	1.56203e-08	0.140892	-1.41607	3.96912e-05	0.208846	-1.41207
125314991	chr3:125314991:T:G	9.34619e-09	-0.351405	-1.43738	2.3286e-05	-0.299565	-1.43693
125315240	chr3:125315240:C:T	8.89247e-09	-0.401316	-1.43723	2.21368e-05	-0.349887	-1.43723
125315315	chr3:125315315:A:G	1.03657e-07	0.617332	-4.18686e-10	0.000240534	0.598509	-4.18686e-10
125315694	chr3:125315694:C:G	1.32817e-08	-1.81288e-10	-1.43736	3.14111e-05	-1.81288e-10	-1.43719
125315780	chr3:125315780:T:C	1.15891e-07	0.728896	-4.18686e-10	0.000267988	0.706592	-4.18686e-10
125315954	chr3:125315954:T:C	1.43576e-08	-1.81288e-10	-1.35947	3.32036e-05	-1.81288e-10	-1.38169
125316002	chr3:125316002:C:T	1.98007e-08	-0.275103	-0.762933	4.14223e-05	-0.27625	-0.884282
125317525	chr3:125317525:G:A	7.0659e-08	-0.0886372	0.322752	0.000195715	-0.137118	0.529425
125317595	chr3:125317595:C:T	1.50412e-08	0.0759499	-1.38891	3.81739e-05	0.141028	-1.38323
125318038	chr3:125318038:T:C	1.32101e-08	-0.0501819	-1.39259	3.35177e-05	0.0148936	-1.38717
125318455	chr3:125318455:G:T	1.54662e-08	-1.81288e-10	-1.28509	3.58554e-05	-1.81288e-10	-1.30486
125318502	chr3:125318502:A:AG	5.03187e-09	-1.02021	-1.38775	1.35694e-05	-0.883676	-1.39285
125318592	chr3:125318592:C:A	1.58948e-08	-1.25776	-4.18686e-10	3.54338e-05	-1.31669	-4.18686e-10
125319096	chr3:125319096:T:C	6.92496e-09	-1.78852	-0.300096	1.69003e-05	-1.78792	-0.269095
125320175	chr3:125320175:C:T	1.38692e-08	0.0112552	-1.40534	3.52139e-05	0.0778475	-1.40076
125320262	chr3:125320262:T:C	1.37958e-08	0.0127735	-1.41216	3.49888e-05	0.0787907	-1.40811
125320745	chr3:125320745:C:T	1.73916e-08	-1.81288e-10	-1.16777	4.20308e-05	-1.81288e-10	-1.14595
125320747	chr3:125320747:C:A	6.02402e-09	-0.791526	-1.43647	1.79384e-05	-0.577397	-1.42001
125321449	chr3:125321449:T:G	1.81187e-08	-1.81288e-10	-1.12681	4.20431e-05	-1.81288e-10	-1.14566
125321854	chr3:125321854:A:G	1.83728e-08	-1.11288	-4.18686e-10	3.9316e-05	-1.21272	-4.18686e-10
125322210	chr3:125322210:T:C	9.42371e-09	-0.611966	-1.16856	2.62126e-05	-0.438916	-1.1792
125322228	chr3:125322228:G:A	1.55406e-08	-1.81288e-10	-1.28029	3.60068e-05	-1.81288e-10	-1.30064
125323130	chr3:125323130:T:C	1.31793e-08	-0.0420319	-1.40307	3.3398e-05	0.0224198	-1.39828
125323893	chr3:125323893:A:T	1.41766e-08	0.0292714	-1.40143	3.60209e-05	0.0962438	-1.3965
125323938	chr3:125323938:A:G	1.39184e-08	0.0243658	-1.4149	3.53585e-05	0.0918045	-1.41062
125324348	chr3:125324348:T:C	9.82573e-09	-1.73875	-4.18686e-10	2.27675e-05	-1.75902	-4.18686e-10
125324364	chr3:125324364:T:C	1.34744e-08	-1.81288e-10	-1.42296	3.19258e-05	-1.81288e-10	-1.42094
125324493	chr3:125324493:C:T	8.77509e-09	-0.414444	-1.43739	2.18927e-05	-0.361453	-1.43674
125324632	chr3:125324632:TCCTTCACA:T	1.54551e-08	-1.81288e-10	-1.28581	3.58313e-05	-1.81288e-10	-1.30553
125325376	chr3:125325376:T:C	1.86539e-08	-1.81288e-10	-1.09769	4.51817e-05	-1.81288e-10	-1.07366
125325464	chr3:125325464:C:T	9.12328e-09	-0.375559	-1.43736	2.27604e-05	-0.322297	-1.43703
125325520	chr3:125325520:C:T	1.8898e-08	-1.81288e-10	-1.08469	4.58051e-05	-1.81288e-10	-1.05996
125325521	chr3:125325521:G:A	5.59564e-08	-1.81288e-10	0.000822561	0.000133067	-1.81288e-10	0.00649954
125325534	chr3:125325534:T:C	9.02749e-09	-0.387192	-1.43628	2.25302e-05	-0.335441	-1.43405
125325546	chr3:125325546:A:G	3.99e-09	-1.51008	-1.12988	9.65037e-06	-1.50114	-1.11622
125325550	chr3:125325550:C:G	3.41815e-08	-1.81288e-10	-0.492066	8.52305e-05	-1.81288e-10	-0.438992
125326317	chr3:125326317:C:T	5.63467e-09	-1.7885	-0.506309	1.37183e-05	-1.78827	-0.477354
125326318	chr3:125326318:G:A	1.47664e-08	-1.81288e-10	-1.33139	3.40438e-05	-1.81288e-10	-1.3567
125326320	chr3:125326320:C:T	1.33027e-08	-1.81288e-10	-1.43578	3.14171e-05	-1.81288e-10	-1.437
125326635	chr3:125326635:T:C	4.17887e-09	-1.69595	-0.897757	1.05245e-05	-1.66316	-0.867486
125326745	chr3:125326745:T:A	3.69197e-09	-1.42567	-1.29192	9.4636e-06	-1.33862	-1.29828
125326806	chr3:125326806:A:G	4.34478e-08	-1.81288e-10	-0.25219	0.000108895	-1.81288e-10	-0.193965
125326980	chr3:125326980:G:A	1.36315e-08	-1.81288e-10	-1.41137	3.22382e-05	-1.81288e-10	-1.4112
125327315	chr3:125327315:CTAAA:C	1.45685e-08	-1.81288e-10	-1.34489	3.43596e-05	-1.81288e-10	-1.34747
125327721	chr3:125327721:G:A	1.69802e-08	-1.81288e-10	-1.1917	4.08356e-05	-1.81288e-10	-1.1748
125327956	chr3:125327956:TAC:T	1.54746e-08	-1.81288e-10	-1.28455	3.58724e-05	-1.81288e-10	-1.30438
125328078	chr3:125328078:GATA:G	1.34981e-08	-1.81288e-10	-1.4212	3.17026e-05	-1.81288e-10	-1.42795
125329212	chr3:125329212:A:G	1.38314e-08	-1.81288e-10	-1.39681	3.26289e-05	-1.81288e-10	-1.39915
125329334	chr3:125329334:TATATATAAAATTTTAC:T	1.64541e-08	-1.81288e-10	-1.22317	3.9157e-05	-1.81288e-10	-1.21677
125330649	chr3:125330649:C:T	2.28097e-09	-1.76483	-1.43433	5.68733e-06	-1.70874	-1.43738
125331029	chr3:125331029:G:T	2.6862e-08	-1.81288e-10	-0.733039	6.18461e-05	-1.81288e-10	-0.759703
125331291	chr3:125331291:T:C	2.94969e-08	-1.81288e-10	-0.639466	7.05453e-05	-1.81288e-10	-0.628096
125331555	chr3:125331555:A:C	1.70285e-08	-1.81288e-10	-1.18886	4.109e-05	-1.81288e-10	-1.16859
125331690	chr3:125331690:C:A	1.33537e-08	-1.81288e-10	-1.43196	3.16873e-05	-1.81288e-10	-1.42844
125332084	chr3:125332084:A:G	4.46579e-09	-1.50859	-1.01871	1.08096e-05	-1.50016	-1.00376
125332085	chr3:125332085:T:C	1.07867e-08	-1.64544	-4.18686e-10	2.54383e-05	-1.6481	-4.18686e-10
125332302	chr3:125332302:G:T	2.65559e-08	-1.81288e-10	-0.744499	6.45408e-05	-1.81288e-10	-0.717054
125332643	chr3:125332643:G:A	9.14223e-09	-0.375551	-1.4353	2.28365e-05	-0.323562	-1.43243
125333156	chr3:125333156:G:A	1.64298e-08	-1.81288e-10	-1.22465	3.95451e-05	-1.81288e-10	-1.20691
125333297	chr3:125333297:GA:G	3.05253e-08	-1.81288e-10	-0.605195	7.31524e-05	-1.81288e-10	-0.591807
125333540	chr3:125333540:G:A	1.2877e-08	-0.043239	-1.42507	3.26237e-05	0.0224997	-1.42181
125333675	chr3:125333675:GA:G	1.39714e-08	-1.81288e-10	-1.38674	3.26222e-05	-1.81288e-10	-1.39936
125333853	chr3:125333853:C:T	1.35639e-08	0.00772524	-1.42407	3.43909e-05	0.0741996	-1.42076
125334848	chr3:125334848:C:A	1.36612e-08	0.0121182	-1.42131	3.46753e-05	0.0794896	-1.41781
125334893	chr3:125334893:C:T	7.62916e-09	-0.97611	-1.01566	1.56508e-05	-1.0772	-1.05663
125335087	chr3:125335087:T:TTC	1.7363e-08	-0.315472	-0.853936	4.65481e-05	-0.27287	-0.770996
125335525	chr3:125335525:T:C	1.64703e-08	-0.281197	-0.940996	3.50917e-05	-0.282398	-1.04399
125336282	chr3:125336282:T:C	1.5445e-08	-1.81288e-10	-1.28647	3.58098e-05	-1.81288e-10	-1.30613
125337050	chr3:125337050:T:A	2.65268e-08	-1.81288e-10	-0.745597	6.09187e-05	-1.81288e-10	-0.774812
125337366	chr3:125337366:A:T	1.38054e-08	-1.81288e-10	-1.39869	3.28988e-05	-1.81288e-10	-1.39092
125337623	chr3:125337623:ATTCTGATAAAGTACT:A	1.57016e-08	-1.81288e-10	-1.26999	3.63767e-05	-1.81288e-10	-1.29042
125337880	chr3:125337880:T:G	3.2747e-08	-1.81288e-10	-0.53494	7.84655e-05	-1.81288e-10	-0.521693
125337951	chr3:125337951:T:A	1.3717e-08	0.0318372	-1.43695	3.48668e-05	0.103055	-1.43587
125338205	chr3:125338205:T:C	1.07146e-08	-1.65215	-4.18686e-10	2.4523e-05	-1.68474	-4.18686e-10
125338817	chr3:125338817:T:C	1.3895e-08	0.0191762	-1.4114	3.52887e-05	0.0865451	-1.40733
125339626	chr3:125339626:C:T	6.09315e-09	-0.782812	-1.43377	1.82705e-05	-0.567733	-1.41133
125339886	chr3:125339886:T:C	3.81658e-09	-1.56466	-1.11973	9.21604e-06	-1.55598	-1.10743
125339989	chr3:125339989:A:G	1.5465e-08	-1.81288e-10	-1.28517	3.71406e-05	-1.81288e-10	-1.26964
125340088	chr3:125340088:T:G	1.44259e-08	0.0585201	-1.41325	3.66367e-05	0.126026	-1.40933
125340758	chr3:125340758:G:A	1.64807e-08	-1.81288e-10	-1.22156	3.76424e-05	-1.81288e-10	-1.25622
125340762	chr3:125340762:G:A	1.32933e-08	-1.81288e-10	-1.43649	3.1405e-05	-1.81288e-10	-1.43738
125340769	chr3:125340769:G:A	4.7647e-09	-1.55208	-0.910441	1.15724e-05	-1.54217	-0.893555
125340817	chr3:125340817:T:A	1.56882e-08	-1.81288e-10	-1.27084	3.5976e-05	-1.81288e-10	-1.3015
125340861	chr3:125340861:G:A	3.86682e-08	-1.81288e-10	-0.368734	9.24442e-05	-1.81288e-10	-0.357746
125341950	chr3:125341950:C:T	1.5138e-08	-1.81288e-10	-1.30654	3.51482e-05	-1.81288e-10	-1.32478
125342046	chr3:125342046:G:A	1.38766e-08	-1.39355	-4.18686e-10	3.25156e-05	-1.40263	-4.18686e-10
125342298	chr3:125342298:C:T	1.60832e-08	-1.81288e-10	-1.24598	3.72159e-05	-1.81288e-10	-1.26761
125342749	chr3:125342749:T:C	1.33318e-08	-1.81288e-10	-1.4336	3.14597e-05	-1.81288e-10	-1.43564
125343016	chr3:125343016:C:T	1.54442e-08	-1.81288e-10	-1.28652	3.58082e-05	-1.81288e-10	-1.30618
125343167	chr3:125343167:G:A	1.41633e-08	-1.3731	-4.18686e-10	3.3153e-05	-1.38322	-4.18686e-10
125343666	chr3:125343666:T:C	1.22413e-08	-0.182096	-1.33684	2.80429e-05	-0.173635	-1.37698
125343786	chr3:125343786:C:T	9.84336e-09	-1.73695	-4.18686e-10	2.36549e-05	-1.72078	-4.18686e-10
125345142	chr3:125345142:T:C	1.5008e-08	0.11138	-1.42655	3.81225e-05	0.180615	-1.42416
125345264	chr3:125345264:C:G	4.83012e-08	-0.146294	-4.18686e-10	0.000109465	-0.188747	-4.18686e-10
125345399	chr3:125345399:C:T	1.56142e-08	-1.81288e-10	-1.27557	3.61757e-05	-1.81288e-10	-1.29596
125345628	chr3:125345628:A:T	1.46596e-08	-1.81288e-10	-1.33866	3.53955e-05	-1.81288e-10	-1.31777
125345712	chr3:125345712:T:G	4.55224e-09	-1.49507	-1.01306	1.09969e-05	-1.48515	-1.00159
125346493	chr3:125346493:C:A	1.30263e-08	-1.45678	-4.18686e-10	3.20224e-05	-1.41792	-4.18686e-10
125346511	chr3:125346511:G:A	1.32814e-08	-1.81288e-10	-1.43738	3.14214e-05	-1.81288e-10	-1.43686
125346785	chr3:125346785:T:C	5.23727e-08	-0.0653655	-4.18686e-10	0.000149024	0.119758	-4.18686e-10
125346951	chr3:125346951:T:C	1.41931e-08	-1.37099	-4.18686e-10	3.32927e-05	-1.37901	-4.18686e-10
125347573	chr3:125347573:T:A	2.53336e-07	-1.81288e-10	1.51096	0.000641645	-1.81288e-10	1.57968
125347751	chr3:125347751:G:A	1.34808e-08	-1.42248	-4.18686e-10	2.92348e-05	-1.50899	-4.18686e-10
125347937	chr3:125347937:G:A	5.08622e-09	-0.974857	-1.42236	1.30468e-05	-0.896738	-1.41907
125348024	chr3:125348024:G:A	2.88503e-08	-1.81288e-10	-0.661632	6.8985e-05	-1.81288e-10	-0.650463
125348330	chr3:125348330:G:C	1.36886e-08	-0.0143085	-1.39288	3.48689e-05	0.0548076	-1.38756
125348350	chr3:125348350:G:A	1.33154e-08	-1.81288e-10	-1.43483	3.16218e-05	-1.81288e-10	-1.4305
125348732	chr3:125348732:C:T	3.90921e-09	-1.22393	-1.43648	1.05647e-05	-1.09073	-1.4361
125349336	chr3:125349336:G:A	1.36294e-08	-1.81288e-10	-1.41152	3.21727e-05	-1.81288e-10	-1.41323
125349520	chr3:125349520:C:A	1.936e-08	-1.81288e-10	-1.06054	4.6622e-05	-1.81288e-10	-1.04228
125349758	chr3:125349758:T:C	1.40778e-08	-1.81288e-10	-1.37915	3.31645e-05	-1.81288e-10	-1.38287
125350005	chr3:125350005:T:C	5.57074e-09	-1.17734	-1.12888	1.50959e-05	-1.04319	-1.12674
125350137	chr3:125350137:C:G	1.32818e-08	-1.81288e-10	-1.43735	3.15363e-05	-1.81288e-10	-1.43321
125350318	chr3:125350318:G:GC	1.33448e-08	-1.81288e-10	-1.43263	3.16563e-05	-1.81288e-10	-1.42942
125350563	chr3:125350563:TG:T	1.3326e-08	-1.81288e-10	-1.43403	3.14048e-05	-1.81288e-10	-1.43739
125350660	chr3:125350660:C:T	4.00217e-09	-1.21208	-1.42483	1.00296e-05	-1.14861	-1.4302
125350728	chr3:125350728:G:A	5.10035e-09	-1.22531	-1.16913	1.34003e-05	-1.16854	-1.12053
125350951	chr3:125350951:A:G	1.34478e-08	-1.81288e-10	-1.42493	3.18753e-05	-1.81288e-10	-1.42252
125351693	chr3:125351693:T:A	9.43821e-09	-1.77899	-4.18686e-10	2.21754e-05	-1.78537	-4.18686e-10
125351901	chr3:125351901:A:G	3.85813e-09	-1.2396	-1.43397	9.65758e-06	-1.17998	-1.43663
125352557	chr3:125352557:G:A	2.65758e-08	-1.81288e-10	-0.743748	6.37047e-05	-1.81288e-10	-0.730094
125352921	chr3:125352921:T:C	1.7396e-08	-1.81288e-10	-1.16751	3.99575e-05	-1.81288e-10	-1.19653
125353340	chr3:125353340:G:T	5.42333e-09	-1.16714	-1.1659	1.4286e-05	-1.10788	-1.11719
125353797	chr3:125353797:G:A	1.33409e-08	-1.81288e-10	-1.43292	3.14735e-05	-1.81288e-10	-1.4352
125353856	chr3:125353856:G:A	4.24806e-09	-1.57136	-1.00593	1.11441e-05	-1.54593	-0.927513
125353900	chr3:125353900:C:T	1.59546e-08	-1.81288e-10	-1.254	3.83289e-05	-1.81288e-10	-1.23815
125354467	chr3:125354467:T:C	1.5378e-08	0.091527	-1.38234	3.90644e-05	0.155031	-1.37417
125355330	chr3:125355330:T:G	6.78357e-09	-1.77113	-0.338115	1.65329e-05	-1.77059	-0.308412
125356169	chr3:125356169:A:C	3.26463e-08	0.837793	-1.37581	9.02311e-05	1.02032	-1.4023
125356235	chr3:125356235:T:C	1.48822e-08	0.0824812	-1.40606	3.7898e-05	0.151885	-1.40134
125356456	chr3:125356456:A:G	1.63003e-08	0.107011	-1.33958	4.16837e-05	0.175237	-1.32948
125357407	chr3:125357407:A:C	1.53238e-08	0.130611	-1.42496	3.86922e-05	0.193067	-1.42178
125357423	chr3:125357423:C:A	6.47293e-09	-1.55835	-0.597772	1.40092e-05	-1.55136	-0.693282
125357565	chr3:125357565:A:AG	1.64285e-08	-1.51898	0.294248	4.54899e-05	-1.49625	0.42939
125357940	chr3:125357940:CT:C	4.68394e-09	-1.04999	-1.42963	1.19755e-05	-0.974519	-1.42697
125358310	chr3:125358310:C:A	1.32814e-08	-1.81288e-10	-1.43739	3.14048e-05	-1.81288e-10	-1.43739
125358566	chr3:125358566:A:G	5.94706e-09	-1.75532	-0.485531	1.45384e-05	-1.75471	-0.452853
125359431	chr3:125359431:T:C	1.28456e-08	-1.47075	-4.18686e-10	3.15555e-05	-1.4326	-4.18686e-10
125359872	chr3:125359872:C:T	3.04875e-08	-1.81288e-10	-0.606433	7.30735e-05	-1.81288e-10	-0.592886
125360170	chr3:125360170:T:C	1.3505e-08	-1.81288e-10	-1.42069	3.22073e-05	-1.81288e-10	-1.41216
125360476	chr3:125360476:G:A	4.71112e-09	-1.48478	-0.989049	1.14038e-05	-1.47447	-0.975936
125360677	chr3:125360677:C:T	5.19113e-09	-1.18056	-1.19624	1.36312e-05	-1.1219	-1.1501
125361336	chr3:125361336:T:C	5.59722e-09	-1.13632	-1.16516	1.53377e-05	-0.992901	-1.16114
125361395	chr3:125361395:C:T	1.48431e-08	-1.32622	-4.18686e-10	3.29919e-05	-1.38809	-4.18686e-10
125361668	chr3:125361668:T:A	1.04425e-08	-0.24161	-1.43626	2.61735e-05	-0.186005	-1.4336
125362185	chr3:125362185:A:G	1.36112e-08	-1.81288e-10	-1.41286	3.18156e-05	-1.81288e-10	-1.42439
125362485	chr3:125362485:A:C	1.59127e-08	-1.81288e-10	-1.25663	3.82417e-05	-1.81288e-10	-1.24043
125362568	chr3:125362568:T:G	1.45912e-08	-1.81288e-10	-1.34333	3.52217e-05	-1.81288e-10	-1.32269
125362577	chr3:125362577:C:T	4.70211e-09	-1.08311	-1.39263	1.20356e-05	-1.01103	-1.38546
125363283	chr3:125363283:C:T	1.73569e-08	-1.81288e-10	-1.16976	4.17508e-05	-1.81288e-10	-1.15263
125363831	chr3:125363831:C:T	5.30779e-09	-0.918423	-1.43615	1.36529e-05	-0.835444	-1.43495
125364351	chr3:125364351:A:G	5.28714e-09	-0.92145	-1.43702	1.49028e-05	-0.745447	-1.43736
125364650	chr3:125364650:AGTT:A	4.23301e-09	-1.16398	-1.41686	1.07959e-05	-1.09226	-1.41292
125365832	chr3:125365832:A:G	1.54267e-08	-1.81288e-10	-1.28765	3.57704e-05	-1.81288e-10	-1.30723
125366037	chr3:125366037:C:G	1.43781e-08	-1.81288e-10	-1.35804	3.40129e-05	-1.81288e-10	-1.35761
125366152	chr3:125366152:CAT:C	9.75602e-09	-1.74587	-4.18686e-10	2.33735e-05	-1.73275	-4.18686e-10
125366753	chr3:125366753:C:T	1.98926e-08	-1.81288e-10	-1.0334	4.84534e-05	-1.81288e-10	-1.00375
125367223	chr3:125367223:T:C	1.65579e-08	-1.81288e-10	-1.21689	3.94428e-05	-1.81288e-10	-1.2095
125367291	chr3:125367291:C:T	1.75695e-08	-1.81288e-10	-1.15758	4.22625e-05	-1.81288e-10	-1.14045
125368742	chr3:125368742:C:T	2.86174e-08	-1.81288e-10	-0.669735	6.94499e-05	-1.81288e-10	-0.643747
125368834	chr3:125368834:C:T	1.13951e-08	-0.153639	-1.43692	2.87394e-05	-0.0887078	-1.43737
125370344	chr3:125370344:C:T	9.52332e-07	-1.81288e-10	2.83516	0.00246667	-1.81288e-10	2.92627
125370427	chr3:125370427:T:C	1.32878e-08	-1.81288e-10	-1.4369	3.15126e-05	-1.81288e-10	-1.43396
125370465	chr3:125370465:C:G	1.33166e-08	-1.81288e-10	-1.43474	3.14242e-05	-1.81288e-10	-1.43677
125371151	chr3:125371151:A:G	2.04275e-08	-1.81288e-10	-1.00687	4.85301e-05	-1.81288e-10	-1.00217
125371206	chr3:125371206:G:A	1.53787e-08	-1.81288e-10	-1.29077	3.56581e-05	-1.81288e-10	-1.31038
125372311	chr3:125372311:A:G	3.58273e-08	-1.81288e-10	-0.445041	8.59998e-05	-1.81288e-10	-0.430007
125372423	chr3:125372423:G:A	1.32814e-08	-1.81288e-10	-1.43738	3.14157e-05	-1.81288e-10	-1.43705
125372911	chr3:125372911:G:A	6.47846e-09	-1.15345	-1.00182	1.75881e-05	-1.08968	-0.927445
125373614	chr3:125373614:T:C	1.54509e-08	-1.81288e-10	-1.28608	3.58218e-05	-1.81288e-10	-1.30579
125375471	chr3:125375471:G:T	1.36724e-08	-1.81288e-10	-1.40837	3.30725e-05	-1.81288e-10	-1.38565
125375621	chr3:125375621:C:T	3.98262e-09	-1.79954	-0.842269	9.63574e-06	-1.79779	-0.821086
125375800	chr3:125375800:CT:C	2.21698e-08	-1.81288e-10	-0.925018	5.32726e-05	-1.81288e-10	-0.908929
125376022	chr3:125376022:A:G	8.54842e-09	-1.80211	-0.0758896	2.13601e-05	-1.80235	-0.020474
125377577	chr3:125377577:T:A	1.65819e-08	-1.81288e-10	-1.21544	3.80341e-05	-1.81288e-10	-1.24587
125377667	chr3:125377667:C:A	4.27906e-09	-1.8015	-0.768519	1.03562e-05	-1.80042	-0.746342
125377685	chr3:125377685:C:T	1.65632e-08	-1.81288e-10	-1.21657	3.79947e-05	-1.81288e-10	-1.24691
125378194	chr3:125378194:G:T	1.07173e-08	-1.65189	-4.18686e-10	2.52699e-05	-1.65474	-4.18686e-10
125378243	chr3:125378243:C:G	1.89833e-08	-1.81288e-10	-1.08019	4.59932e-05	-1.81288e-10	-1.05586
125378614	chr3:125378614:A:G	1.65492e-08	-1.81288e-10	-1.21741	3.79658e-05	-1.81288e-10	-1.24767
125378829	chr3:125378829:T:C	4.02175e-08	-1.81288e-10	-0.32945	0.000100815	-1.81288e-10	-0.271068
125379163	chr3:125379163:A:G	7.11297e-08	-1.81288e-10	0.240754	0.000160879	-1.81288e-10	0.1963
125379283	chr3:125379283:G:T	1.65682e-08	-1.81288e-10	-1.21626	4.01109e-05	-1.81288e-10	-1.1927
125379290	chr3:125379290:T:C	1.44747e-08	-1.81288e-10	-1.35135	3.49714e-05	-1.81288e-10	-1.32982
125379402	chr3:125379402:A:G	1.71243e-08	-1.81288e-10	-1.18325	3.8926e-05	-1.81288e-10	-1.22269
125379852	chr3:125379852:G:A	2.25685e-08	-0.907195	-4.18686e-10	4.9286e-05	-0.986711	-4.18686e-10
125380055	chr3:125380055:TG:T	1.34855e-08	-1.81288e-10	-1.42213	3.17046e-05	-1.81288e-10	-1.42789
125380145	chr3:125380145:A:G	7.02333e-09	-1.12191	-0.952599	1.44816e-05	-1.21291	-0.998562
125380727	chr3:125380727:G:A	1.36643e-08	-1.81288e-10	-1.40896	3.19802e-05	-1.81288e-10	-1.41923
125381884	chr3:125381884:A:G	1.89006e-08	-1.81288e-10	-1.08456	4.26019e-05	-1.81288e-10	-1.13245
125382035	chr3:125382035:T:C	1.80185e-08	-1.81288e-10	-1.13235	4.35225e-05	-1.81288e-10	-1.11107
125382684	chr3:125382684:A:G	1.44672e-08	-1.81288e-10	-1.35187	3.44103e-05	-1.81288e-10	-1.346
125382781	chr3:125382781:A:G	1.65787e-08	-1.81288e-10	-1.21563	3.80274e-05	-1.81288e-10	-1.24604
125382954	chr3:125382954:T:G	6.5016e-09	-0.714799	-1.4369	1.88996e-05	-0.507879	-1.43733
125383231	chr3:125383231:G:A	8.22667e-09	-0.693031	-1.22334	1.60752e-05	-0.946421	-1.16066
125383386	chr3:125383386:T:TG	3.67016e-08	-1.81288e-10	-0.420929	8.81147e-05	-1.81288e-10	-0.405712
125383487	chr3:125383487:C:T	1.35851e-08	-1.81288e-10	-1.41478	3.20905e-05	-1.81288e-10	-1.41579
125383800	chr3:125383800:T:C	2.36574e-08	-0.770434	-0.0896406	7.13223e-05	-0.725543	0.1084
125385772	chr3:125385772:T:A	1.44074e-08	-0.82608	-0.529931	4.26463e-05	-0.790932	-0.340479
125386962	chr3:125386962:G:A	6.15999e-09	-1.80241	-0.40327	1.49688e-05	-1.8023	-0.376081
125387363	chr3:125387363:G:A	1.58078e-08	-1.81288e-10	-1.26325	3.63517e-05	-1.81288e-10	-1.29111
125387599	chr3:125387599:A:G	5.6013e-09	-0.890407	-1.41034	1.59373e-05	-0.704916	-1.41077
125387887	chr3:125387887:A:C	1.35723e-08	-1.81288e-10	-1.41572	3.18377e-05	-1.81288e-10	-1.4237
125388509	chr3:125388509:T:G	1.41448e-08	-1.81288e-10	-1.37441	3.356e-05	-1.81288e-10	-1.37102
125388524	chr3:125388524:G:C	1.37617e-08	-1.81288e-10	-1.40186	3.26244e-05	-1.81288e-10	-1.39929
125388676	chr3:125388676:T:C	1.36711e-08	-1.81288e-10	-1.40847	3.27609e-05	-1.81288e-10	-1.39512
125390025	chr3:125390025:T:C	1.33884e-08	-1.81288e-10	-1.42936	3.15326e-05	-1.81288e-10	-1.43333
125390608	chr3:125390608:C:T	1.33271e-08	-1.81288e-10	-1.43395	3.1648e-05	-1.81288e-10	-1.42968
125391184	chr3:125391184:T:G	2.02839e-08	-1.81288e-10	-1.01392	4.94592e-05	-1.81288e-10	-0.983204
125391958	chr3:125391958:C:T	4.51926e-09	-1.09637	-1.41903	1.13351e-05	-1.06098	-1.39547
125392437	chr3:125392437:C:A	1.3282e-08	-1.81288e-10	-1.43734	3.14702e-05	-1.81288e-10	-1.43531
125392472	chr3:125392472:C:T	3.65351e-09	-1.77163	-0.95643	8.8287e-06	-1.7671	-0.939242
125392586	chr3:125392586:G:A	1.3293e-08	-1.81288e-10	-1.43651	3.14076e-05	-1.81288e-10	-1.4373
125392783	chr3:125392783:A:G	1.48408e-08	-1.09212	-0.234249	4.4322e-05	-1.02682	-0.06605
125392974	chr3:125392974:A:G	2.03182e-08	-1.81288e-10	-1.01224	4.95247e-05	-1.81288e-10	-0.981881
125393442	chr3:125393442:G:C	1.4668e-08	-1.81288e-10	-1.33808	3.58028e-05	-1.81288e-10	-1.30633
125393562	chr3:125393562:CTGAGGTA:C	1.32856e-08	-1.81288e-10	-1.43707	3.14833e-05	-1.81288e-10	-1.43489
125394053	chr3:125394053:A:C	1.5298e-08	-1.81288e-10	-1.29603	3.75321e-05	-1.81288e-10	-1.25915
125394152	chr3:125394152:A:G	9.30812e-09	-1.79286	-4.18686e-10	2.19704e-05	-1.79465	-4.18686e-10
125394481	chr3:125394481:C:T	2.31743e-08	-1.81288e-10	-0.880708	5.35551e-05	-1.81288e-10	-0.903641
125394534	chr3:125394534:A:G	1.54443e-08	-1.81288e-10	-1.28651	3.79326e-05	-1.81288e-10	-1.24854
125395094	chr3:125395094:A:G	1.43868e-08	-1.81288e-10	-1.35744	3.50435e-05	-1.81288e-10	-1.32776
125395415	chr3:125395415:G:A	1.60904e-08	-1.81288e-10	-1.24553	3.86399e-05	-1.81288e-10	-1.23007
125396110	chr3:125396110:T:C	3.80304e-08	-1.81288e-10	-0.385365	8.62001e-05	-1.81288e-10	-0.427681
125396208	chr3:125396208:A:G	1.23763e-08	-0.07154	-1.43643	2.92027e-05	-0.0753544	-1.43474
125396838	chr3:125396838:C:T	1.33402e-08	-1.81288e-10	-1.43297	3.15584e-05	-1.81288e-10	-1.43251
125396880	chr3:125396880:C:A	3.2708e-09	-1.55982	-1.2789	9.21599e-06	-1.42211	-1.2413
125397761	chr3:125397761:T:C	1.38483e-08	-1.81288e-10	-1.39559	3.34597e-05	-1.81288e-10	-1.37401
125397868	chr3:125397868:A:G	1.33165e-08	-1.81288e-10	-1.43475	3.15304e-05	-1.81288e-10	-1.4334
125398083	chr3:125398083:A:C	9.80748e-09	-1.74061	-4.18686e-10	2.28558e-05	-1.75515	-4.18686e-10
125398474	chr3:125398474:A:G	1.57148e-08	-1.81288e-10	-1.26915	3.79692e-05	-1.81288e-10	-1.24758
125398900	chr3:125398900:T:C	1.47841e-08	-1.81288e-10	-1.3302	3.6013e-05	-1.81288e-10	-1.30047
125399238	chr3:125399238:C:A	6.89243e-09	-0.656011	-1.43732	1.91155e-05	-0.496477	-1.43738
125399438	chr3:125399438:A:T	3.04319e-08	-1.81288e-10	-0.60826	6.79401e-05	-1.81288e-10	-0.665725
125400553	chr3:125400553:C:T	3.43436e-08	-1.81288e-10	-0.487334	7.62563e-05	-1.81288e-10	-0.550251
125400566	chr3:125400566:A:G	2.79491e-08	-1.81288e-10	-0.693366	6.68735e-05	-1.81288e-10	-0.681548
125400789	chr3:125400789:G:T	1.64735e-08	-1.81288e-10	-1.222	3.988e-05	-1.81288e-10	-1.19848
125400891	chr3:125400891:G:A	1.33563e-08	-1.81288e-10	-1.43176	3.16617e-05	-1.81288e-10	-1.42924
125401126	chr3:125401126:G:C	2.92876e-08	-1.81288e-10	-0.646587	7.03536e-05	-1.81288e-10	-0.630817
125401272	chr3:125401272:G:A	1.33317e-08	-1.81288e-10	-1.43361	3.16772e-05	-1.81288e-10	-1.42876
125401409	chr3:125401409:G:A	2.30645e-08	-1.81288e-10	-0.885457	5.31791e-05	-1.81288e-10	-0.910686
125401495	chr3:125401495:C:T	2.60536e-08	-1.81288e-10	-0.763597	5.82834e-05	-1.81288e-10	-0.819035
125401721	chr3:125401721:G:A	1.6773e-08	-1.81288e-10	-1.20398	3.77036e-05	-1.81288e-10	-1.2546
125402006	chr3:125402006:G:A	1.33207e-08	-1.81288e-10	-1.43443	3.16388e-05	-1.81288e-10	-1.42997
125402057	chr3:125402057:T:C	1.42666e-08	-1.81288e-10	-1.36583	3.46173e-05	-1.81288e-10	-1.34
125402163	chr3:125402163:C:G	3.27418e-08	-1.81288e-10	-0.535099	7.26904e-05	-1.81288e-10	-0.598143
125402224	chr3:125402224:T:G	1.60842e-08	-1.81288e-10	-1.24592	3.92198e-05	-1.81288e-10	-1.21517
125402456	chr3:125402456:T:G	1.46456e-08	-1.81288e-10	-1.33961	3.57363e-05	-1.81288e-10	-1.30818
125402542	chr3:125402542:G:A	2.29905e-09	-1.80212	-1.38913	5.46002e-06	-1.79975	-1.38715
125403237	chr3:125403237:A:G	2.71468e-09	-1.60463	-1.42045	7.51838e-06	-1.45197	-1.41503
125405372	chr3:125405372:T:C	2.74899e-08	-1.81288e-10	-0.709932	6.46071e-05	-1.81288e-10	-0.716027
```
