## Supplementary material for "Characterization of shared and ancestry-specific signals driving complex traits using multi-ancestry fine-mapping": susiex_nc1.cs80.snp

```
BP	SNP
126365626	chr3:126365626:T:C
126365647	chr3:126365647:A:T
126367499	chr3:126367499:G:T
126368517	chr3:126368517:A:T
126368577	chr3:126368577:G:A
126368650	chr3:126368650:A:G
126368721	chr3:126368721:G:C
126368767	chr3:126368767:G:A
126368804	chr3:126368804:G:A
126369011	chr3:126369011:C:T
126369361	chr3:126369361:A:G
126369495	chr3:126369495:C:A
126370311	chr3:126370311:C:T
126370343	chr3:126370343:A:G
126370367	chr3:126370367:G:A
126370752	chr3:126370752:C:A
126370755	chr3:126370755:T:C
126370815	chr3:126370815:C:T
126370958	chr3:126370958:C:T
126371094	chr3:126371094:T:G
126371142	chr3:126371142:TCCCAGTGGTGCTCAGTGCTAGGACAGCTCTTTGTGGAGGCCCACGGCGTGCCAGCCCAGCCTGCG:T
126371469	chr3:126371469:G:T
126371614	chr3:126371614:G:A
126372333	chr3:126372333:C:T
126372388	chr3:126372388:G:A
126372496	chr3:126372496:G:A
126372639	chr3:126372639:C:A
126372743	chr3:126372743:G:A
126372817	chr3:126372817:A:G
126373125	chr3:126373125:A:G
126373248	chr3:126373248:C:T
126373463	chr3:126373463:T:TCA
126373508	chr3:126373508:T:C
126373604	chr3:126373604:G:A
126373665	chr3:126373665:A:G
126373942	chr3:126373942:C:T
126374165	chr3:126374165:G:T
126374580	chr3:126374580:T:C
126374922	chr3:126374922:A:C
126375049	chr3:126375049:G:A
126375194	chr3:126375194:T:C
126375409	chr3:126375409:TG:T
126375426	chr3:126375426:T:C
126375457	chr3:126375457:G:C
126375515	chr3:126375515:C:T
126375665	chr3:126375665:T:A
126375678	chr3:126375678:AG:A
126375835	chr3:126375835:G:A
126376008	chr3:126376008:C:A
126376119	chr3:126376119:T:C
126376155	chr3:126376155:C:T
126376204	chr3:126376204:A:C
126376206	chr3:126376206:A:C
126376364	chr3:126376364:C:T
126376413	chr3:126376413:C:T
126376462	chr3:126376462:C:T
126376498	chr3:126376498:G:A
126376628	chr3:126376628:A:G
126376672	chr3:126376672:T:A
126377067	chr3:126377067:T:C
126377204	chr3:126377204:A:G
126377219	chr3:126377219:A:G
126377244	chr3:126377244:C:T
126377490	chr3:126377490:C:G
126377633	chr3:126377633:C:T
126377663	chr3:126377663:C:T
126378105	chr3:126378105:A:G
126378557	chr3:126378557:C:G
126378797	chr3:126378797:C:T
126378829	chr3:126378829:T:C
126378871	chr3:126378871:C:T
126378882	chr3:126378882:G:A
126379177	chr3:126379177:C:T
126379394	chr3:126379394:T:A
126379538	chr3:126379538:G:A
126379572	chr3:126379572:G:A
126379710	chr3:126379710:G:A
126379913	chr3:126379913:T:C
126379926	chr3:126379926:C:T
126379983	chr3:126379983:A:C
126380258	chr3:126380258:G:A
126380332	chr3:126380332:G:A
126380453	chr3:126380453:C:T
126380460	chr3:126380460:C:T
126380616	chr3:126380616:C:T
126380617	chr3:126380617:C:T
126380713	chr3:126380713:G:A
126380769	chr3:126380769:A:C
126381004	chr3:126381004:G:A
126381032	chr3:126381032:G:A
126381414	chr3:126381414:T:A
126381690	chr3:126381690:G:A
126381860	chr3:126381860:AGCCACTGCACCTG:A
126382122	chr3:126382122:T:TGG
126382124	chr3:126382124:C:T
126382204	chr3:126382204:C:T
126382331	chr3:126382331:C:G
126382442	chr3:126382442:C:T
126382503	chr3:126382503:A:C
126382670	chr3:126382670:G:A
126382692	chr3:126382692:G:A
126382716	chr3:126382716:C:T
126382989	chr3:126382989:CACAAG:C
126383020	chr3:126383020:C:T
126383065	chr3:126383065:G:A
126383106	chr3:126383106:C:T
126383224	chr3:126383224:G:GT
126383256	chr3:126383256:AACAG:A
126383266	chr3:126383266:C:T
126383312	chr3:126383312:G:T
126383335	chr3:126383335:A:C
126383368	chr3:126383368:A:G
126383419	chr3:126383419:A:G
126383492	chr3:126383492:A:T
126383495	chr3:126383495:C:T
126383547	chr3:126383547:A:C
126383739	chr3:126383739:A:G
126383796	chr3:126383796:T:TG
126383876	chr3:126383876:C:A
126384021	chr3:126384021:G:A
126384248	chr3:126384248:A:G
126384273	chr3:126384273:A:ATC
126384362	chr3:126384362:C:G
126384367	chr3:126384367:C:A
126384477	chr3:126384477:T:C
126384548	chr3:126384548:G:A
126384777	chr3:126384777:G:A
126384797	chr3:126384797:G:A
126384819	chr3:126384819:C:T
126385210	chr3:126385210:T:C
126385467	chr3:126385467:CAAG:C
126385760	chr3:126385760:C:A
126385796	chr3:126385796:C:A
126386227	chr3:126386227:G:A
126386237	chr3:126386237:G:A
126386396	chr3:126386396:G:T
126386458	chr3:126386458:T:G
126386681	chr3:126386681:A:T
126387125	chr3:126387125:A:G
126387301	chr3:126387301:C:T
126387371	chr3:126387371:G:A
126387480	chr3:126387480:C:T
126387807	chr3:126387807:T:C
126387961	chr3:126387961:A:G
126387962	chr3:126387962:C:CA
126388131	chr3:126388131:A:G
126388201	chr3:126388201:A:G
126388216	chr3:126388216:T:G
126388278	chr3:126388278:C:G
126388599	chr3:126388599:C:G
126388645	chr3:126388645:A:C
126388974	chr3:126388974:G:A
126390090	chr3:126390090:G:A
126390474	chr3:126390474:C:A
126390708	chr3:126390708:C:T
126390865	chr3:126390865:C:A
126391181	chr3:126391181:T:C
126391282	chr3:126391282:C:T
126391302	chr3:126391302:C:A
126391949	chr3:126391949:T:C
126392261	chr3:126392261:T:C
126392395	chr3:126392395:C:T
126392489	chr3:126392489:G:A
126392662	chr3:126392662:C:T
126392668	chr3:126392668:C:A
126392921	chr3:126392921:G:GA
126393456	chr3:126393456:T:C
126393469	chr3:126393469:A:T
126394423	chr3:126394423:T:C
126394504	chr3:126394504:T:C
126394532	chr3:126394532:A:G
126394792	chr3:126394792:G:C
126394860	chr3:126394860:G:A
126395613	chr3:126395613:G:T
126395691	chr3:126395691:A:AT
126395803	chr3:126395803:T:G
126396511	chr3:126396511:G:A
126396514	chr3:126396514:G:A
126396565	chr3:126396565:C:G
126396569	chr3:126396569:A:G
126396661	chr3:126396661:G:A
126396805	chr3:126396805:C:A
126397349	chr3:126397349:T:C
126397891	chr3:126397891:G:A
126398316	chr3:126398316:T:C
126398429	chr3:126398429:A:G
126398459	chr3:126398459:C:A
126398593	chr3:126398593:T:C
126398827	chr3:126398827:G:A
126399160	chr3:126399160:C:T
126399453	chr3:126399453:A:G
126399718	chr3:126399718:A:G
126399946	chr3:126399946:G:C
126400134	chr3:126400134:T:C
126400460	chr3:126400460:A:C
126400525	chr3:126400525:G:A
126400604	chr3:126400604:T:C
126400606	chr3:126400606:A:G
126400668	chr3:126400668:C:T
126400717	chr3:126400717:A:T
126400788	chr3:126400788:C:T
126400910	chr3:126400910:A:G
126401070	chr3:126401070:A:T
126401104	chr3:126401104:A:C
126401209	chr3:126401209:G:A
126401360	chr3:126401360:A:G
126401516	chr3:126401516:C:T
126401701	chr3:126401701:A:G
126401757	chr3:126401757:G:A
126401901	chr3:126401901:C:T
126401957	chr3:126401957:C:T
126402144	chr3:126402144:G:A
126402362	chr3:126402362:G:A
126402370	chr3:126402370:G:A
126402694	chr3:126402694:G:A
126402783	chr3:126402783:C:T
126402827	chr3:126402827:G:A
126402949	chr3:126402949:C:T
126403128	chr3:126403128:T:C
126403187	chr3:126403187:A:C
126403210	chr3:126403210:G:A
126403268	chr3:126403268:G:A
126403318	chr3:126403318:C:T
126403470	chr3:126403470:C:T
126403583	chr3:126403583:A:G
126404106	chr3:126404106:G:T
126404133	chr3:126404133:C:T
126404754	chr3:126404754:A:C
126404832	chr3:126404832:G:A
126404964	chr3:126404964:C:T
126405122	chr3:126405122:A:G
126405613	chr3:126405613:A:C
126405626	chr3:126405626:G:C
126405976	chr3:126405976:C:G
126406419	chr3:126406419:G:A
126406623	chr3:126406623:G:A
126406818	chr3:126406818:G:A
126406872	chr3:126406872:A:G
126407023	chr3:126407023:C:A
126407147	chr3:126407147:G:A
126407578	chr3:126407578:GC:G
126407581	chr3:126407581:T:C
126407669	chr3:126407669:C:T
126408473	chr3:126408473:C:A
126409169	chr3:126409169:A:T
126409253	chr3:126409253:C:T
126409609	chr3:126409609:AC:A
126409736	chr3:126409736:G:A
126409785	chr3:126409785:T:C
126410230	chr3:126410230:C:T
126410291	chr3:126410291:C:T
126410560	chr3:126410560:G:A
126411015	chr3:126411015:G:A
126411223	chr3:126411223:C:T
126411524	chr3:126411524:T:C
126411701	chr3:126411701:T:C
126412029	chr3:126412029:T:C
126412127	chr3:126412127:A:C
126412132	chr3:126412132:C:T
126412213	chr3:126412213:A:G
126412281	chr3:126412281:T:A
126412299	chr3:126412299:G:A
126412611	chr3:126412611:C:T
126412712	chr3:126412712:T:C
126413053	chr3:126413053:T:G
126413075	chr3:126413075:T:C
126413188	chr3:126413188:T:C
126413301	chr3:126413301:C:T
126413437	chr3:126413437:T:C
126413455	chr3:126413455:T:G
126413942	chr3:126413942:T:C
126414037	chr3:126414037:G:A
126414396	chr3:126414396:C:T
126414560	chr3:126414560:A:G
126415379	chr3:126415379:C:T
126415434	chr3:126415434:C:A
126415507	chr3:126415507:G:A
126415593	chr3:126415593:T:A
126415633	chr3:126415633:G:A
126415786	chr3:126415786:GC:G
126415793	chr3:126415793:T:C
126415862	chr3:126415862:A:G
126415927	chr3:126415927:C:T
126415963	chr3:126415963:G:A
126416931	chr3:126416931:C:T
126417329	chr3:126417329:G:A
126417616	chr3:126417616:G:A
126417636	chr3:126417636:G:A
126417651	chr3:126417651:C:G
126417659	chr3:126417659:G:A
126417693	chr3:126417693:C:T
126417730	chr3:126417730:G:A
126417906	chr3:126417906:C:G
126417927	chr3:126417927:A:C
126418237	chr3:126418237:G:A
126418613	chr3:126418613:T:C
126418715	chr3:126418715:C:T
126418717	chr3:126418717:C:G
126419198	chr3:126419198:C:T
126420046	chr3:126420046:G:T
126420054	chr3:126420054:T:A
126420157	chr3:126420157:G:A
126420181	chr3:126420181:C:T
126420461	chr3:126420461:G:C
126420777	chr3:126420777:G:A
126420932	chr3:126420932:G:C
126420998	chr3:126420998:T:C
126421741	chr3:126421741:G:A
126421811	chr3:126421811:C:A
126421868	chr3:126421868:C:T
126421921	chr3:126421921:A:G
126422313	chr3:126422313:G:A
126422330	chr3:126422330:T:C
126422332	chr3:126422332:T:A
126422365	chr3:126422365:C:G
126422366	chr3:126422366:C:G
126422592	chr3:126422592:C:T
126422827	chr3:126422827:G:A
126423018	chr3:126423018:G:A
126423050	chr3:126423050:C:A
126423320	chr3:126423320:C:T
126423653	chr3:126423653:T:C
126423682	chr3:126423682:G:A
126423740	chr3:126423740:C:T
126423755	chr3:126423755:C:T
126423852	chr3:126423852:C:T
126423857	chr3:126423857:G:A
126423998	chr3:126423998:A:G
126424028	chr3:126424028:G:A
126424211	chr3:126424211:C:T
126424290	chr3:126424290:G:GCCAT
126424454	chr3:126424454:A:G
126424765	chr3:126424765:A:G
126424884	chr3:126424884:G:A
126425602	chr3:126425602:C:A
126425648	chr3:126425648:T:C
126425774	chr3:126425774:C:T
126425851	chr3:126425851:A:G
126425934	chr3:126425934:A:C
126426217	chr3:126426217:C:A
126426477	chr3:126426477:T:C
126426578	chr3:126426578:C:T
126426977	chr3:126426977:G:A
126427003	chr3:126427003:A:G
126427326	chr3:126427326:T:C
126427543	chr3:126427543:C:T
126427935	chr3:126427935:G:A
126428023	chr3:126428023:G:A
126428156	chr3:126428156:A:T
126428364	chr3:126428364:G:A
126428881	chr3:126428881:T:C
126429065	chr3:126429065:T:C
126429162	chr3:126429162:G:C
126429223	chr3:126429223:T:C
126429253	chr3:126429253:T:C
126429455	chr3:126429455:T:C
126429909	chr3:126429909:T:C
126429942	chr3:126429942:C:A
126430050	chr3:126430050:T:A
126430157	chr3:126430157:G:A
126430852	chr3:126430852:T:A
126430963	chr3:126430963:A:C
126431101	chr3:126431101:G:C
126431105	chr3:126431105:C:A
126431529	chr3:126431529:C:T
126431740	chr3:126431740:T:TTC
126432007	chr3:126432007:G:A
126432052	chr3:126432052:A:G
126432187	chr3:126432187:G:A
126432232	chr3:126432232:T:C
126432429	chr3:126432429:G:A
126432536	chr3:126432536:ATGC:A
126432837	chr3:126432837:C:T
126432954	chr3:126432954:T:C
126433281	chr3:126433281:G:A
126433631	chr3:126433631:C:T
126433674	chr3:126433674:C:T
126433925	chr3:126433925:C:T
126434001	chr3:126434001:C:T
126434137	chr3:126434137:C:T
126434416	chr3:126434416:C:T
126434467	chr3:126434467:C:T
126435079	chr3:126435079:A:G
126435313	chr3:126435313:A:G
126435358	chr3:126435358:C:T
126435554	chr3:126435554:C:A
126435791	chr3:126435791:G:A
126436162	chr3:126436162:C:G
126436173	chr3:126436173:G:A
126436482	chr3:126436482:C:T
126436528	chr3:126436528:TC:T
126436612	chr3:126436612:C:T
126436750	chr3:126436750:A:G
126436811	chr3:126436811:A:G
126436869	chr3:126436869:C:T
126436881	chr3:126436881:A:G
126436984	chr3:126436984:C:T
126437223	chr3:126437223:C:T
126437313	chr3:126437313:A:G
126437463	chr3:126437463:C:T
126437520	chr3:126437520:C:T
126437562	chr3:126437562:T:C
126437717	chr3:126437717:ACT:A
126437733	chr3:126437733:G:A
126437755	chr3:126437755:T:C
126437846	chr3:126437846:G:C
126437899	chr3:126437899:A:G
126438399	chr3:126438399:A:T
126438587	chr3:126438587:C:T
126439237	chr3:126439237:A:G
126439314	chr3:126439314:G:A
126439401	chr3:126439401:T:C
126439862	chr3:126439862:G:A
126439992	chr3:126439992:C:T
126440074	chr3:126440074:C:T
126440151	chr3:126440151:G:A
126440154	chr3:126440154:C:T
126440527	chr3:126440527:G:A
126440810	chr3:126440810:C:G
126440868	chr3:126440868:T:G
126441368	chr3:126441368:C:T
126441415	chr3:126441415:TG:T
126441605	chr3:126441605:G:A
126441686	chr3:126441686:A:G
126442041	chr3:126442041:CATTA:C
126442083	chr3:126442083:T:C
126442709	chr3:126442709:G:T
126442723	chr3:126442723:G:A
126442782	chr3:126442782:T:C
126443071	chr3:126443071:C:A
126443086	chr3:126443086:A:G
126443308	chr3:126443308:T:C
126443519	chr3:126443519:C:T
126443548	chr3:126443548:T:C
126443986	chr3:126443986:T:C
126444016	chr3:126444016:T:C
126444255	chr3:126444255:G:A
126444259	chr3:126444259:G:A
126444810	chr3:126444810:G:A
126444965	chr3:126444965:G:A
126445074	chr3:126445074:G:A
126445414	chr3:126445414:A:G
126445420	chr3:126445420:G:A
126445449	chr3:126445449:T:C
126445669	chr3:126445669:G:A
126445939	chr3:126445939:G:A
126446137	chr3:126446137:G:A
126446318	chr3:126446318:A:C
126446516	chr3:126446516:C:T
126446738	chr3:126446738:GATATA:G
126446971	chr3:126446971:AC:A
126447860	chr3:126447860:G:T
126447928	chr3:126447928:C:T
126448231	chr3:126448231:G:A
126448552	chr3:126448552:C:T
126448564	chr3:126448564:G:A
126448586	chr3:126448586:C:T
126449437	chr3:126449437:G:T
126449684	chr3:126449684:C:T
126449686	chr3:126449686:G:A
126449752	chr3:126449752:A:G
126449835	chr3:126449835:G:A
126450147	chr3:126450147:A:C
126450248	chr3:126450248:T:C
126450397	chr3:126450397:CCT:C
126450629	chr3:126450629:T:C
126451272	chr3:126451272:TA:T
126451482	chr3:126451482:T:A
126451495	chr3:126451495:T:A
126451850	chr3:126451850:C:T
126452122	chr3:126452122:G:A
126452374	chr3:126452374:G:A
126452721	chr3:126452721:A:G
126453243	chr3:126453243:G:A
126453797	chr3:126453797:C:T
126453855	chr3:126453855:G:A
126453969	chr3:126453969:A:ATG
126454627	chr3:126454627:C:T
126455143	chr3:126455143:C:A
126455177	chr3:126455177:CA:C
126455428	chr3:126455428:G:A
126455595	chr3:126455595:G:A
126455735	chr3:126455735:C:T
126455938	chr3:126455938:T:G
126455995	chr3:126455995:A:G
126456558	chr3:126456558:G:A
126457269	chr3:126457269:G:A
126457820	chr3:126457820:G:C
126458042	chr3:126458042:G:A
126458109	chr3:126458109:T:C
126458319	chr3:126458319:C:A
126458383	chr3:126458383:C:T
126458490	chr3:126458490:G:A
126458533	chr3:126458533:T:C
126458737	chr3:126458737:T:C
126458822	chr3:126458822:C:G
126459062	chr3:126459062:T:C
126459142	chr3:126459142:A:C
126460649	chr3:126460649:G:A
126460663	chr3:126460663:C:T
126460814	chr3:126460814:A:AT
126460998	chr3:126460998:A:T
126461172	chr3:126461172:C:T
126461204	chr3:126461204:C:G
126461278	chr3:126461278:C:T
126461703	chr3:126461703:C:T
126461862	chr3:126461862:G:A
126461977	chr3:126461977:G:A
126462007	chr3:126462007:T:C
126462228	chr3:126462228:A:C
126462677	chr3:126462677:G:A
126462739	chr3:126462739:C:T
126463074	chr3:126463074:TA:T
126463077	chr3:126463077:TA:T
126463107	chr3:126463107:C:T
126463304	chr3:126463304:C:T
126463343	chr3:126463343:A:G
126463361	chr3:126463361:G:A
126463681	chr3:126463681:GCT:G
126464077	chr3:126464077:C:T
126464455	chr3:126464455:G:A
126464544	chr3:126464544:T:C
126464617	chr3:126464617:G:A
126464918	chr3:126464918:T:C
126465186	chr3:126465186:C:T
126465607	chr3:126465607:T:C
126465662	chr3:126465662:T:TG
126465914	chr3:126465914:A:T
126466098	chr3:126466098:C:T
126466395	chr3:126466395:C:T
126466422	chr3:126466422:A:AT
126466565	chr3:126466565:C:T
126466665	chr3:126466665:A:C
126467011	chr3:126467011:G:A
126467121	chr3:126467121:C:T
126467528	chr3:126467528:A:G
126467661	chr3:126467661:G:A
126467878	chr3:126467878:C:A
126467938	chr3:126467938:C:T
126468048	chr3:126468048:C:T
126468167	chr3:126468167:C:T
126468440	chr3:126468440:C:CT
126468527	chr3:126468527:C:A
126468605	chr3:126468605:C:T
126468619	chr3:126468619:C:G
126468672	chr3:126468672:A:G
126468731	chr3:126468731:G:A
126468858	chr3:126468858:C:T
126469383	chr3:126469383:G:A
126469771	chr3:126469771:C:T
126469804	chr3:126469804:CCT:C
126469830	chr3:126469830:T:C
126469847	chr3:126469847:G:A
126470024	chr3:126470024:C:T
126470055	chr3:126470055:A:C
126470069	chr3:126470069:A:G
126470094	chr3:126470094:G:A
126470362	chr3:126470362:A:C
126470552	chr3:126470552:A:G
126471076	chr3:126471076:A:G
126471300	chr3:126471300:A:G
126471332	chr3:126471332:T:C
126471447	chr3:126471447:T:C
126471518	chr3:126471518:T:C
126471574	chr3:126471574:T:A
126471598	chr3:126471598:A:G
126471623	chr3:126471623:A:G
126471663	chr3:126471663:T:A
126471672	chr3:126471672:G:A
126472168	chr3:126472168:G:A
126472599	chr3:126472599:G:A
126472876	chr3:126472876:C:T
126473069	chr3:126473069:T:C
126473238	chr3:126473238:C:G
126473311	chr3:126473311:T:C
126473616	chr3:126473616:A:G
126474053	chr3:126474053:G:A
126474090	chr3:126474090:T:A
126474649	chr3:126474649:A:G
126475332	chr3:126475332:G:C
126475489	chr3:126475489:G:A
126476035	chr3:126476035:G:A
126476297	chr3:126476297:A:C
126476437	chr3:126476437:G:A
126477161	chr3:126477161:C:G
126477288	chr3:126477288:C:A
126477300	chr3:126477300:G:A
126478004	chr3:126478004:C:T
126478823	chr3:126478823:A:G
126478971	chr3:126478971:G:A
126479014	chr3:126479014:C:T
126479359	chr3:126479359:A:G
126479806	chr3:126479806:T:C
126479884	chr3:126479884:C:T
126480167	chr3:126480167:CT:C
126480319	chr3:126480319:C:T
126480632	chr3:126480632:A:C
126481026	chr3:126481026:T:C
126481276	chr3:126481276:A:G
126481303	chr3:126481303:A:T
126481448	chr3:126481448:C:T
126481461	chr3:126481461:C:A
126481560	chr3:126481560:A:C
126481874	chr3:126481874:CCT:C
126482253	chr3:126482253:A:G
126482527	chr3:126482527:G:A
126482946	chr3:126482946:C:A
126482969	chr3:126482969:A:T
126483012	chr3:126483012:C:T
126483033	chr3:126483033:C:T
126483090	chr3:126483090:G:A
126483304	chr3:126483304:G:A
126483414	chr3:126483414:G:A
126483675	chr3:126483675:C:T
126483706	chr3:126483706:C:T
126484009	chr3:126484009:GC:G
126484279	chr3:126484279:C:T
126484297	chr3:126484297:A:G
126484613	chr3:126484613:G:A
126484754	chr3:126484754:T:C
126484764	chr3:126484764:T:C
126484965	chr3:126484965:A:C
126485163	chr3:126485163:G:C
126485370	chr3:126485370:A:G
126486656	chr3:126486656:G:A
126486667	chr3:126486667:G:A
126486754	chr3:126486754:T:C
126486761	chr3:126486761:G:A
126486833	chr3:126486833:G:A
126486859	chr3:126486859:G:A
126486878	chr3:126486878:T:C
126487168	chr3:126487168:GCTGT:G
126487870	chr3:126487870:A:G
126487924	chr3:126487924:A:G
126487957	chr3:126487957:C:T
126488379	chr3:126488379:A:G
126488433	chr3:126488433:C:T
126488752	chr3:126488752:G:A
126488840	chr3:126488840:C:T
126488855	chr3:126488855:C:T
126488875	chr3:126488875:C:A
126488948	chr3:126488948:C:T
126488949	chr3:126488949:A:G
126489331	chr3:126489331:G:A
126489406	chr3:126489406:A:C
126489563	chr3:126489563:C:T
126489575	chr3:126489575:A:G
126489658	chr3:126489658:G:A
126489808	chr3:126489808:C:T
126490427	chr3:126490427:T:C
126490954	chr3:126490954:C:T
126491033	chr3:126491033:G:A
126491081	chr3:126491081:A:G
126491446	chr3:126491446:G:A
126491668	chr3:126491668:C:T
126491692	chr3:126491692:G:C
126492081	chr3:126492081:T:TC
126492091	chr3:126492091:C:T
126492118	chr3:126492118:G:A
126492122	chr3:126492122:T:C
126492439	chr3:126492439:G:A
126492522	chr3:126492522:G:A
126492524	chr3:126492524:G:A
126492698	chr3:126492698:G:A
126493051	chr3:126493051:C:T
126493103	chr3:126493103:C:T
126493278	chr3:126493278:G:A
126493296	chr3:126493296:A:G
126493895	chr3:126493895:A:G
126494001	chr3:126494001:C:A
126494160	chr3:126494160:T:C
126494200	chr3:126494200:G:A
126494319	chr3:126494319:A:G
126494624	chr3:126494624:T:C
126494746	chr3:126494746:T:C
126495488	chr3:126495488:G:A
126495828	chr3:126495828:C:G
126495897	chr3:126495897:A:G
126495904	chr3:126495904:T:G
126496060	chr3:126496060:C:T
126496100	chr3:126496100:A:G
126496649	chr3:126496649:T:C
126496862	chr3:126496862:C:G
126497120	chr3:126497120:A:G
126497307	chr3:126497307:C:G
126497341	chr3:126497341:T:C
126497373	chr3:126497373:A:G
126497543	chr3:126497543:A:G
126497617	chr3:126497617:G:A
126497723	chr3:126497723:C:T
126497765	chr3:126497765:C:T
126497797	chr3:126497797:AGGCTT:A
126497986	chr3:126497986:T:A
126498082	chr3:126498082:T:C
126498313	chr3:126498313:C:T
126498466	chr3:126498466:A:G
126498589	chr3:126498589:G:T
126498598	chr3:126498598:G:A
126498889	chr3:126498889:G:A
126498944	chr3:126498944:T:C
126499019	chr3:126499019:G:A
126499242	chr3:126499242:T:C
126499316	chr3:126499316:T:A
126499368	chr3:126499368:G:A
126499926	chr3:126499926:T:C
126499945	chr3:126499945:T:C
126500243	chr3:126500243:A:G
126500274	chr3:126500274:C:T
126500283	chr3:126500283:C:T
126500322	chr3:126500322:C:T
126500545	chr3:126500545:C:T
126500784	chr3:126500784:G:A
126500907	chr3:126500907:A:C
126500909	chr3:126500909:ACACAGCCTGGGC:A
126501130	chr3:126501130:T:C
126501235	chr3:126501235:G:A
126501696	chr3:126501696:A:G
126502002	chr3:126502002:G:A
126502302	chr3:126502302:CTG:C
126502632	chr3:126502632:G:C
126502823	chr3:126502823:G:A
126503241	chr3:126503241:G:A
126503256	chr3:126503256:T:C
126503393	chr3:126503393:A:G
126503404	chr3:126503404:C:T
126503514	chr3:126503514:C:T
126503682	chr3:126503682:G:T
126503834	chr3:126503834:C:T
126504013	chr3:126504013:C:T
126504109	chr3:126504109:G:A
126504159	chr3:126504159:A:G
126504274	chr3:126504274:G:T
126504423	chr3:126504423:A:G
126504938	chr3:126504938:G:A
126505419	chr3:126505419:T:C
126505506	chr3:126505506:A:G
126506161	chr3:126506161:G:C
126506304	chr3:126506304:T:C
126506757	chr3:126506757:T:C
126506848	chr3:126506848:T:C
126507010	chr3:126507010:T:C
126507132	chr3:126507132:CTTT:C
126507137	chr3:126507137:A:C
126507138	chr3:126507138:T:C
126507163	chr3:126507163:C:T
126507675	chr3:126507675:C:T
126507851	chr3:126507851:C:T
126508106	chr3:126508106:A:G
126508169	chr3:126508169:A:G
126508170	chr3:126508170:C:T
126508246	chr3:126508246:G:A
126508342	chr3:126508342:G:A
126508644	chr3:126508644:G:A
126508779	chr3:126508779:T:C
126509555	chr3:126509555:G:C
126510110	chr3:126510110:G:A
126510123	chr3:126510123:C:T
126510630	chr3:126510630:C:T
126511124	chr3:126511124:T:C
126511183	chr3:126511183:T:C
126511261	chr3:126511261:C:T
126511492	chr3:126511492:C:T
126511500	chr3:126511500:C:T
126511545	chr3:126511545:T:C
126512043	chr3:126512043:C:T
126512111	chr3:126512111:T:A
126512344	chr3:126512344:A:G
126513214	chr3:126513214:G:A
126513377	chr3:126513377:G:A
126513380	chr3:126513380:C:T
126513389	chr3:126513389:G:A
126513963	chr3:126513963:C:T
126514194	chr3:126514194:G:C
126514259	chr3:126514259:T:C
126514367	chr3:126514367:T:G
126514504	chr3:126514504:C:G
126514860	chr3:126514860:G:T
126515067	chr3:126515067:G:A
126515252	chr3:126515252:C:T
126517155	chr3:126517155:C:T
126517237	chr3:126517237:C:T
126517328	chr3:126517328:C:A
126517468	chr3:126517468:C:T
126517473	chr3:126517473:G:A
126517918	chr3:126517918:T:G
126517936	chr3:126517936:G:C
126518056	chr3:126518056:T:C
126518403	chr3:126518403:C:A
126518557	chr3:126518557:G:C
126518570	chr3:126518570:T:C
126518728	chr3:126518728:C:T
126518806	chr3:126518806:AG:A
126519095	chr3:126519095:T:C
126519448	chr3:126519448:C:T
126519528	chr3:126519528:A:T
126519542	chr3:126519542:T:A
126519795	chr3:126519795:G:A
126519828	chr3:126519828:T:C
126519855	chr3:126519855:C:T
126519921	chr3:126519921:C:A
126519987	chr3:126519987:G:C
126520083	chr3:126520083:G:A
126520240	chr3:126520240:A:G
126520533	chr3:126520533:T:C
126520589	chr3:126520589:G:A
126520633	chr3:126520633:C:T
126520655	chr3:126520655:G:C
126520727	chr3:126520727:T:C
126521165	chr3:126521165:A:T
126521659	chr3:126521659:G:A
126521662	chr3:126521662:G:A
126522260	chr3:126522260:T:C
126522952	chr3:126522952:C:T
126523826	chr3:126523826:G:C
126524031	chr3:126524031:A:G
126524576	chr3:126524576:A:C
126525467	chr3:126525467:G:A
126525491	chr3:126525491:G:T
126525748	chr3:126525748:G:A
126526349	chr3:126526349:G:A
126526404	chr3:126526404:C:A
126526902	chr3:126526902:C:T
126527527	chr3:126527527:G:A
126527561	chr3:126527561:C:T
126527646	chr3:126527646:G:A
126527679	chr3:126527679:G:A
126527684	chr3:126527684:G:C
126527792	chr3:126527792:G:A
126527814	chr3:126527814:G:C
126528324	chr3:126528324:C:G
126528352	chr3:126528352:A:G
126528621	chr3:126528621:G:A
126528952	chr3:126528952:C:T
126528979	chr3:126528979:G:A
126529005	chr3:126529005:C:T
126529165	chr3:126529165:G:A
126529464	chr3:126529464:G:A
126529673	chr3:126529673:C:T
126529700	chr3:126529700:G:A
126529782	chr3:126529782:C:G
126529930	chr3:126529930:C:T
126530172	chr3:126530172:G:T
126530187	chr3:126530187:G:T
126530422	chr3:126530422:G:A
126530464	chr3:126530464:C:T
126530566	chr3:126530566:G:A
126530745	chr3:126530745:G:A
126530837	chr3:126530837:T:G
126530944	chr3:126530944:G:A
126531034	chr3:126531034:A:C
126531037	chr3:126531037:G:T
126531292	chr3:126531292:G:A
126531596	chr3:126531596:T:G
126531766	chr3:126531766:G:A
126531926	chr3:126531926:A:G
126532032	chr3:126532032:G:A
126532442	chr3:126532442:T:TGTATGTG
126532606	chr3:126532606:C:G
126533038	chr3:126533038:A:T
126533582	chr3:126533582:C:T
126533662	chr3:126533662:G:A
126533663	chr3:126533663:G:T
126533684	chr3:126533684:T:C
126533804	chr3:126533804:T:G
126533866	chr3:126533866:AT:A
126533868	chr3:126533868:T:A
126534032	chr3:126534032:T:A
126534041	chr3:126534041:G:A
126534279	chr3:126534279:A:T
126534330	chr3:126534330:T:C
126534342	chr3:126534342:C:T
126534644	chr3:126534644:G:A
126534961	chr3:126534961:G:A
126535521	chr3:126535521:G:A
126535648	chr3:126535648:A:G
126535724	chr3:126535724:C:T
126535849	chr3:126535849:G:A
126535852	chr3:126535852:T:C
126535897	chr3:126535897:G:C
126536046	chr3:126536046:G:A
126536526	chr3:126536526:T:G
126536689	chr3:126536689:C:T
126536786	chr3:126536786:G:A
126536832	chr3:126536832:T:C
126537017	chr3:126537017:G:A
126537041	chr3:126537041:G:T
126537297	chr3:126537297:G:A
126537373	chr3:126537373:G:A
126537705	chr3:126537705:G:A
126537755	chr3:126537755:CAT:C
126537826	chr3:126537826:T:G
126537944	chr3:126537944:C:T
126538138	chr3:126538138:G:A
126538168	chr3:126538168:A:G
126538236	chr3:126538236:C:T
126538738	chr3:126538738:G:A
126538903	chr3:126538903:T:C
126539009	chr3:126539009:C:T
126539010	chr3:126539010:G:A
126539073	chr3:126539073:G:A
126539202	chr3:126539202:C:T
126540028	chr3:126540028:C:T
126540080	chr3:126540080:G:A
126540615	chr3:126540615:C:T
126540642	chr3:126540642:G:C
126540760	chr3:126540760:T:C
126541030	chr3:126541030:T:G
126541064	chr3:126541064:T:C
126541320	chr3:126541320:C:T
126541765	chr3:126541765:G:T
126541787	chr3:126541787:A:G
126541929	chr3:126541929:C:T
126541988	chr3:126541988:C:T
126542014	chr3:126542014:C:T
126542152	chr3:126542152:C:T
126542359	chr3:126542359:G:A
126542364	chr3:126542364:C:T
126542383	chr3:126542383:G:A
126542470	chr3:126542470:C:T
126542502	chr3:126542502:G:A
126543160	chr3:126543160:GTC:G
126543645	chr3:126543645:TGA:T
126543672	chr3:126543672:ATGAG:A
126543735	chr3:126543735:TGA:T
126543941	chr3:126543941:G:A
126544674	chr3:126544674:C:A
126545217	chr3:126545217:G:A
126545828	chr3:126545828:C:T
126545954	chr3:126545954:C:T
126546196	chr3:126546196:T:C
126546573	chr3:126546573:C:T
126546669	chr3:126546669:C:T
126546685	chr3:126546685:GA:G
126546740	chr3:126546740:G:A
126546754	chr3:126546754:A:T
126546761	chr3:126546761:C:T
126546863	chr3:126546863:T:C
126546995	chr3:126546995:T:C
126547014	chr3:126547014:G:C
126547348	chr3:126547348:G:A
126548053	chr3:126548053:G:A
126548146	chr3:126548146:C:T
126548264	chr3:126548264:G:A
126548333	chr3:126548333:T:A
126548388	chr3:126548388:C:A
126548605	chr3:126548605:G:T
126548759	chr3:126548759:C:T
126548809	chr3:126548809:A:G
126548974	chr3:126548974:G:T
126549284	chr3:126549284:G:A
126549834	chr3:126549834:G:T
126550144	chr3:126550144:C:T
126550361	chr3:126550361:A:G
126550389	chr3:126550389:C:T
126550579	chr3:126550579:A:G
126550645	chr3:126550645:C:T
126550749	chr3:126550749:C:T
126550998	chr3:126550998:G:A
126551029	chr3:126551029:T:A
126551254	chr3:126551254:CT:C
126551375	chr3:126551375:C:T
126551431	chr3:126551431:C:T
126551476	chr3:126551476:G:A
126551590	chr3:126551590:T:C
126551641	chr3:126551641:G:A
126551892	chr3:126551892:G:A
126552080	chr3:126552080:G:C
126552349	chr3:126552349:C:A
126552642	chr3:126552642:C:T
126552850	chr3:126552850:A:G
126552895	chr3:126552895:G:A
126552923	chr3:126552923:TC:T
126552924	chr3:126552924:C:T
126552982	chr3:126552982:C:T
126553040	chr3:126553040:G:A
126553409	chr3:126553409:G:A
126553449	chr3:126553449:C:T
126553479	chr3:126553479:GA:G
126553669	chr3:126553669:C:T
126553751	chr3:126553751:C:T
126553824	chr3:126553824:CA:C
126553847	chr3:126553847:C:CTG
126553849	chr3:126553849:C:G
126553899	chr3:126553899:C:T
126554012	chr3:126554012:T:C
126554071	chr3:126554071:C:T
126554510	chr3:126554510:C:T
126554626	chr3:126554626:G:A
126554652	chr3:126554652:C:A
126554794	chr3:126554794:G:A
126555089	chr3:126555089:A:G
126555760	chr3:126555760:C:A
126555764	chr3:126555764:C:T
126555889	chr3:126555889:G:A
126555936	chr3:126555936:G:A
126556014	chr3:126556014:C:T
126556222	chr3:126556222:G:A
126556283	chr3:126556283:A:G
126556543	chr3:126556543:T:C
126556567	chr3:126556567:G:A
126556702	chr3:126556702:ACACT:A
126556767	chr3:126556767:ACAGACTCACACACT:A
126556793	chr3:126556793:ACACT:A
126556886	chr3:126556886:T:A
126556903	chr3:126556903:C:T
126556927	chr3:126556927:CACAT:C
126556955	chr3:126556955:C:T
126557329	chr3:126557329:A:G
126557570	chr3:126557570:G:A
126557664	chr3:126557664:C:T
126557778	chr3:126557778:G:A
126557867	chr3:126557867:C:A
126557987	chr3:126557987:G:GC
126557994	chr3:126557994:CCCTTCCTGTCAGGTGCACT:C
126558125	chr3:126558125:G:A
126558349	chr3:126558349:G:A
126558395	chr3:126558395:G:A
126558524	chr3:126558524:T:C
126558722	chr3:126558722:C:T
126558740	chr3:126558740:T:G
126558756	chr3:126558756:A:G
126558990	chr3:126558990:G:T
126558999	chr3:126558999:C:T
126559933	chr3:126559933:A:G
126559963	chr3:126559963:G:T
126560150	chr3:126560150:T:C
126560213	chr3:126560213:T:TG
126560247	chr3:126560247:T:TA
126560672	chr3:126560672:TTTTTC:T
126560734	chr3:126560734:T:C
126560955	chr3:126560955:G:A
126561109	chr3:126561109:G:A
126561497	chr3:126561497:G:A
126561537	chr3:126561537:A:G
126561980	chr3:126561980:A:G
126562391	chr3:126562391:A:C
126562755	chr3:126562755:A:T
126562870	chr3:126562870:T:C
126563025	chr3:126563025:C:T
126563026	chr3:126563026:C:T
126563027	chr3:126563027:G:A
126563217	chr3:126563217:C:T
126563342	chr3:126563342:T:G
126563853	chr3:126563853:G:C
126563949	chr3:126563949:C:T
126564162	chr3:126564162:G:A
126564167	chr3:126564167:T:C
126564236	chr3:126564236:T:G
126564411	chr3:126564411:T:C
126564753	chr3:126564753:G:A
126565070	chr3:126565070:T:C
126565142	chr3:126565142:C:T
126565371	chr3:126565371:GA:G
126565798	chr3:126565798:C:T
126565948	chr3:126565948:G:A
126566090	chr3:126566090:C:T
126566382	chr3:126566382:CCTTTCATG:C
126566545	chr3:126566545:TA:T
126566596	chr3:126566596:A:T
126566618	chr3:126566618:G:T
126566835	chr3:126566835:T:A
126566911	chr3:126566911:G:T
126566912	chr3:126566912:C:T
126566916	chr3:126566916:A:G
126567370	chr3:126567370:G:A
126567532	chr3:126567532:A:G
126567667	chr3:126567667:G:A
126567917	chr3:126567917:G:A
126568019	chr3:126568019:A:G
126568175	chr3:126568175:G:A
126568238	chr3:126568238:C:T
126568378	chr3:126568378:C:T
126569544	chr3:126569544:C:T
126569931	chr3:126569931:G:A
126570248	chr3:126570248:T:C
126570363	chr3:126570363:G:A
126570583	chr3:126570583:G:T
126570912	chr3:126570912:A:G
126570928	chr3:126570928:T:C
126570954	chr3:126570954:T:C
126571179	chr3:126571179:G:A
126571181	chr3:126571181:G:A
126571665	chr3:126571665:AGGC:A
126571686	chr3:126571686:C:T
126572455	chr3:126572455:C:A
126572654	chr3:126572654:A:G
126572757	chr3:126572757:T:C
126573860	chr3:126573860:T:C
126574253	chr3:126574253:A:G
126574315	chr3:126574315:T:A
126574321	chr3:126574321:C:T
126574666	chr3:126574666:C:G
126575556	chr3:126575556:C:A
126575772	chr3:126575772:C:T
126575796	chr3:126575796:G:T
126575855	chr3:126575855:C:T
126575882	chr3:126575882:A:G
126575988	chr3:126575988:A:G
126576097	chr3:126576097:C:T
126576219	chr3:126576219:C:T
126576232	chr3:126576232:T:C
126576320	chr3:126576320:C:T
126576322	chr3:126576322:C:T
126576392	chr3:126576392:C:CA
126576491	chr3:126576491:G:GA
126576895	chr3:126576895:C:T
126577009	chr3:126577009:C:T
126577102	chr3:126577102:G:A
126577159	chr3:126577159:G:A
126577573	chr3:126577573:C:T
126577688	chr3:126577688:G:C
126578044	chr3:126578044:T:A
126578163	chr3:126578163:T:C
126578225	chr3:126578225:C:T
126578227	chr3:126578227:G:C
126578240	chr3:126578240:G:A
126579002	chr3:126579002:C:T
126579021	chr3:126579021:C:A
126579162	chr3:126579162:C:T
126579660	chr3:126579660:C:T
126580078	chr3:126580078:ACT:A
126580193	chr3:126580193:T:A
126580436	chr3:126580436:G:A
126580776	chr3:126580776:T:C
126580834	chr3:126580834:G:A
126580911	chr3:126580911:C:T
126580914	chr3:126580914:C:A
126581974	chr3:126581974:G:A
126582002	chr3:126582002:C:T
126582165	chr3:126582165:T:C
126582175	chr3:126582175:T:G
126582247	chr3:126582247:C:A
126582436	chr3:126582436:CA:C
126582628	chr3:126582628:A:G
126583029	chr3:126583029:A:T
126583077	chr3:126583077:G:T
126583319	chr3:126583319:T:C
126583403	chr3:126583403:GA:G
126583706	chr3:126583706:C:T
126583718	chr3:126583718:A:C
126583727	chr3:126583727:G:C
126584383	chr3:126584383:T:A
126584404	chr3:126584404:G:A
126584909	chr3:126584909:C:T
126585152	chr3:126585152:T:G
126585310	chr3:126585310:G:A
126585463	chr3:126585463:A:G
126585827	chr3:126585827:AC:A
126585928	chr3:126585928:G:A
126586100	chr3:126586100:C:T
126586297	chr3:126586297:C:T
126586542	chr3:126586542:T:C
126587059	chr3:126587059:C:T
126587140	chr3:126587140:C:T
126587146	chr3:126587146:T:C
126587905	chr3:126587905:C:T
126588129	chr3:126588129:C:CT
126588147	chr3:126588147:G:A
126588289	chr3:126588289:T:G
126588644	chr3:126588644:T:C
126588741	chr3:126588741:C:G
126588822	chr3:126588822:TATCCCCTTTATC:T
126589037	chr3:126589037:C:T
126589111	chr3:126589111:T:C
126589276	chr3:126589276:A:G
126590130	chr3:126590130:C:T
126590427	chr3:126590427:A:C
126590603	chr3:126590603:C:A
126590972	chr3:126590972:G:A
126590987	chr3:126590987:T:C
126591028	chr3:126591028:T:C
126591265	chr3:126591265:G:C
126591271	chr3:126591271:G:T
126591941	chr3:126591941:G:A
126592791	chr3:126592791:C:T
126592942	chr3:126592942:G:A
126593113	chr3:126593113:G:A
126593296	chr3:126593296:C:T
126593414	chr3:126593414:A:C
126593549	chr3:126593549:T:TGG
126593694	chr3:126593694:G:A
126593763	chr3:126593763:G:C
126593872	chr3:126593872:A:C
126593992	chr3:126593992:A:G
126594125	chr3:126594125:C:T
126594186	chr3:126594186:G:T
126594294	chr3:126594294:A:G
126594536	chr3:126594536:C:T
126595469	chr3:126595469:C:A
126595714	chr3:126595714:C:T
126596437	chr3:126596437:G:T
126596609	chr3:126596609:G:C
126597368	chr3:126597368:C:T
126597575	chr3:126597575:A:G
126597745	chr3:126597745:CAT:C
126598152	chr3:126598152:C:T
126598233	chr3:126598233:A:G
126598395	chr3:126598395:T:C
126599675	chr3:126599675:G:C
126600608	chr3:126600608:G:A
126600881	chr3:126600881:T:C
126601014	chr3:126601014:G:T
126601117	chr3:126601117:G:A
126601333	chr3:126601333:T:G
126601356	chr3:126601356:A:T
126601582	chr3:126601582:T:C
126602703	chr3:126602703:C:T
126603010	chr3:126603010:T:C
126604378	chr3:126604378:G:T
126604655	chr3:126604655:C:A
126604698	chr3:126604698:T:C
126604834	chr3:126604834:T:C
126604848	chr3:126604848:G:A
126604859	chr3:126604859:A:G
126605017	chr3:126605017:G:A
126605092	chr3:126605092:G:A
126605205	chr3:126605205:C:A
126605356	chr3:126605356:C:T
126606367	chr3:126606367:G:C
126607446	chr3:126607446:G:A
126607658	chr3:126607658:C:T
126607662	chr3:126607662:G:A
126607663	chr3:126607663:C:T
126608256	chr3:126608256:G:A
126608435	chr3:126608435:G:A
126609012	chr3:126609012:G:C
126609175	chr3:126609175:C:T
126609196	chr3:126609196:T:C
126609248	chr3:126609248:C:T
126609258	chr3:126609258:A:G
126609717	chr3:126609717:G:A
126609890	chr3:126609890:C:T
126609902	chr3:126609902:A:G
126610087	chr3:126610087:C:T
126610394	chr3:126610394:T:C
126610434	chr3:126610434:A:G
126611067	chr3:126611067:A:G
126611321	chr3:126611321:T:C
126611432	chr3:126611432:G:A
126611827	chr3:126611827:C:T
126611922	chr3:126611922:A:G
126611940	chr3:126611940:G:T
126612457	chr3:126612457:C:A
126612710	chr3:126612710:T:C
126613283	chr3:126613283:C:T
126613383	chr3:126613383:T:C
126613556	chr3:126613556:A:G
126613949	chr3:126613949:T:C
126614210	chr3:126614210:C:T
126614914	chr3:126614914:T:C
126614957	chr3:126614957:T:C
126614981	chr3:126614981:C:G
126616017	chr3:126616017:G:A
126616029	chr3:126616029:A:G
126616137	chr3:126616137:T:C
126616308	chr3:126616308:C:A
126617617	chr3:126617617:C:T
126617650	chr3:126617650:G:C
126618431	chr3:126618431:T:C
126619154	chr3:126619154:G:C
126619637	chr3:126619637:G:A
126619681	chr3:126619681:T:C
126620967	chr3:126620967:C:T
126621054	chr3:126621054:G:A
126621111	chr3:126621111:C:T
126621710	chr3:126621710:G:A
126621949	chr3:126621949:T:G
126622441	chr3:126622441:T:C
126623257	chr3:126623257:G:C
126623587	chr3:126623587:G:A
126623666	chr3:126623666:C:T
126624070	chr3:126624070:A:G
126624514	chr3:126624514:G:A
126624656	chr3:126624656:T:G
126624830	chr3:126624830:A:G
126625140	chr3:126625140:A:T
126625433	chr3:126625433:G:T
126625531	chr3:126625531:C:T
126625730	chr3:126625730:A:C
126625837	chr3:126625837:G:A
126626093	chr3:126626093:T:G
126627144	chr3:126627144:C:G
126627346	chr3:126627346:A:G
126627358	chr3:126627358:A:G
126627400	chr3:126627400:C:T
126627577	chr3:126627577:G:T
126627703	chr3:126627703:C:T
126627741	chr3:126627741:T:G
126628075	chr3:126628075:A:C
126628250	chr3:126628250:T:C
126628793	chr3:126628793:G:C
126628898	chr3:126628898:T:C
126629244	chr3:126629244:C:T
126629349	chr3:126629349:T:C
126629488	chr3:126629488:G:A
126629948	chr3:126629948:A:G
126630614	chr3:126630614:A:G
126630681	chr3:126630681:A:G
126631046	chr3:126631046:T:G
126631527	chr3:126631527:C:T
126631688	chr3:126631688:C:T
126632296	chr3:126632296:G:A
126632469	chr3:126632469:C:T
126633199	chr3:126633199:T:G
126633268	chr3:126633268:A:C
126633807	chr3:126633807:G:A
126633833	chr3:126633833:A:G
126634271	chr3:126634271:G:T
126634320	chr3:126634320:C:T
126634555	chr3:126634555:C:T
126634902	chr3:126634902:G:A
126635160	chr3:126635160:T:C
126635302	chr3:126635302:A:G
126635415	chr3:126635415:A:G
126635527	chr3:126635527:A:G
126635534	chr3:126635534:C:T
126635775	chr3:126635775:T:C
126636045	chr3:126636045:C:T
126636175	chr3:126636175:C:A
126636475	chr3:126636475:C:A
126636656	chr3:126636656:A:G
126636716	chr3:126636716:T:C
126637253	chr3:126637253:C:T
126637354	chr3:126637354:A:C
126637527	chr3:126637527:G:C
126637565	chr3:126637565:T:A
126637566	chr3:126637566:C:A
126637704	chr3:126637704:C:T
126637799	chr3:126637799:C:T
126638456	chr3:126638456:G:A
126639721	chr3:126639721:C:A
126639848	chr3:126639848:C:T
126639950	chr3:126639950:G:A
126639972	chr3:126639972:C:T
126641195	chr3:126641195:C:T
126641584	chr3:126641584:T:C
126642761	chr3:126642761:G:C
126642792	chr3:126642792:A:T
126642832	chr3:126642832:T:C
126643462	chr3:126643462:G:T
126644006	chr3:126644006:G:A
126644595	chr3:126644595:C:T
126645009	chr3:126645009:T:G
126645074	chr3:126645074:C:A
126646139	chr3:126646139:T:C
126646284	chr3:126646284:C:CT
126646473	chr3:126646473:T:C
126647574	chr3:126647574:C:T
126648064	chr3:126648064:T:A
126648322	chr3:126648322:A:G
126648377	chr3:126648377:A:G
126648501	chr3:126648501:T:C
126648753	chr3:126648753:T:C
126648797	chr3:126648797:T:C
126649570	chr3:126649570:T:C
126650524	chr3:126650524:C:G
126651220	chr3:126651220:G:C
126651266	chr3:126651266:C:T
126651323	chr3:126651323:T:C
126651391	chr3:126651391:A:G
126651933	chr3:126651933:A:T
126651990	chr3:126651990:T:C
126652021	chr3:126652021:G:A
126652131	chr3:126652131:T:C
126652140	chr3:126652140:C:T
126652994	chr3:126652994:T:A
126653600	chr3:126653600:C:G
126654076	chr3:126654076:G:A
126654432	chr3:126654432:G:A
126654928	chr3:126654928:G:A
126655151	chr3:126655151:A:G
126655652	chr3:126655652:T:G
126655696	chr3:126655696:G:A
126656012	chr3:126656012:A:G
126656038	chr3:126656038:A:G
126656077	chr3:126656077:GA:G
126656702	chr3:126656702:G:C
126656809	chr3:126656809:G:A
126656909	chr3:126656909:G:T
126657004	chr3:126657004:C:T
126657026	chr3:126657026:G:A
126657112	chr3:126657112:G:A
126657123	chr3:126657123:C:T
126657446	chr3:126657446:T:C
126657469	chr3:126657469:G:C
126658006	chr3:126658006:G:C
126658290	chr3:126658290:C:T
126658656	chr3:126658656:T:C
126658752	chr3:126658752:A:T
126659135	chr3:126659135:C:T
126659160	chr3:126659160:G:A
126659184	chr3:126659184:G:A
126659603	chr3:126659603:G:A
126659679	chr3:126659679:G:A
126659804	chr3:126659804:C:T
126660002	chr3:126660002:G:A
126660098	chr3:126660098:G:A
126660116	chr3:126660116:C:T
126660176	chr3:126660176:C:T
126660225	chr3:126660225:A:G
126660353	chr3:126660353:G:A
126660695	chr3:126660695:C:T
126660771	chr3:126660771:C:T
126660809	chr3:126660809:G:A
126661264	chr3:126661264:C:T
126661442	chr3:126661442:A:G
126662115	chr3:126662115:A:G
126662217	chr3:126662217:C:A
126662423	chr3:126662423:G:A
126662574	chr3:126662574:T:C
126662724	chr3:126662724:T:C
126663131	chr3:126663131:T:C
126663829	chr3:126663829:G:GC
126663849	chr3:126663849:T:C
126663884	chr3:126663884:C:T
126664096	chr3:126664096:G:A
126664122	chr3:126664122:A:T
126664452	chr3:126664452:C:T
126664517	chr3:126664517:G:A
126664584	chr3:126664584:G:T
126665088	chr3:126665088:G:T
126665303	chr3:126665303:G:A
126665374	chr3:126665374:T:A
126665621	chr3:126665621:A:C
126665641	chr3:126665641:G:A
126665643	chr3:126665643:G:A
126666002	chr3:126666002:G:A
126666045	chr3:126666045:G:A
126666224	chr3:126666224:C:T
126666227	chr3:126666227:G:A
126666247	chr3:126666247:GC:G
126666549	chr3:126666549:A:G
126667030	chr3:126667030:GA:G
126667223	chr3:126667223:A:T
126668238	chr3:126668238:C:T
126668304	chr3:126668304:T:C
126668410	chr3:126668410:T:A
126668656	chr3:126668656:A:G
126669032	chr3:126669032:G:A
126669262	chr3:126669262:C:T
126669680	chr3:126669680:A:G
126669742	chr3:126669742:C:T
126670245	chr3:126670245:T:C
126670344	chr3:126670344:A:G
126671342	chr3:126671342:G:T
126671479	chr3:126671479:G:A
126672202	chr3:126672202:G:A
126672544	chr3:126672544:TG:T
126672602	chr3:126672602:G:A
126673055	chr3:126673055:A:G
126673400	chr3:126673400:C:G
126673419	chr3:126673419:C:T
126673463	chr3:126673463:A:G
126673841	chr3:126673841:A:C
126673983	chr3:126673983:C:A
126674069	chr3:126674069:T:C
126674364	chr3:126674364:T:C
126674403	chr3:126674403:A:G
126674470	chr3:126674470:A:G
126674698	chr3:126674698:T:G
126674815	chr3:126674815:T:C
126675003	chr3:126675003:G:A
126675030	chr3:126675030:G:A
126675156	chr3:126675156:C:T
126675182	chr3:126675182:C:T
126675186	chr3:126675186:A:C
126675252	chr3:126675252:G:A
126675564	chr3:126675564:G:A
126675589	chr3:126675589:T:C
126675711	chr3:126675711:A:C
126675898	chr3:126675898:G:A
126675916	chr3:126675916:T:C
126676126	chr3:126676126:G:A
126676152	chr3:126676152:T:C
126676178	chr3:126676178:T:TA
126676294	chr3:126676294:AAG:A
126676417	chr3:126676417:T:G
126676451	chr3:126676451:C:T
126676710	chr3:126676710:G:A
126676778	chr3:126676778:A:G
126676812	chr3:126676812:G:A
126676813	chr3:126676813:C:T
126676856	chr3:126676856:A:G
126677195	chr3:126677195:C:T
126677270	chr3:126677270:T:C
126677415	chr3:126677415:G:A
126677503	chr3:126677503:A:G
126677896	chr3:126677896:T:C
126678262	chr3:126678262:A:G
126678643	chr3:126678643:C:G
126678750	chr3:126678750:T:C
126679158	chr3:126679158:C:G
126679316	chr3:126679316:C:T
126679929	chr3:126679929:C:T
126679986	chr3:126679986:T:C
126680507	chr3:126680507:C:T
126680596	chr3:126680596:A:G
126680650	chr3:126680650:C:T
126680744	chr3:126680744:C:T
126680882	chr3:126680882:G:A
126681205	chr3:126681205:C:T
126681316	chr3:126681316:C:A
126681468	chr3:126681468:T:C
126682813	chr3:126682813:G:C
126683031	chr3:126683031:C:G
126683674	chr3:126683674:G:A
126684524	chr3:126684524:C:T
126684932	chr3:126684932:G:GGCAAAAGT
126684933	chr3:126684933:G:GCAAAAGTA
126685131	chr3:126685131:C:T
126685386	chr3:126685386:G:A
126685951	chr3:126685951:G:A
126686094	chr3:126686094:C:T
126686216	chr3:126686216:G:C
126686330	chr3:126686330:T:C
126686505	chr3:126686505:G:A
126687093	chr3:126687093:A:T
126687123	chr3:126687123:G:A
126687344	chr3:126687344:A:G
126687397	chr3:126687397:G:A
126687562	chr3:126687562:A:T
126687749	chr3:126687749:G:A
126687874	chr3:126687874:T:G
126687911	chr3:126687911:A:C
126687988	chr3:126687988:G:A
126688237	chr3:126688237:A:G
126688371	chr3:126688371:T:G
126688474	chr3:126688474:A:C
126688549	chr3:126688549:T:G
126688834	chr3:126688834:G:C
126688907	chr3:126688907:G:A
126689052	chr3:126689052:G:A
126689074	chr3:126689074:G:A
126689461	chr3:126689461:T:C
126689668	chr3:126689668:G:A
126690584	chr3:126690584:G:A
126691821	chr3:126691821:A:G
126691834	chr3:126691834:A:C
126692003	chr3:126692003:T:C
126692065	chr3:126692065:C:G
126692191	chr3:126692191:G:A
126692724	chr3:126692724:C:T
126693070	chr3:126693070:A:T
126693417	chr3:126693417:C:T
126693444	chr3:126693444:C:G
126693492	chr3:126693492:G:A
126693666	chr3:126693666:T:A
126693727	chr3:126693727:G:T
126693850	chr3:126693850:G:A
126694714	chr3:126694714:G:A
126695223	chr3:126695223:T:C
126695685	chr3:126695685:G:T
126695837	chr3:126695837:T:A
126696074	chr3:126696074:A:T
126696279	chr3:126696279:T:C
126696554	chr3:126696554:G:A
126696689	chr3:126696689:G:C
126697731	chr3:126697731:T:A
126697751	chr3:126697751:A:G
126697821	chr3:126697821:G:A
126697892	chr3:126697892:T:G
126697900	chr3:126697900:A:G
126697905	chr3:126697905:C:T
126698081	chr3:126698081:C:A
126698256	chr3:126698256:A:G
126698545	chr3:126698545:G:C
126698916	chr3:126698916:A:C
126699397	chr3:126699397:T:C
126699435	chr3:126699435:C:T
126699481	chr3:126699481:T:A
126699520	chr3:126699520:C:A
126699537	chr3:126699537:T:A
126699903	chr3:126699903:A:G
126700352	chr3:126700352:A:G
126700962	chr3:126700962:T:C
126700963	chr3:126700963:C:T
126701051	chr3:126701051:A:T
126701328	chr3:126701328:T:C
126702502	chr3:126702502:G:A
126702781	chr3:126702781:A:T
126702916	chr3:126702916:G:C
126704594	chr3:126704594:G:C
126704841	chr3:126704841:G:T
126705653	chr3:126705653:G:A
126706758	chr3:126706758:G:A
126706818	chr3:126706818:C:T
126706917	chr3:126706917:C:G
126707358	chr3:126707358:G:A
126707568	chr3:126707568:C:G
126707595	chr3:126707595:C:T
126707688	chr3:126707688:C:T
126707718	chr3:126707718:C:T
126708098	chr3:126708098:C:G
126709688	chr3:126709688:A:G
126709713	chr3:126709713:G:A
126709936	chr3:126709936:C:T
126709990	chr3:126709990:G:A
126710319	chr3:126710319:G:A
126710657	chr3:126710657:T:C
126711040	chr3:126711040:G:T
126711372	chr3:126711372:A:C
126711405	chr3:126711405:T:C
126712007	chr3:126712007:A:G
126712147	chr3:126712147:A:G
126712201	chr3:126712201:G:C
126712457	chr3:126712457:A:G
126712952	chr3:126712952:C:T
126713010	chr3:126713010:G:A
126713260	chr3:126713260:T:C
126713482	chr3:126713482:T:C
126713530	chr3:126713530:C:A
126713549	chr3:126713549:G:A
126714251	chr3:126714251:G:A
126714482	chr3:126714482:G:A
126714558	chr3:126714558:C:T
126714758	chr3:126714758:G:A
126715172	chr3:126715172:A:G
126715289	chr3:126715289:C:T
126715306	chr3:126715306:C:G
126716070	chr3:126716070:C:T
126716263	chr3:126716263:T:C
126716498	chr3:126716498:C:G
126716588	chr3:126716588:G:A
126716648	chr3:126716648:A:C
126716798	chr3:126716798:G:A
126716916	chr3:126716916:T:C
126717132	chr3:126717132:A:G
126717523	chr3:126717523:A:G
126717841	chr3:126717841:C:T
126717996	chr3:126717996:G:A
126718062	chr3:126718062:A:T
126718172	chr3:126718172:A:G
126718507	chr3:126718507:T:C
126719473	chr3:126719473:C:G
126719677	chr3:126719677:C:T
126719716	chr3:126719716:TG:T
126719850	chr3:126719850:C:T
126720062	chr3:126720062:G:A
126720689	chr3:126720689:G:A
126721171	chr3:126721171:G:A
126721610	chr3:126721610:A:T
126721842	chr3:126721842:A:G
126722291	chr3:126722291:G:A
126722414	chr3:126722414:C:T
126723158	chr3:126723158:T:C
126723434	chr3:126723434:C:T
126723809	chr3:126723809:T:G
126724256	chr3:126724256:A:C
126724328	chr3:126724328:A:G
126724736	chr3:126724736:A:G
126725273	chr3:126725273:T:C
126725274	chr3:126725274:A:G
126725280	chr3:126725280:C:T
126725406	chr3:126725406:A:G
126726038	chr3:126726038:A:T
126726039	chr3:126726039:A:G
126726538	chr3:126726538:G:A
126726578	chr3:126726578:G:C
126726614	chr3:126726614:G:C
126726627	chr3:126726627:A:G
126727467	chr3:126727467:A:G
126727592	chr3:126727592:C:T
126727730	chr3:126727730:G:A
126727761	chr3:126727761:C:A
126727791	chr3:126727791:G:A
126728860	chr3:126728860:G:A
126728995	chr3:126728995:A:G
126729246	chr3:126729246:T:C
126729363	chr3:126729363:C:T
126729432	chr3:126729432:A:C
126729478	chr3:126729478:A:G
126729598	chr3:126729598:C:T
126729601	chr3:126729601:A:G
126729670	chr3:126729670:T:C
126729779	chr3:126729779:T:C
126729824	chr3:126729824:G:T
126730046	chr3:126730046:C:T
126730213	chr3:126730213:A:G
126730214	chr3:126730214:C:A
126730880	chr3:126730880:A:G
126731982	chr3:126731982:G:A
126732610	chr3:126732610:T:C
126732962	chr3:126732962:G:A
126732967	chr3:126732967:C:T
126733094	chr3:126733094:G:T
126733290	chr3:126733290:C:T
126733294	chr3:126733294:G:C
126733534	chr3:126733534:G:A
126734218	chr3:126734218:C:T
126734345	chr3:126734345:G:A
126734605	chr3:126734605:G:T
126734881	chr3:126734881:A:G
126734992	chr3:126734992:G:A
126735920	chr3:126735920:G:A
126736191	chr3:126736191:G:A
126736264	chr3:126736264:G:A
126736536	chr3:126736536:T:G
126738055	chr3:126738055:C:G
126738433	chr3:126738433:G:A
126739281	chr3:126739281:A:G
126739730	chr3:126739730:T:A
126740505	chr3:126740505:A:C
126740556	chr3:126740556:C:G
126740796	chr3:126740796:G:A
126741267	chr3:126741267:A:T
126742027	chr3:126742027:T:A
126743534	chr3:126743534:G:A
126743554	chr3:126743554:A:AG
126743594	chr3:126743594:T:A
126743778	chr3:126743778:G:C
126743956	chr3:126743956:G:A
126744610	chr3:126744610:C:T
126745467	chr3:126745467:A:G
126745597	chr3:126745597:G:A
126745994	chr3:126745994:C:A
126746273	chr3:126746273:C:T
126747622	chr3:126747622:A:G
126747754	chr3:126747754:T:C
126748360	chr3:126748360:C:T
126748366	chr3:126748366:G:A
126748880	chr3:126748880:T:C
126749996	chr3:126749996:C:T
126750242	chr3:126750242:A:C
126750779	chr3:126750779:C:T
126753343	chr3:126753343:C:A
126754467	chr3:126754467:G:A
126754552	chr3:126754552:G:A
126755325	chr3:126755325:A:G
126755865	chr3:126755865:TGTGTAGACACAGACATTC:T
126756319	chr3:126756319:G:T
126756651	chr3:126756651:C:T
126756807	chr3:126756807:A:G
126757940	chr3:126757940:A:G
126758312	chr3:126758312:A:G
126758421	chr3:126758421:T:TA
126759085	chr3:126759085:C:T
126759415	chr3:126759415:A:G
126759468	chr3:126759468:C:G
126760443	chr3:126760443:G:A
126761684	chr3:126761684:C:T
126761697	chr3:126761697:G:A
126761911	chr3:126761911:G:A
126762528	chr3:126762528:T:G
126762838	chr3:126762838:A:G
126762870	chr3:126762870:A:G
126763013	chr3:126763013:C:T
126763504	chr3:126763504:T:A
126763786	chr3:126763786:A:G
126763818	chr3:126763818:G:A
126764313	chr3:126764313:A:G
126764360	chr3:126764360:C:T
126764424	chr3:126764424:G:A
126764681	chr3:126764681:T:C
126764953	chr3:126764953:C:T
126765345	chr3:126765345:GGC:G
126766355	chr3:126766355:C:T
126766541	chr3:126766541:C:T
126766572	chr3:126766572:C:T
126767158	chr3:126767158:G:A
126767229	chr3:126767229:A:G
126767230	chr3:126767230:T:C
126767242	chr3:126767242:G:A
126767669	chr3:126767669:T:G
126768102	chr3:126768102:G:A
126768149	chr3:126768149:G:A
126768187	chr3:126768187:C:T
126768204	chr3:126768204:T:C
126768278	chr3:126768278:C:G
126768528	chr3:126768528:A:G
126768538	chr3:126768538:T:C
126768619	chr3:126768619:A:G
126768837	chr3:126768837:A:G
126769293	chr3:126769293:T:C
126769458	chr3:126769458:C:T
126769487	chr3:126769487:G:T
126770622	chr3:126770622:C:T
126770640	chr3:126770640:G:A
126770689	chr3:126770689:G:A
126770917	chr3:126770917:T:C
126771067	chr3:126771067:T:C
126772012	chr3:126772012:TG:T
126772050	chr3:126772050:A:AG
126772304	chr3:126772304:T:C
126772311	chr3:126772311:C:T
126772572	chr3:126772572:G:C
126772903	chr3:126772903:C:G
126773065	chr3:126773065:C:T
126773196	chr3:126773196:C:G
126773581	chr3:126773581:G:T
126773609	chr3:126773609:T:C
126773611	chr3:126773611:T:C
126773768	chr3:126773768:G:A
126774031	chr3:126774031:T:C
126774186	chr3:126774186:A:G
126774199	chr3:126774199:G:A
126774260	chr3:126774260:A:G
126774556	chr3:126774556:G:T
126774975	chr3:126774975:C:T
126775619	chr3:126775619:C:T
126775693	chr3:126775693:T:C
126775774	chr3:126775774:C:T
126775917	chr3:126775917:A:G
126775993	chr3:126775993:G:A
126776111	chr3:126776111:A:G
126776168	chr3:126776168:A:G
126776207	chr3:126776207:T:C
126776638	chr3:126776638:G:A
126777077	chr3:126777077:A:G
126777217	chr3:126777217:GT:G
126777223	chr3:126777223:A:T
126777225	chr3:126777225:A:T
126777247	chr3:126777247:A:G
126778064	chr3:126778064:T:A
126778079	chr3:126778079:C:T
126778346	chr3:126778346:A:G
126778551	chr3:126778551:TTATA:T
126778994	chr3:126778994:T:C
126779298	chr3:126779298:G:A
126779867	chr3:126779867:A:G
126779912	chr3:126779912:G:A
126780120	chr3:126780120:A:G
126780231	chr3:126780231:T:G
126781265	chr3:126781265:G:A
126781583	chr3:126781583:G:C
126781683	chr3:126781683:A:C
126781892	chr3:126781892:G:A
126781929	chr3:126781929:G:A
126782532	chr3:126782532:G:A
126782658	chr3:126782658:C:T
126782933	chr3:126782933:A:G
126783832	chr3:126783832:C:T
126783868	chr3:126783868:A:C
126785422	chr3:126785422:A:G
126785490	chr3:126785490:A:G
126785837	chr3:126785837:A:G
126785997	chr3:126785997:G:A
126786106	chr3:126786106:C:T
126786153	chr3:126786153:G:A
126786156	chr3:126786156:T:C
126786425	chr3:126786425:C:G
126786469	chr3:126786469:C:T
126786606	chr3:126786606:T:G
126786654	chr3:126786654:C:T
126786701	chr3:126786701:A:T
126787231	chr3:126787231:T:A
126787400	chr3:126787400:A:G
126787858	chr3:126787858:C:G
126788035	chr3:126788035:A:AG
126788243	chr3:126788243:A:T
126788248	chr3:126788248:C:T
126788370	chr3:126788370:C:T
126788445	chr3:126788445:C:T
126788552	chr3:126788552:G:A
126788565	chr3:126788565:T:G
126788646	chr3:126788646:G:GT
126788828	chr3:126788828:C:A
126788917	chr3:126788917:A:T
126789105	chr3:126789105:G:C
126789290	chr3:126789290:T:C
126789338	chr3:126789338:C:T
126789408	chr3:126789408:T:A
126789520	chr3:126789520:G:T
126789756	chr3:126789756:G:A
126789901	chr3:126789901:T:TG
126789993	chr3:126789993:T:G
126790033	chr3:126790033:C:A
126791307	chr3:126791307:A:T
126791442	chr3:126791442:A:C
126791600	chr3:126791600:G:A
126791856	chr3:126791856:C:T
126791891	chr3:126791891:A:G
126792651	chr3:126792651:G:A
126793438	chr3:126793438:G:A
126793819	chr3:126793819:T:A
126794511	chr3:126794511:C:T
126794574	chr3:126794574:G:A
126795007	chr3:126795007:G:T
126795520	chr3:126795520:A:G
126795721	chr3:126795721:T:C
126795748	chr3:126795748:C:G
126796207	chr3:126796207:G:A
126796343	chr3:126796343:C:A
126796391	chr3:126796391:C:G
126796710	chr3:126796710:T:C
126797057	chr3:126797057:T:G
126797819	chr3:126797819:T:C
126797920	chr3:126797920:C:T
126797937	chr3:126797937:G:A
126797980	chr3:126797980:G:A
126798001	chr3:126798001:C:T
126798312	chr3:126798312:A:G
126798363	chr3:126798363:T:G
126798500	chr3:126798500:T:C
126798722	chr3:126798722:G:T
126799065	chr3:126799065:A:G
126799205	chr3:126799205:A:G
126799273	chr3:126799273:C:T
126799791	chr3:126799791:C:T
126800196	chr3:126800196:T:C
126800281	chr3:126800281:T:C
126800607	chr3:126800607:C:T
126800781	chr3:126800781:A:G
126800994	chr3:126800994:C:T
126801491	chr3:126801491:C:T
126801518	chr3:126801518:C:T
126801835	chr3:126801835:T:G
126801850	chr3:126801850:C:T
126801896	chr3:126801896:C:T
126801988	chr3:126801988:T:C
126802007	chr3:126802007:T:A
126802048	chr3:126802048:C:T
126802195	chr3:126802195:C:T
126802700	chr3:126802700:G:C
126802863	chr3:126802863:C:G
126802868	chr3:126802868:A:G
126802904	chr3:126802904:G:A
126803018	chr3:126803018:G:T
126803237	chr3:126803237:G:A
126803245	chr3:126803245:T:C
126803781	chr3:126803781:C:T
126804321	chr3:126804321:C:T
126804440	chr3:126804440:C:T
126804547	chr3:126804547:G:T
126804732	chr3:126804732:CA:C
126805045	chr3:126805045:G:A
126805139	chr3:126805139:A:G
126805514	chr3:126805514:A:G
126805908	chr3:126805908:A:G
126806293	chr3:126806293:C:A
126807198	chr3:126807198:A:T
126807234	chr3:126807234:C:T
126807242	chr3:126807242:C:A
126807346	chr3:126807346:T:C
126807412	chr3:126807412:T:G
126807423	chr3:126807423:T:C
126807425	chr3:126807425:T:C
126807516	chr3:126807516:T:G
126807601	chr3:126807601:A:G
126808132	chr3:126808132:G:A
126808228	chr3:126808228:C:T
126808403	chr3:126808403:G:A
126808630	chr3:126808630:A:G
126808994	chr3:126808994:C:G
126809054	chr3:126809054:C:T
126810098	chr3:126810098:C:T
126810123	chr3:126810123:T:TA
126810720	chr3:126810720:T:A
126810961	chr3:126810961:G:A
126811963	chr3:126811963:T:C
126812371	chr3:126812371:A:G
126812488	chr3:126812488:A:G
126812740	chr3:126812740:A:G
126813510	chr3:126813510:T:G
126815001	chr3:126815001:G:A
126815212	chr3:126815212:T:G
126815870	chr3:126815870:C:T
126815983	chr3:126815983:C:T
126816440	chr3:126816440:C:T
126816496	chr3:126816496:G:A
126816858	chr3:126816858:C:T
126816972	chr3:126816972:T:C
126817088	chr3:126817088:C:T
126817208	chr3:126817208:G:A
126819027	chr3:126819027:G:C
126819314	chr3:126819314:T:C
126819757	chr3:126819757:G:A
126819852	chr3:126819852:T:A
126819893	chr3:126819893:G:A
126820110	chr3:126820110:T:C
126820275	chr3:126820275:T:A
126820819	chr3:126820819:T:C
126820898	chr3:126820898:G:A
126821258	chr3:126821258:T:C
126821438	chr3:126821438:C:T
126821443	chr3:126821443:G:T
126821595	chr3:126821595:A:G
126822235	chr3:126822235:TG:T
126822624	chr3:126822624:G:T
126822809	chr3:126822809:C:T
126822957	chr3:126822957:G:A
126824281	chr3:126824281:G:A
126824464	chr3:126824464:A:G
126824903	chr3:126824903:T:C
126825385	chr3:126825385:G:A
126825428	chr3:126825428:G:A
126825747	chr3:126825747:C:A
126825871	chr3:126825871:C:T
126825886	chr3:126825886:G:A
126826045	chr3:126826045:A:G
126826685	chr3:126826685:A:G
126826808	chr3:126826808:G:A
126828798	chr3:126828798:G:A
126829240	chr3:126829240:G:A
126829614	chr3:126829614:G:A
126829643	chr3:126829643:G:A
126829648	chr3:126829648:T:C
126829826	chr3:126829826:G:A
126830047	chr3:126830047:G:A
126830157	chr3:126830157:G:T
126830246	chr3:126830246:A:G
126830722	chr3:126830722:C:T
126831322	chr3:126831322:G:T
126831441	chr3:126831441:T:C
126831617	chr3:126831617:G:A
126831755	chr3:126831755:C:T
126832056	chr3:126832056:T:C
126832286	chr3:126832286:T:G
126832899	chr3:126832899:A:G
126833042	chr3:126833042:T:C
126833263	chr3:126833263:G:A
126833329	chr3:126833329:C:T
126833494	chr3:126833494:C:T
126833558	chr3:126833558:C:T
126834305	chr3:126834305:A:C
126834615	chr3:126834615:C:T
126834791	chr3:126834791:A:G
126834800	chr3:126834800:C:T
126834889	chr3:126834889:A:G
126834950	chr3:126834950:G:A
126835021	chr3:126835021:G:A
126835367	chr3:126835367:C:T
126835441	chr3:126835441:G:A
126835521	chr3:126835521:A:ACACCTGGC
126835665	chr3:126835665:T:C
126835713	chr3:126835713:C:T
126836676	chr3:126836676:G:A
126836701	chr3:126836701:G:A
126836936	chr3:126836936:G:A
126838003	chr3:126838003:G:A
126838346	chr3:126838346:T:C
126838406	chr3:126838406:T:C
126838574	chr3:126838574:C:T
126838626	chr3:126838626:G:A
126838817	chr3:126838817:A:G
126838879	chr3:126838879:T:C
126839042	chr3:126839042:C:T
126839213	chr3:126839213:T:C
126839254	chr3:126839254:C:T
126839412	chr3:126839412:T:G
126839987	chr3:126839987:C:T
126840067	chr3:126840067:C:G
126840998	chr3:126840998:T:C
126841178	chr3:126841178:AATG:A
126841366	chr3:126841366:C:T
126841509	chr3:126841509:A:C
126841529	chr3:126841529:T:C
126841541	chr3:126841541:A:G
126841556	chr3:126841556:A:T
126842015	chr3:126842015:T:G
126842147	chr3:126842147:C:T
126842212	chr3:126842212:G:A
126842243	chr3:126842243:A:T
126842640	chr3:126842640:C:T
126842734	chr3:126842734:A:G
126842741	chr3:126842741:C:T
126842838	chr3:126842838:T:C
126843311	chr3:126843311:T:A
126844124	chr3:126844124:T:C
126844650	chr3:126844650:T:G
126844693	chr3:126844693:A:G
126845048	chr3:126845048:C:G
126845177	chr3:126845177:CTATT:C
126845224	chr3:126845224:G:A
126845530	chr3:126845530:T:C
126845809	chr3:126845809:C:T
126845925	chr3:126845925:T:C
126845926	chr3:126845926:C:T
126846055	chr3:126846055:C:T
126846124	chr3:126846124:A:G
126846749	chr3:126846749:T:G
126846795	chr3:126846795:A:G
126846972	chr3:126846972:TG:T
126847091	chr3:126847091:G:A
126847584	chr3:126847584:C:A
126847658	chr3:126847658:C:T
126847659	chr3:126847659:G:A
126847682	chr3:126847682:T:G
126847878	chr3:126847878:C:T
126847893	chr3:126847893:T:C
126848139	chr3:126848139:T:G
126848166	chr3:126848166:G:A
126848505	chr3:126848505:A:G
126849255	chr3:126849255:C:T
126849426	chr3:126849426:G:C
126849637	chr3:126849637:T:C
126849803	chr3:126849803:T:C
126849823	chr3:126849823:A:G
126850384	chr3:126850384:C:T
126850558	chr3:126850558:G:A
126850675	chr3:126850675:T:G
126850702	chr3:126850702:A:G
126851502	chr3:126851502:G:T
126851538	chr3:126851538:T:A
126852098	chr3:126852098:G:C
126852170	chr3:126852170:C:T
126852277	chr3:126852277:C:T
126852279	chr3:126852279:A:G
126852322	chr3:126852322:A:G
126852353	chr3:126852353:G:C
126852573	chr3:126852573:G:A
126852821	chr3:126852821:C:T
126852836	chr3:126852836:C:T
126853307	chr3:126853307:C:A
126853356	chr3:126853356:A:C
126853869	chr3:126853869:T:TA
126854369	chr3:126854369:G:A
126854375	chr3:126854375:A:C
126854545	chr3:126854545:T:G
126854721	chr3:126854721:C:T
126855152	chr3:126855152:T:C
126855542	chr3:126855542:T:C
126855648	chr3:126855648:T:C
126855993	chr3:126855993:A:G
126856188	chr3:126856188:C:CTT
126856268	chr3:126856268:A:G
126856474	chr3:126856474:T:G
126856623	chr3:126856623:T:C
126856787	chr3:126856787:A:G
126856823	chr3:126856823:TG:T
126856964	chr3:126856964:G:A
126857522	chr3:126857522:C:T
126857609	chr3:126857609:A:T
126857660	chr3:126857660:T:A
126857848	chr3:126857848:T:C
126858079	chr3:126858079:T:C
126858148	chr3:126858148:G:C
126859510	chr3:126859510:A:G
126859698	chr3:126859698:C:T
126859727	chr3:126859727:G:T
126859758	chr3:126859758:T:C
126860065	chr3:126860065:A:G
126860319	chr3:126860319:A:G
126860449	chr3:126860449:GT:G
126860455	chr3:126860455:GA:G
126860456	chr3:126860456:A:G
126860497	chr3:126860497:A:T
126860784	chr3:126860784:A:G
126861367	chr3:126861367:T:G
126861405	chr3:126861405:C:T
126861517	chr3:126861517:G:A
126861594	chr3:126861594:C:G
126864672	chr3:126864672:C:T
126865545	chr3:126865545:G:A
126865560	chr3:126865560:T:C
126865807	chr3:126865807:A:T
126865907	chr3:126865907:T:C
126865957	chr3:126865957:G:A
126866419	chr3:126866419:T:C
126866990	chr3:126866990:G:T
126867009	chr3:126867009:G:A
126867509	chr3:126867509:T:C
126867534	chr3:126867534:T:C
126867746	chr3:126867746:TG:T
126868046	chr3:126868046:T:C
126868414	chr3:126868414:T:A
126868448	chr3:126868448:A:T
126869333	chr3:126869333:G:A
126869513	chr3:126869513:A:G
126869775	chr3:126869775:T:C
126869886	chr3:126869886:G:A
126870241	chr3:126870241:C:T
126870374	chr3:126870374:C:G
126870516	chr3:126870516:A:G
126870811	chr3:126870811:C:T
126871212	chr3:126871212:AC:A
126871319	chr3:126871319:C:T
126871566	chr3:126871566:C:T
126872239	chr3:126872239:A:AC
126873052	chr3:126873052:G:A
126873872	chr3:126873872:G:A
126874067	chr3:126874067:C:T
126874141	chr3:126874141:G:C
126874420	chr3:126874420:G:A
126874650	chr3:126874650:C:T
126874717	chr3:126874717:G:A
126874779	chr3:126874779:A:T
126874780	chr3:126874780:C:T
126875346	chr3:126875346:G:A
126876022	chr3:126876022:G:A
126876158	chr3:126876158:A:G
126876204	chr3:126876204:A:G
126876709	chr3:126876709:A:G
126876867	chr3:126876867:A:G
126877277	chr3:126877277:C:T
126878123	chr3:126878123:G:C
126878399	chr3:126878399:A:G
126878438	chr3:126878438:C:T
126879118	chr3:126879118:A:G
126879214	chr3:126879214:T:C
126879326	chr3:126879326:T:C
126879379	chr3:126879379:A:G
126879704	chr3:126879704:C:A
126879838	chr3:126879838:C:T
126879932	chr3:126879932:C:A
126880089	chr3:126880089:T:C
126880123	chr3:126880123:A:G
126881042	chr3:126881042:G:A
126881161	chr3:126881161:T:G
126881327	chr3:126881327:T:C
126881384	chr3:126881384:C:T
126881401	chr3:126881401:G:A
126881643	chr3:126881643:T:G
126882189	chr3:126882189:A:G
126882305	chr3:126882305:T:C
126882520	chr3:126882520:C:A
126882590	chr3:126882590:G:C
126882595	chr3:126882595:A:G
126882828	chr3:126882828:C:T
126883166	chr3:126883166:C:T
126883209	chr3:126883209:G:T
126883407	chr3:126883407:C:T
126883794	chr3:126883794:C:T
126884374	chr3:126884374:G:A
126884936	chr3:126884936:A:G
126885019	chr3:126885019:C:T
126885396	chr3:126885396:A:G
126885416	chr3:126885416:G:A
126885877	chr3:126885877:T:C
126886213	chr3:126886213:T:C
126886232	chr3:126886232:CCT:C
126886727	chr3:126886727:G:T
126886866	chr3:126886866:C:G
126887843	chr3:126887843:C:T
126888267	chr3:126888267:AGT:A
126888288	chr3:126888288:T:G
126888462	chr3:126888462:C:T
126889816	chr3:126889816:G:A
126890364	chr3:126890364:A:G
126890416	chr3:126890416:G:A
126890832	chr3:126890832:A:G
126890856	chr3:126890856:T:G
126891128	chr3:126891128:G:A
126891219	chr3:126891219:G:A
126891238	chr3:126891238:C:T
126891296	chr3:126891296:C:T
126891772	chr3:126891772:T:G
126891796	chr3:126891796:G:A
126892066	chr3:126892066:A:G
126892199	chr3:126892199:G:A
126892291	chr3:126892291:A:G
126892449	chr3:126892449:C:T
126892705	chr3:126892705:G:A
126893043	chr3:126893043:A:G
126893463	chr3:126893463:A:G
126893709	chr3:126893709:T:C
126894375	chr3:126894375:G:A
126894478	chr3:126894478:A:G
126894546	chr3:126894546:G:C
126894618	chr3:126894618:A:G
126895908	chr3:126895908:G:A
126896471	chr3:126896471:G:A
126896665	chr3:126896665:A:G
126896747	chr3:126896747:C:A
126896760	chr3:126896760:A:T
126897292	chr3:126897292:G:C
126897448	chr3:126897448:T:C
126897667	chr3:126897667:G:A
126898767	chr3:126898767:G:C
126898819	chr3:126898819:G:A
126898973	chr3:126898973:AGGACCTGTGGG:A
126899400	chr3:126899400:C:T
126899401	chr3:126899401:G:A
126899584	chr3:126899584:G:A
126899840	chr3:126899840:A:G
126899848	chr3:126899848:A:G
126900665	chr3:126900665:C:T
126900678	chr3:126900678:C:T
126900706	chr3:126900706:G:A
126900782	chr3:126900782:T:C
126900784	chr3:126900784:A:G
126901138	chr3:126901138:G:A
126901171	chr3:126901171:G:A
126901210	chr3:126901210:A:T
126901306	chr3:126901306:G:A
126901341	chr3:126901341:A:G
126901513	chr3:126901513:T:A
126901652	chr3:126901652:C:T
126902519	chr3:126902519:A:G
126902620	chr3:126902620:G:A
126902641	chr3:126902641:T:C
126902700	chr3:126902700:G:A
126902982	chr3:126902982:A:G
126903047	chr3:126903047:A:G
126903370	chr3:126903370:G:C
126904094	chr3:126904094:A:C
126904473	chr3:126904473:T:C
126905535	chr3:126905535:T:C
126905540	chr3:126905540:TGGATGTCA:T
126905791	chr3:126905791:T:A
126906027	chr3:126906027:A:G
126906162	chr3:126906162:A:G
126906313	chr3:126906313:TC:T
126906757	chr3:126906757:G:A
126906901	chr3:126906901:C:T
126907160	chr3:126907160:A:G
126907201	chr3:126907201:T:C
126907677	chr3:126907677:T:C
126907788	chr3:126907788:G:A
126908052	chr3:126908052:T:C
126908087	chr3:126908087:A:ATC
126908164	chr3:126908164:A:G
126908201	chr3:126908201:GT:G
126908252	chr3:126908252:G:A
126908316	chr3:126908316:C:A
126908554	chr3:126908554:G:A
126908610	chr3:126908610:A:G
126908936	chr3:126908936:G:A
126908938	chr3:126908938:C:T
126909082	chr3:126909082:C:T
126909182	chr3:126909182:C:T
126909793	chr3:126909793:G:C
126910221	chr3:126910221:C:T
126910401	chr3:126910401:G:A
126910500	chr3:126910500:T:C
126910880	chr3:126910880:C:G
126910906	chr3:126910906:G:A
126911140	chr3:126911140:T:C
126911305	chr3:126911305:C:T
126911418	chr3:126911418:G:A
126911487	chr3:126911487:G:A
126911830	chr3:126911830:C:T
126912455	chr3:126912455:C:T
126912506	chr3:126912506:G:A
126912782	chr3:126912782:C:G
126913532	chr3:126913532:T:G
126913582	chr3:126913582:T:C
126913773	chr3:126913773:G:T
126913848	chr3:126913848:G:T
126914203	chr3:126914203:G:T
126914231	chr3:126914231:A:G
126914431	chr3:126914431:C:T
126914432	chr3:126914432:G:A
126914564	chr3:126914564:G:A
126914937	chr3:126914937:C:G
126915167	chr3:126915167:G:A
126915255	chr3:126915255:G:A
126915411	chr3:126915411:G:A
126915806	chr3:126915806:T:A
126915825	chr3:126915825:G:C
126915845	chr3:126915845:T:C
126916086	chr3:126916086:T:C
126916625	chr3:126916625:G:T
126916899	chr3:126916899:C:T
126916977	chr3:126916977:C:T
126916985	chr3:126916985:C:G
126917123	chr3:126917123:A:G
126917125	chr3:126917125:T:C
126917253	chr3:126917253:G:A
126917318	chr3:126917318:A:G
126917434	chr3:126917434:T:C
126917441	chr3:126917441:GT:G
126917513	chr3:126917513:G:A
126917609	chr3:126917609:A:G
126917954	chr3:126917954:G:T
126918607	chr3:126918607:C:A
126918671	chr3:126918671:A:G
126919174	chr3:126919174:TA:T
126919195	chr3:126919195:G:A
126919747	chr3:126919747:T:C
126919759	chr3:126919759:T:C
126920186	chr3:126920186:A:T
126920876	chr3:126920876:G:A
126921086	chr3:126921086:AC:A
126921131	chr3:126921131:C:T
126921162	chr3:126921162:G:T
126921298	chr3:126921298:A:G
126921510	chr3:126921510:GT:G
126921775	chr3:126921775:G:A
126922639	chr3:126922639:G:A
126922913	chr3:126922913:G:A
126923041	chr3:126923041:C:T
126923101	chr3:126923101:C:T
126923136	chr3:126923136:CATCCAAGG:C
126923291	chr3:126923291:T:TC
126923561	chr3:126923561:C:T
126923775	chr3:126923775:G:A
126924320	chr3:126924320:T:C
126924550	chr3:126924550:G:T
126924669	chr3:126924669:G:A
126924773	chr3:126924773:A:G
126924979	chr3:126924979:G:A
126925179	chr3:126925179:G:C
126925484	chr3:126925484:C:T
126925638	chr3:126925638:C:T
126925968	chr3:126925968:A:G
126926041	chr3:126926041:C:T
126926378	chr3:126926378:A:C
126926402	chr3:126926402:G:A
126927068	chr3:126927068:A:G
126927330	chr3:126927330:T:C
126927641	chr3:126927641:G:A
126927965	chr3:126927965:G:A
126928058	chr3:126928058:G:A
126928250	chr3:126928250:G:A
126928533	chr3:126928533:TG:T
126928781	chr3:126928781:G:A
126928788	chr3:126928788:G:T
126929374	chr3:126929374:C:T
126929525	chr3:126929525:C:T
126929575	chr3:126929575:T:C
126929934	chr3:126929934:T:C
126929964	chr3:126929964:T:G
126930108	chr3:126930108:G:A
126930941	chr3:126930941:G:A
126931115	chr3:126931115:C:T
126931749	chr3:126931749:G:A
126931819	chr3:126931819:C:T
126931920	chr3:126931920:G:T
126932885	chr3:126932885:CT:C
126934316	chr3:126934316:G:A
126934479	chr3:126934479:C:G
126935431	chr3:126935431:A:G
126935954	chr3:126935954:T:A
126936005	chr3:126936005:C:A
126936772	chr3:126936772:C:T
126937595	chr3:126937595:T:C
126937877	chr3:126937877:C:T
126938268	chr3:126938268:G:A
126939179	chr3:126939179:C:T
126939215	chr3:126939215:A:G
126939571	chr3:126939571:A:G
126939735	chr3:126939735:A:G
126939831	chr3:126939831:G:A
126940150	chr3:126940150:A:C
126940255	chr3:126940255:A:G
126940388	chr3:126940388:AT:A
126940418	chr3:126940418:G:T
126940469	chr3:126940469:GTTTTC:G
126941063	chr3:126941063:C:G
126941108	chr3:126941108:A:C
126941611	chr3:126941611:G:A
126941615	chr3:126941615:C:T
126942183	chr3:126942183:T:C
126942284	chr3:126942284:T:C
126942289	chr3:126942289:G:C
126942293	chr3:126942293:A:G
126942356	chr3:126942356:C:T
126942386	chr3:126942386:G:T
126942396	chr3:126942396:A:G
126942475	chr3:126942475:CTATT:C
126942531	chr3:126942531:G:A
126942622	chr3:126942622:T:C
126942634	chr3:126942634:C:T
126942737	chr3:126942737:C:T
126942819	chr3:126942819:G:A
126942904	chr3:126942904:A:G
126943313	chr3:126943313:G:A
126943919	chr3:126943919:A:G
126944195	chr3:126944195:G:A
126944367	chr3:126944367:A:ACT
126944705	chr3:126944705:G:A
126944781	chr3:126944781:A:G
126945111	chr3:126945111:G:A
126945550	chr3:126945550:G:A
126945576	chr3:126945576:G:A
126945584	chr3:126945584:G:A
126945697	chr3:126945697:GCGGGGAGACT:G
126945830	chr3:126945830:G:A
126946195	chr3:126946195:G:A
126946605	chr3:126946605:G:A
126946888	chr3:126946888:C:A
126947020	chr3:126947020:A:G
126947034	chr3:126947034:G:A
126947164	chr3:126947164:G:A
126947203	chr3:126947203:T:C
126947253	chr3:126947253:C:T
126947542	chr3:126947542:G:A
126948059	chr3:126948059:A:G
126948273	chr3:126948273:T:C
126948812	chr3:126948812:A:T
126949068	chr3:126949068:T:C
126949079	chr3:126949079:C:T
126949315	chr3:126949315:C:T
126949350	chr3:126949350:C:T
126949523	chr3:126949523:G:A
126949910	chr3:126949910:A:C
126950534	chr3:126950534:C:T
126950699	chr3:126950699:A:G
126950883	chr3:126950883:G:A
126950894	chr3:126950894:A:G
126950901	chr3:126950901:T:C
126951166	chr3:126951166:C:T
126951167	chr3:126951167:G:A
126951533	chr3:126951533:G:A
126951572	chr3:126951572:G:A
126951737	chr3:126951737:A:C
126951982	chr3:126951982:G:A
126952050	chr3:126952050:G:A
126952078	chr3:126952078:G:T
126952433	chr3:126952433:G:A
126952594	chr3:126952594:G:A
126952899	chr3:126952899:C:T
126952905	chr3:126952905:G:A
126953167	chr3:126953167:G:A
126953206	chr3:126953206:G:A
126953270	chr3:126953270:A:G
126953515	chr3:126953515:A:G
126954164	chr3:126954164:A:G
126954511	chr3:126954511:C:T
126955095	chr3:126955095:C:T
126955242	chr3:126955242:A:T
126955290	chr3:126955290:T:G
126955371	chr3:126955371:G:A
126955531	chr3:126955531:T:C
126955558	chr3:126955558:C:T
126956157	chr3:126956157:G:A
126956558	chr3:126956558:A:AGG
126956568	chr3:126956568:C:T
126956695	chr3:126956695:TTATCTA:T
126956723	chr3:126956723:A:G
126957161	chr3:126957161:C:T
126957428	chr3:126957428:G:A
126957688	chr3:126957688:A:G
126957702	chr3:126957702:C:T
126957945	chr3:126957945:T:C
126957975	chr3:126957975:T:C
126958618	chr3:126958618:G:T
126958640	chr3:126958640:G:A
126959163	chr3:126959163:C:T
126959326	chr3:126959326:C:T
126959788	chr3:126959788:T:C
126959963	chr3:126959963:G:A
126960131	chr3:126960131:T:C
126960278	chr3:126960278:G:C
126960515	chr3:126960515:T:C
126960731	chr3:126960731:G:T
126960811	chr3:126960811:G:A
126960899	chr3:126960899:G:A
126961156	chr3:126961156:C:T
126961157	chr3:126961157:G:A
126961423	chr3:126961423:G:A
126961512	chr3:126961512:T:C
126961592	chr3:126961592:G:T
126961739	chr3:126961739:TGGG:T
126961871	chr3:126961871:C:T
126961876	chr3:126961876:A:G
126962268	chr3:126962268:A:G
126962446	chr3:126962446:G:A
126962688	chr3:126962688:T:G
126962855	chr3:126962855:G:A
126962982	chr3:126962982:G:C
126962986	chr3:126962986:A:G
126963323	chr3:126963323:T:C
126963915	chr3:126963915:C:T
126964285	chr3:126964285:G:A
126964319	chr3:126964319:A:T
126964323	chr3:126964323:C:T
126964657	chr3:126964657:A:G
126964678	chr3:126964678:CAT:C
126965305	chr3:126965305:C:T
126965764	chr3:126965764:C:T
126966138	chr3:126966138:C:T
126966157	chr3:126966157:A:G
126966673	chr3:126966673:C:T
126966844	chr3:126966844:C:T
126967049	chr3:126967049:C:T
126967120	chr3:126967120:C:CT
126967472	chr3:126967472:G:A
126967575	chr3:126967575:C:T
126967643	chr3:126967643:T:C
126968855	chr3:126968855:G:A
126969012	chr3:126969012:A:G
126969428	chr3:126969428:G:A
126969716	chr3:126969716:G:A
126969952	chr3:126969952:T:TA
126970154	chr3:126970154:C:T
126970881	chr3:126970881:T:G
126971864	chr3:126971864:T:C
126972055	chr3:126972055:C:G
126972061	chr3:126972061:C:A
126972087	chr3:126972087:G:A
126972099	chr3:126972099:G:C
126972261	chr3:126972261:G:A
126972286	chr3:126972286:G:A
126972877	chr3:126972877:G:T
126972907	chr3:126972907:G:A
126973016	chr3:126973016:G:T
126973041	chr3:126973041:C:T
126973276	chr3:126973276:G:A
126973335	chr3:126973335:C:T
126974183	chr3:126974183:A:G
126974675	chr3:126974675:A:G
126976551	chr3:126976551:G:A
126976803	chr3:126976803:G:A
126976851	chr3:126976851:G:T
126976937	chr3:126976937:A:G
126977084	chr3:126977084:C:T
126977392	chr3:126977392:A:G
126977739	chr3:126977739:T:TG
126978424	chr3:126978424:TGA:T
126978631	chr3:126978631:GTGTA:G
126979248	chr3:126979248:G:A
126979432	chr3:126979432:TC:T
126980221	chr3:126980221:G:A
126980366	chr3:126980366:C:G
126980677	chr3:126980677:C:T
126981047	chr3:126981047:C:T
126981143	chr3:126981143:A:G
126981217	chr3:126981217:G:A
126981256	chr3:126981256:G:A
126981612	chr3:126981612:T:C
126981696	chr3:126981696:C:T
126981733	chr3:126981733:C:T
126981915	chr3:126981915:T:C
126982338	chr3:126982338:C:T
126982623	chr3:126982623:G:A
126982958	chr3:126982958:T:G
126982959	chr3:126982959:G:A
126983643	chr3:126983643:C:T
126984115	chr3:126984115:C:T
126984174	chr3:126984174:C:T
126984391	chr3:126984391:G:A
126984631	chr3:126984631:A:G
126984732	chr3:126984732:C:T
126984938	chr3:126984938:A:G
126985069	chr3:126985069:A:G
126985242	chr3:126985242:C:T
126985941	chr3:126985941:C:G
126985958	chr3:126985958:TCCCTTC:T
126986640	chr3:126986640:A:C
126987682	chr3:126987682:G:A
126987858	chr3:126987858:G:A
126987944	chr3:126987944:C:T
126987957	chr3:126987957:C:G
126988072	chr3:126988072:C:T
126988209	chr3:126988209:T:C
126988288	chr3:126988288:A:G
126988533	chr3:126988533:T:C
126989532	chr3:126989532:G:A
126989616	chr3:126989616:C:T
126989804	chr3:126989804:C:T
126990258	chr3:126990258:C:T
126990359	chr3:126990359:C:T
126990707	chr3:126990707:T:C
126991048	chr3:126991048:C:T
126991151	chr3:126991151:G:A
126991627	chr3:126991627:C:T
126992113	chr3:126992113:G:A
126992227	chr3:126992227:G:A
126992292	chr3:126992292:C:T
126992682	chr3:126992682:G:A
126992862	chr3:126992862:C:T
126992896	chr3:126992896:C:A
126993035	chr3:126993035:C:T
126993070	chr3:126993070:A:G
126993596	chr3:126993596:A:T
126994294	chr3:126994294:T:C
126995051	chr3:126995051:C:T
126995122	chr3:126995122:G:T
126995360	chr3:126995360:C:T
126996058	chr3:126996058:C:T
126996244	chr3:126996244:C:T
126996259	chr3:126996259:C:T
126996427	chr3:126996427:G:A
126996458	chr3:126996458:G:C
126996479	chr3:126996479:G:T
126997577	chr3:126997577:C:G
126997625	chr3:126997625:G:A
126997898	chr3:126997898:C:T
126998042	chr3:126998042:C:T
126998111	chr3:126998111:C:T
126998409	chr3:126998409:C:T
126998582	chr3:126998582:A:G
126998603	chr3:126998603:A:C
126998877	chr3:126998877:G:A
126999121	chr3:126999121:A:G
126999207	chr3:126999207:C:T
126999718	chr3:126999718:C:T
127000322	chr3:127000322:G:A
127000437	chr3:127000437:G:A
127000675	chr3:127000675:C:T
127001307	chr3:127001307:G:C
127001312	chr3:127001312:G:A
127002575	chr3:127002575:G:C
127003461	chr3:127003461:C:T
127004706	chr3:127004706:C:T
127005308	chr3:127005308:G:A
127005526	chr3:127005526:C:A
127006201	chr3:127006201:G:A
127006235	chr3:127006235:G:A
127006332	chr3:127006332:G:A
127006989	chr3:127006989:C:T
127007127	chr3:127007127:C:T
127007185	chr3:127007185:A:G
127007862	chr3:127007862:A:G
127007960	chr3:127007960:A:G
127008453	chr3:127008453:A:G
127008475	chr3:127008475:A:G
127008720	chr3:127008720:G:A
127009195	chr3:127009195:CAG:C
127009353	chr3:127009353:A:G
127009505	chr3:127009505:G:A
127009506	chr3:127009506:T:G
127009649	chr3:127009649:G:A
127010035	chr3:127010035:C:G
127010095	chr3:127010095:C:T
127010253	chr3:127010253:T:G
127010403	chr3:127010403:A:G
127010404	chr3:127010404:T:G
127010420	chr3:127010420:C:T
127010776	chr3:127010776:T:A
127010846	chr3:127010846:C:T
127011024	chr3:127011024:G:A
127011514	chr3:127011514:T:C
127012234	chr3:127012234:G:A
127013183	chr3:127013183:C:T
127013193	chr3:127013193:A:G
127013204	chr3:127013204:T:C
127013581	chr3:127013581:C:G
127014333	chr3:127014333:G:A
127014486	chr3:127014486:C:T
127015833	chr3:127015833:T:C
127016172	chr3:127016172:C:T
127016210	chr3:127016210:G:A
127016504	chr3:127016504:C:T
127017838	chr3:127017838:G:A
127017916	chr3:127017916:A:G
127017978	chr3:127017978:C:T
127018188	chr3:127018188:C:G
127018419	chr3:127018419:T:C
127018425	chr3:127018425:C:A
127018623	chr3:127018623:G:A
127019477	chr3:127019477:G:A
127019606	chr3:127019606:A:G
127019611	chr3:127019611:C:T
127019654	chr3:127019654:C:T
127019867	chr3:127019867:C:T
127020187	chr3:127020187:C:T
127020801	chr3:127020801:G:A
127021076	chr3:127021076:A:G
127021286	chr3:127021286:G:A
127021410	chr3:127021410:C:T
127021497	chr3:127021497:A:G
127021701	chr3:127021701:G:A
127022168	chr3:127022168:G:A
127022424	chr3:127022424:G:A
127022701	chr3:127022701:C:T
127022831	chr3:127022831:G:A
127022897	chr3:127022897:T:C
127023581	chr3:127023581:C:T
127023738	chr3:127023738:A:G
127024052	chr3:127024052:G:A
127024067	chr3:127024067:T:C
127024386	chr3:127024386:G:C
127025145	chr3:127025145:C:T
127025149	chr3:127025149:G:C
127025171	chr3:127025171:T:C
127025324	chr3:127025324:C:T
127025364	chr3:127025364:T:C
127025709	chr3:127025709:C:T
127026153	chr3:127026153:G:T
127026400	chr3:127026400:A:G
127026757	chr3:127026757:G:A
127026835	chr3:127026835:AC:A
127027492	chr3:127027492:G:A
127027508	chr3:127027508:T:C
127027563	chr3:127027563:C:A
127027671	chr3:127027671:C:T
127027866	chr3:127027866:C:T
127028172	chr3:127028172:C:T
127028524	chr3:127028524:T:C
127028725	chr3:127028725:C:T
127028937	chr3:127028937:T:C
127029308	chr3:127029308:T:C
127029387	chr3:127029387:G:T
127029448	chr3:127029448:C:T
127029845	chr3:127029845:A:G
127029846	chr3:127029846:C:T
127029849	chr3:127029849:G:A
127030174	chr3:127030174:T:C
127030236	chr3:127030236:C:T
127030566	chr3:127030566:A:C
127030693	chr3:127030693:G:A
127030742	chr3:127030742:C:A
127030959	chr3:127030959:T:C
127031229	chr3:127031229:G:A
127031241	chr3:127031241:G:C
127031316	chr3:127031316:G:T
127031403	chr3:127031403:C:T
127031867	chr3:127031867:G:A
127032153	chr3:127032153:C:T
127032846	chr3:127032846:G:A
127033234	chr3:127033234:T:TG
127034651	chr3:127034651:A:G
127035095	chr3:127035095:T:G
127035801	chr3:127035801:G:C
127035868	chr3:127035868:G:A
127035903	chr3:127035903:C:T
127035970	chr3:127035970:C:T
127036231	chr3:127036231:TTAGG:T
127036291	chr3:127036291:C:T
127036396	chr3:127036396:G:A
127036571	chr3:127036571:T:C
127036713	chr3:127036713:C:T
127037018	chr3:127037018:G:A
127037461	chr3:127037461:G:T
127037647	chr3:127037647:G:A
127038268	chr3:127038268:C:T
127038591	chr3:127038591:C:T
127038662	chr3:127038662:G:A
127038745	chr3:127038745:T:G
127039106	chr3:127039106:G:A
127039260	chr3:127039260:C:T
127039484	chr3:127039484:C:T
127039521	chr3:127039521:A:G
127040105	chr3:127040105:T:G
127040356	chr3:127040356:C:T
127040757	chr3:127040757:C:T
127040877	chr3:127040877:C:T
127040960	chr3:127040960:G:A
127041014	chr3:127041014:G:A
127041052	chr3:127041052:C:T
127041069	chr3:127041069:T:C
127041118	chr3:127041118:G:A
127041141	chr3:127041141:T:C
127041358	chr3:127041358:T:G
127042007	chr3:127042007:A:C
127042043	chr3:127042043:C:T
127042305	chr3:127042305:C:T
127042313	chr3:127042313:C:T
127042314	chr3:127042314:G:A
127043096	chr3:127043096:G:A
127043118	chr3:127043118:C:T
127043160	chr3:127043160:C:T
127043519	chr3:127043519:G:A
127043741	chr3:127043741:C:T
127043816	chr3:127043816:G:A
127043824	chr3:127043824:A:G
127044041	chr3:127044041:A:G
127044652	chr3:127044652:G:A
127044759	chr3:127044759:C:T
127044788	chr3:127044788:TC:T
127045280	chr3:127045280:C:T
127046577	chr3:127046577:C:T
127046642	chr3:127046642:G:A
127046997	chr3:127046997:G:A
127047493	chr3:127047493:C:A
127047726	chr3:127047726:T:C
127047988	chr3:127047988:C:T
127048067	chr3:127048067:C:T
127049467	chr3:127049467:G:A
127050019	chr3:127050019:T:G
127050256	chr3:127050256:C:T
127050266	chr3:127050266:C:T
127050463	chr3:127050463:C:T
127050558	chr3:127050558:G:A
127051356	chr3:127051356:G:A
127051495	chr3:127051495:T:C
127052020	chr3:127052020:T:C
127052089	chr3:127052089:G:A
127052233	chr3:127052233:G:A
127052342	chr3:127052342:C:T
127052574	chr3:127052574:A:G
127052615	chr3:127052615:T:A
127052770	chr3:127052770:G:A
127052987	chr3:127052987:C:T
127053523	chr3:127053523:A:G
127053615	chr3:127053615:C:T
127053905	chr3:127053905:G:A
127054044	chr3:127054044:C:T
127054060	chr3:127054060:T:G
127054432	chr3:127054432:A:G
127054552	chr3:127054552:G:A
127054650	chr3:127054650:C:G
127055006	chr3:127055006:G:A
127055064	chr3:127055064:A:G
127055193	chr3:127055193:G:A
127055286	chr3:127055286:G:A
127055760	chr3:127055760:C:A
127055761	chr3:127055761:A:G
127055768	chr3:127055768:T:C
127055769	chr3:127055769:G:A
127056444	chr3:127056444:G:A
127056479	chr3:127056479:G:A
127056523	chr3:127056523:C:T
127056536	chr3:127056536:G:A
127056804	chr3:127056804:C:T
127056904	chr3:127056904:A:G
127057064	chr3:127057064:C:T
127057101	chr3:127057101:A:C
127057317	chr3:127057317:G:A
127057353	chr3:127057353:C:T
127057476	chr3:127057476:T:C
127057666	chr3:127057666:G:A
127057706	chr3:127057706:C:T
127058337	chr3:127058337:G:T
127058372	chr3:127058372:G:A
127058410	chr3:127058410:C:G
127058488	chr3:127058488:A:G
127059085	chr3:127059085:C:T
127059241	chr3:127059241:C:T
127059396	chr3:127059396:G:T
127059566	chr3:127059566:A:T
127059655	chr3:127059655:G:A
127059724	chr3:127059724:G:C
127060097	chr3:127060097:C:T
127060274	chr3:127060274:G:A
127060416	chr3:127060416:T:C
127060509	chr3:127060509:C:T
127061223	chr3:127061223:T:C
127061257	chr3:127061257:A:G
127061596	chr3:127061596:C:A
127062127	chr3:127062127:G:T
127062151	chr3:127062151:G:A
127062449	chr3:127062449:G:A
127062538	chr3:127062538:A:G
127062558	chr3:127062558:A:G
127062656	chr3:127062656:G:T
127062778	chr3:127062778:A:G
127062812	chr3:127062812:C:T
127062937	chr3:127062937:G:A
127062956	chr3:127062956:T:C
127063545	chr3:127063545:T:C
127063692	chr3:127063692:G:A
127063695	chr3:127063695:C:T
127063699	chr3:127063699:C:T
127063772	chr3:127063772:C:T
127063792	chr3:127063792:C:T
127063833	chr3:127063833:T:C
127064424	chr3:127064424:A:G
127064425	chr3:127064425:G:A
127064666	chr3:127064666:G:A
127064780	chr3:127064780:G:A
127064966	chr3:127064966:A:G
127065104	chr3:127065104:G:T
127065146	chr3:127065146:C:T
127065572	chr3:127065572:C:T
127065621	chr3:127065621:C:T
127065896	chr3:127065896:TG:T
127065909	chr3:127065909:C:T
127066081	chr3:127066081:A:G
127066371	chr3:127066371:T:C
127066657	chr3:127066657:T:G
127066762	chr3:127066762:G:A
127066864	chr3:127066864:A:G
127066889	chr3:127066889:G:T
127067390	chr3:127067390:G:C
127067411	chr3:127067411:G:A
127068021	chr3:127068021:G:A
127068380	chr3:127068380:G:A
127068731	chr3:127068731:C:A
127068939	chr3:127068939:C:T
127069412	chr3:127069412:A:G
127069468	chr3:127069468:G:A
127069679	chr3:127069679:T:A
127069708	chr3:127069708:A:G
127070382	chr3:127070382:G:A
127070469	chr3:127070469:G:A
127070619	chr3:127070619:C:T
127070628	chr3:127070628:C:A
127071287	chr3:127071287:G:T
127071592	chr3:127071592:G:A
127071833	chr3:127071833:T:C
127071951	chr3:127071951:C:T
127071991	chr3:127071991:A:G
127072252	chr3:127072252:C:G
127072323	chr3:127072323:G:A
127072867	chr3:127072867:G:A
127072884	chr3:127072884:A:G
127073091	chr3:127073091:G:A
127073150	chr3:127073150:TA:T
127073380	chr3:127073380:T:G
127073618	chr3:127073618:A:T
127073627	chr3:127073627:G:A
127073842	chr3:127073842:G:A
127073997	chr3:127073997:C:T
127074089	chr3:127074089:A:C
127074411	chr3:127074411:G:A
127074771	chr3:127074771:G:A
127075372	chr3:127075372:G:A
127075487	chr3:127075487:C:T
127075519	chr3:127075519:C:G
127075533	chr3:127075533:C:T
127075686	chr3:127075686:G:A
127076048	chr3:127076048:G:A
127076282	chr3:127076282:C:T
127076303	chr3:127076303:T:C
127076304	chr3:127076304:G:A
127076336	chr3:127076336:G:A
127076365	chr3:127076365:G:A
127076467	chr3:127076467:C:T
127076547	chr3:127076547:C:T
127076737	chr3:127076737:C:T
127076767	chr3:127076767:C:T
127076790	chr3:127076790:A:T
127076850	chr3:127076850:T:C
127076908	chr3:127076908:G:A
127077381	chr3:127077381:A:G
127077504	chr3:127077504:G:A
127077658	chr3:127077658:A:T
127078091	chr3:127078091:G:C
127078214	chr3:127078214:C:CCAGGCCCTG
127078501	chr3:127078501:GA:G
127078588	chr3:127078588:C:T
127078656	chr3:127078656:G:A
127078720	chr3:127078720:A:G
127078953	chr3:127078953:C:T
127078990	chr3:127078990:G:A
127079230	chr3:127079230:A:G
127080106	chr3:127080106:AC:A
127080673	chr3:127080673:C:G
127080781	chr3:127080781:A:G
127080782	chr3:127080782:A:C
127080938	chr3:127080938:A:T
127081093	chr3:127081093:C:T
127081212	chr3:127081212:G:A
127081237	chr3:127081237:T:A
127081535	chr3:127081535:G:A
127081792	chr3:127081792:T:C
127081889	chr3:127081889:T:C
127081930	chr3:127081930:G:A
127082082	chr3:127082082:G:A
127082145	chr3:127082145:G:A
127082270	chr3:127082270:G:A
127082383	chr3:127082383:C:T
127082395	chr3:127082395:T:C
127082485	chr3:127082485:G:A
127082543	chr3:127082543:G:A
127082607	chr3:127082607:C:T
127082848	chr3:127082848:AGTT:A
127082893	chr3:127082893:A:G
127083276	chr3:127083276:C:T
127083567	chr3:127083567:G:A
127083607	chr3:127083607:G:A
127083762	chr3:127083762:C:G
127084471	chr3:127084471:C:T
127084649	chr3:127084649:C:T
127084877	chr3:127084877:G:C
127085466	chr3:127085466:T:C
127085802	chr3:127085802:AT:A
127086211	chr3:127086211:A:G
127086310	chr3:127086310:A:G
127086639	chr3:127086639:A:G
127086744	chr3:127086744:T:C
127086918	chr3:127086918:C:T
127087201	chr3:127087201:T:C
127087214	chr3:127087214:A:G
127087360	chr3:127087360:C:T
127087392	chr3:127087392:A:G
127087623	chr3:127087623:T:TC
127087989	chr3:127087989:C:T
127088117	chr3:127088117:C:T
127088373	chr3:127088373:T:G
127088398	chr3:127088398:A:G
127088472	chr3:127088472:G:A
127089051	chr3:127089051:T:A
127089399	chr3:127089399:C:T
127089436	chr3:127089436:T:A
127090013	chr3:127090013:G:A
127090023	chr3:127090023:C:T
127090220	chr3:127090220:TC:T
127090370	chr3:127090370:A:C
127090564	chr3:127090564:C:G
127090819	chr3:127090819:C:T
127090878	chr3:127090878:G:A
127091061	chr3:127091061:C:G
127091149	chr3:127091149:C:T
127091220	chr3:127091220:C:T
127091424	chr3:127091424:G:A
127091542	chr3:127091542:C:T
127091660	chr3:127091660:A:G
127091700	chr3:127091700:C:T
127092485	chr3:127092485:A:C
127092511	chr3:127092511:A:G
127092531	chr3:127092531:C:T
127092621	chr3:127092621:C:T
127092799	chr3:127092799:C:T
127092854	chr3:127092854:C:A
127093116	chr3:127093116:G:A
127093217	chr3:127093217:C:T
127093543	chr3:127093543:T:C
127093572	chr3:127093572:C:T
127093573	chr3:127093573:G:A
127093694	chr3:127093694:G:T
127093712	chr3:127093712:C:T
127093734	chr3:127093734:G:A
127093736	chr3:127093736:G:A
127094194	chr3:127094194:T:C
127094269	chr3:127094269:G:A
127095158	chr3:127095158:T:C
127095381	chr3:127095381:C:A
127095391	chr3:127095391:G:A
127095500	chr3:127095500:C:T
127095621	chr3:127095621:C:A
127096141	chr3:127096141:C:T
127096161	chr3:127096161:C:T
127096162	chr3:127096162:C:T
127096376	chr3:127096376:G:A
127096502	chr3:127096502:T:C
127096727	chr3:127096727:A:T
127097432	chr3:127097432:G:T
127097467	chr3:127097467:A:G
127097810	chr3:127097810:A:T
127098121	chr3:127098121:A:G
127098740	chr3:127098740:T:C
127098912	chr3:127098912:G:C
127098940	chr3:127098940:C:T
127099156	chr3:127099156:T:C
127099641	chr3:127099641:G:A
127100016	chr3:127100016:T:C
127100319	chr3:127100319:A:G
127100404	chr3:127100404:C:G
127100496	chr3:127100496:C:G
127100552	chr3:127100552:G:A
127100956	chr3:127100956:A:G
127101244	chr3:127101244:C:T
127101417	chr3:127101417:C:T
127101437	chr3:127101437:A:G
127101726	chr3:127101726:T:C
127101844	chr3:127101844:G:A
127101845	chr3:127101845:T:C
127101876	chr3:127101876:C:T
127101889	chr3:127101889:G:A
127102064	chr3:127102064:A:G
127102164	chr3:127102164:A:AC
127102437	chr3:127102437:T:C
127102567	chr3:127102567:T:C
127102728	chr3:127102728:G:A
127102741	chr3:127102741:G:A
127102747	chr3:127102747:C:T
127102796	chr3:127102796:GC:G
127102806	chr3:127102806:C:T
127102813	chr3:127102813:G:T
127103063	chr3:127103063:A:G
127103109	chr3:127103109:C:T
127103275	chr3:127103275:A:G
127103276	chr3:127103276:T:C
127103378	chr3:127103378:G:A
127103458	chr3:127103458:A:C
127103522	chr3:127103522:T:G
127103689	chr3:127103689:T:G
127103985	chr3:127103985:G:A
127104079	chr3:127104079:G:A
127104241	chr3:127104241:T:C
127104272	chr3:127104272:A:C
127104278	chr3:127104278:C:T
127104462	chr3:127104462:G:A
127104495	chr3:127104495:A:G
127104596	chr3:127104596:T:A
127104643	chr3:127104643:G:T
127104800	chr3:127104800:G:A
127105128	chr3:127105128:C:T
127105321	chr3:127105321:G:A
127105384	chr3:127105384:C:T
127105408	chr3:127105408:A:G
127105611	chr3:127105611:G:A
127105691	chr3:127105691:G:A
127105889	chr3:127105889:G:A
127105984	chr3:127105984:T:C
127106097	chr3:127106097:G:A
127106211	chr3:127106211:G:A
127106374	chr3:127106374:G:A
127106564	chr3:127106564:TC:T
127106580	chr3:127106580:G:A
127106582	chr3:127106582:G:A
127106667	chr3:127106667:A:AC
127106807	chr3:127106807:C:T
127106988	chr3:127106988:A:G
127107075	chr3:127107075:T:C
127107186	chr3:127107186:G:A
127107274	chr3:127107274:C:T
127107275	chr3:127107275:C:T
127107343	chr3:127107343:T:C
127107489	chr3:127107489:G:A
127107581	chr3:127107581:G:A
127107713	chr3:127107713:C:T
127107832	chr3:127107832:GA:G
127107833	chr3:127107833:A:G
127108118	chr3:127108118:C:G
127108160	chr3:127108160:T:C
127108382	chr3:127108382:A:G
127108517	chr3:127108517:G:A
127108754	chr3:127108754:T:C
127109418	chr3:127109418:C:T
127109504	chr3:127109504:G:A
127109589	chr3:127109589:T:C
127110127	chr3:127110127:T:C
127110149	chr3:127110149:G:A
127110303	chr3:127110303:C:T
127111447	chr3:127111447:C:T
127111477	chr3:127111477:A:G
127111746	chr3:127111746:G:A
127111797	chr3:127111797:T:A
127112228	chr3:127112228:A:G
127112433	chr3:127112433:A:G
127112493	chr3:127112493:T:C
127113044	chr3:127113044:G:A
127113124	chr3:127113124:A:G
127113146	chr3:127113146:G:A
127113206	chr3:127113206:G:A
127113544	chr3:127113544:A:T
127113689	chr3:127113689:T:G
127113936	chr3:127113936:G:A
127113956	chr3:127113956:A:G
127114800	chr3:127114800:G:A
127115087	chr3:127115087:C:T
127115131	chr3:127115131:G:T
127115143	chr3:127115143:G:A
127115263	chr3:127115263:T:C
127116186	chr3:127116186:T:C
127116189	chr3:127116189:T:A
127116281	chr3:127116281:C:T
127116410	chr3:127116410:A:G
127116427	chr3:127116427:A:G
127116692	chr3:127116692:TA:T
127116931	chr3:127116931:A:C
127116976	chr3:127116976:G:A
127117314	chr3:127117314:G:A
127117387	chr3:127117387:C:T
127117796	chr3:127117796:C:T
127117883	chr3:127117883:A:G
127117921	chr3:127117921:G:A
127118021	chr3:127118021:C:T
127118036	chr3:127118036:A:G
127118048	chr3:127118048:C:T
127118485	chr3:127118485:T:A
127118608	chr3:127118608:G:A
127118682	chr3:127118682:G:A
127118718	chr3:127118718:T:G
127119058	chr3:127119058:T:A
127119452	chr3:127119452:T:C
127119554	chr3:127119554:G:A
127119626	chr3:127119626:A:G
127119676	chr3:127119676:T:A
127119898	chr3:127119898:A:G
127120221	chr3:127120221:A:G
127120251	chr3:127120251:G:A
127121109	chr3:127121109:G:A
127121557	chr3:127121557:C:T
127121657	chr3:127121657:T:C
127122907	chr3:127122907:T:C
127122941	chr3:127122941:T:C
127123051	chr3:127123051:C:T
127123275	chr3:127123275:G:A
127123769	chr3:127123769:A:C
127124203	chr3:127124203:T:C
127124327	chr3:127124327:C:T
127124380	chr3:127124380:C:G
127124388	chr3:127124388:G:A
127124881	chr3:127124881:A:C
127125081	chr3:127125081:C:T
127125325	chr3:127125325:T:C
127125539	chr3:127125539:C:T
127125619	chr3:127125619:G:A
127125711	chr3:127125711:T:TA
127126355	chr3:127126355:T:C
127126480	chr3:127126480:A:G
127126621	chr3:127126621:A:T
127127005	chr3:127127005:A:G
127127055	chr3:127127055:C:T
127127057	chr3:127127057:C:T
127127206	chr3:127127206:C:A
127127235	chr3:127127235:T:C
127127816	chr3:127127816:C:T
127128000	chr3:127128000:G:A
127128021	chr3:127128021:G:A
127128063	chr3:127128063:G:T
127128223	chr3:127128223:A:G
127128253	chr3:127128253:A:T
127128293	chr3:127128293:T:C
127128491	chr3:127128491:C:T
127128677	chr3:127128677:T:G
127128970	chr3:127128970:T:C
127129146	chr3:127129146:C:T
127129278	chr3:127129278:T:C
127129363	chr3:127129363:C:T
127129597	chr3:127129597:G:A
127130229	chr3:127130229:G:T
127130386	chr3:127130386:C:A
127130433	chr3:127130433:T:A
127130530	chr3:127130530:C:T
127130819	chr3:127130819:A:G
127130829	chr3:127130829:G:A
127131108	chr3:127131108:A:G
127131166	chr3:127131166:C:T
127131477	chr3:127131477:C:T
127131823	chr3:127131823:G:A
127131830	chr3:127131830:G:A
127131834	chr3:127131834:A:G
127132369	chr3:127132369:C:A
127132505	chr3:127132505:C:T
127132665	chr3:127132665:C:T
127132715	chr3:127132715:T:C
127132902	chr3:127132902:T:C
127133137	chr3:127133137:G:A
127133161	chr3:127133161:C:G
127133502	chr3:127133502:C:T
127134469	chr3:127134469:G:A
127134650	chr3:127134650:A:G
127134718	chr3:127134718:G:T
127134964	chr3:127134964:G:A
127135096	chr3:127135096:G:A
127135167	chr3:127135167:TGTGA:T
127135200	chr3:127135200:GC:G
127135492	chr3:127135492:C:T
127135501	chr3:127135501:C:G
127135800	chr3:127135800:G:A
127135826	chr3:127135826:A:C
127136185	chr3:127136185:A:C
127136216	chr3:127136216:G:A
127136664	chr3:127136664:C:T
127136920	chr3:127136920:C:T
127137340	chr3:127137340:C:T
127137344	chr3:127137344:A:G
127137612	chr3:127137612:G:A
127137620	chr3:127137620:A:G
127137689	chr3:127137689:C:A
127137825	chr3:127137825:A:T
127137983	chr3:127137983:G:A
127138391	chr3:127138391:T:G
127138488	chr3:127138488:C:T
127138617	chr3:127138617:A:G
127138709	chr3:127138709:G:A
127138953	chr3:127138953:T:C
127139271	chr3:127139271:T:G
127139314	chr3:127139314:C:T
127139356	chr3:127139356:G:A
127139983	chr3:127139983:G:A
127140092	chr3:127140092:G:A
127140616	chr3:127140616:A:G
127140696	chr3:127140696:T:C
127140756	chr3:127140756:C:T
127140783	chr3:127140783:C:T
127141730	chr3:127141730:A:G
127141881	chr3:127141881:A:G
127141923	chr3:127141923:G:T
127142106	chr3:127142106:T:C
127142306	chr3:127142306:G:A
127142336	chr3:127142336:G:C
127143193	chr3:127143193:C:T
127143478	chr3:127143478:G:A
127143526	chr3:127143526:C:A
127143825	chr3:127143825:T:C
127144222	chr3:127144222:G:A
127144308	chr3:127144308:A:G
127144380	chr3:127144380:G:T
127144397	chr3:127144397:C:T
127144527	chr3:127144527:C:T
127144600	chr3:127144600:G:A
127144660	chr3:127144660:C:T
127144965	chr3:127144965:T:C
127145318	chr3:127145318:G:A
127145561	chr3:127145561:A:G
127146493	chr3:127146493:T:C
127146742	chr3:127146742:A:G
127146764	chr3:127146764:G:A
127146930	chr3:127146930:C:G
127146972	chr3:127146972:A:G
127146976	chr3:127146976:A:G
127147573	chr3:127147573:C:G
127147593	chr3:127147593:G:A
127148376	chr3:127148376:G:C
127148378	chr3:127148378:C:T
127148546	chr3:127148546:C:T
127148632	chr3:127148632:T:C
127148652	chr3:127148652:T:A
127148672	chr3:127148672:A:G
127148716	chr3:127148716:T:C
127149006	chr3:127149006:T:C
127149146	chr3:127149146:G:A
127149173	chr3:127149173:T:C
127149471	chr3:127149471:G:A
127149532	chr3:127149532:G:A
127149704	chr3:127149704:T:G
127149976	chr3:127149976:G:A
127150036	chr3:127150036:A:G
127150157	chr3:127150157:A:C
127150182	chr3:127150182:T:G
127150527	chr3:127150527:C:T
127150772	chr3:127150772:G:A
127151088	chr3:127151088:T:G
127151182	chr3:127151182:C:A
127151195	chr3:127151195:C:T
127151399	chr3:127151399:C:A
127151779	chr3:127151779:G:A
127151895	chr3:127151895:G:A
127152001	chr3:127152001:T:A
127152137	chr3:127152137:G:A
127152293	chr3:127152293:T:C
127152632	chr3:127152632:A:G
127152995	chr3:127152995:G:A
127153314	chr3:127153314:G:A
127153625	chr3:127153625:T:C
127154004	chr3:127154004:GTGAT:G
127154051	chr3:127154051:G:A
127154062	chr3:127154062:T:C
127154310	chr3:127154310:TGA:T
127154634	chr3:127154634:AGAGT:A
127154831	chr3:127154831:AGTCT:A
127154966	chr3:127154966:GTC:G
127155162	chr3:127155162:TGTGA:T
127155224	chr3:127155224:C:T
127155235	chr3:127155235:GTGTC:G
127155288	chr3:127155288:TGTGTGTGA:T
127155407	chr3:127155407:GTA:G
127155409	chr3:127155409:A:G
127155466	chr3:127155466:T:A
127155521	chr3:127155521:GTGTC:G
127155668	chr3:127155668:TGTGA:T
127155694	chr3:127155694:T:G
127155727	chr3:127155727:G:A
127155734	chr3:127155734:TGA:T
127155958	chr3:127155958:TGA:T
127156042	chr3:127156042:A:T
127156094	chr3:127156094:C:T
127156103	chr3:127156103:G:A
127156182	chr3:127156182:T:C
127156738	chr3:127156738:C:G
127156836	chr3:127156836:G:A
127156926	chr3:127156926:A:C
127157277	chr3:127157277:C:T
127157460	chr3:127157460:G:A
127157515	chr3:127157515:C:T
127157850	chr3:127157850:T:C
127157866	chr3:127157866:G:A
127157967	chr3:127157967:T:C
127158177	chr3:127158177:C:T
127158660	chr3:127158660:T:A
127159092	chr3:127159092:T:C
127159688	chr3:127159688:G:A
127159864	chr3:127159864:G:A
127159996	chr3:127159996:C:G
127160442	chr3:127160442:T:C
127160703	chr3:127160703:C:T
127160959	chr3:127160959:A:G
127161137	chr3:127161137:C:T
127161151	chr3:127161151:C:G
127161282	chr3:127161282:C:T
127161320	chr3:127161320:G:A
127161539	chr3:127161539:G:A
127161645	chr3:127161645:T:C
127162588	chr3:127162588:T:G
127163996	chr3:127163996:C:T
127164261	chr3:127164261:C:T
127164319	chr3:127164319:C:T
127164437	chr3:127164437:G:A
127164637	chr3:127164637:C:A
127164647	chr3:127164647:C:T
127164662	chr3:127164662:C:T
127164897	chr3:127164897:C:T
127165048	chr3:127165048:G:A
127165090	chr3:127165090:G:C
127165260	chr3:127165260:A:G
127166044	chr3:127166044:C:T
127166122	chr3:127166122:G:A
127166195	chr3:127166195:G:T
127166262	chr3:127166262:G:A
127166287	chr3:127166287:A:G
127166776	chr3:127166776:C:T
127166972	chr3:127166972:C:T
127166974	chr3:127166974:T:A
127167033	chr3:127167033:T:C
127167037	chr3:127167037:T:C
127167058	chr3:127167058:G:A
127167248	chr3:127167248:T:C
127167464	chr3:127167464:T:A
127167585	chr3:127167585:C:T
127168409	chr3:127168409:G:A
127168532	chr3:127168532:G:C
127168625	chr3:127168625:G:A
127168774	chr3:127168774:G:A
127168806	chr3:127168806:G:A
127169225	chr3:127169225:G:A
127169242	chr3:127169242:C:A
127169491	chr3:127169491:G:A
127169628	chr3:127169628:T:C
127169735	chr3:127169735:C:A
127169739	chr3:127169739:C:G
127170123	chr3:127170123:T:C
127170393	chr3:127170393:C:T
127171028	chr3:127171028:G:A
127171124	chr3:127171124:C:T
127171515	chr3:127171515:G:A
127171839	chr3:127171839:C:T
127171849	chr3:127171849:G:A
127171876	chr3:127171876:C:T
127172025	chr3:127172025:T:C
127172833	chr3:127172833:C:T
127173006	chr3:127173006:G:A
127173038	chr3:127173038:C:T
127173445	chr3:127173445:C:T
127173446	chr3:127173446:G:A
127173874	chr3:127173874:GC:G
127174429	chr3:127174429:C:T
127174551	chr3:127174551:C:A
127174575	chr3:127174575:C:T
127174955	chr3:127174955:G:A
127175057	chr3:127175057:A:G
127175392	chr3:127175392:C:T
127175418	chr3:127175418:G:A
127175450	chr3:127175450:G:A
127175609	chr3:127175609:G:T
127175638	chr3:127175638:G:A
127175694	chr3:127175694:G:A
127175895	chr3:127175895:A:G
127175929	chr3:127175929:C:T
127176309	chr3:127176309:G:A
127176531	chr3:127176531:C:T
127176578	chr3:127176578:T:C
127176809	chr3:127176809:G:C
127176995	chr3:127176995:G:A
127177120	chr3:127177120:T:A
127177138	chr3:127177138:TA:T
127177395	chr3:127177395:A:C
127177696	chr3:127177696:T:C
127177781	chr3:127177781:C:T
127177806	chr3:127177806:G:A
127177906	chr3:127177906:C:T
127177974	chr3:127177974:C:G
127178004	chr3:127178004:C:T
127178149	chr3:127178149:T:G
127178219	chr3:127178219:G:C
127178376	chr3:127178376:G:A
127178588	chr3:127178588:C:T
127178762	chr3:127178762:G:A
127179082	chr3:127179082:T:C
127179243	chr3:127179243:G:T
127179365	chr3:127179365:A:T
127179908	chr3:127179908:G:T
127180227	chr3:127180227:A:G
127180274	chr3:127180274:A:G
127180780	chr3:127180780:C:G
127180804	chr3:127180804:T:A
127180852	chr3:127180852:T:G
127180905	chr3:127180905:T:C
127181059	chr3:127181059:C:T
127181071	chr3:127181071:G:A
127181229	chr3:127181229:C:T
127181459	chr3:127181459:A:G
127181649	chr3:127181649:T:C
127181766	chr3:127181766:C:T
127182227	chr3:127182227:A:G
127182271	chr3:127182271:T:C
127182559	chr3:127182559:C:T
127182576	chr3:127182576:G:A
127182642	chr3:127182642:C:T
127182786	chr3:127182786:G:A
127183072	chr3:127183072:G:A
127183113	chr3:127183113:G:A
127183397	chr3:127183397:G:A
127183839	chr3:127183839:C:T
127183936	chr3:127183936:A:G
127183989	chr3:127183989:GC:G
127184385	chr3:127184385:T:C
127184419	chr3:127184419:G:A
127184472	chr3:127184472:C:T
127184531	chr3:127184531:T:C
127184802	chr3:127184802:CCTT:C
127184931	chr3:127184931:T:TC
127185009	chr3:127185009:C:A
127185328	chr3:127185328:T:C
127185450	chr3:127185450:C:T
127185606	chr3:127185606:C:G
127185625	chr3:127185625:AAAGT:A
127185677	chr3:127185677:T:C
127185752	chr3:127185752:G:A
127185890	chr3:127185890:C:T
127185893	chr3:127185893:AC:A
127185938	chr3:127185938:T:C
127186143	chr3:127186143:G:A
127186366	chr3:127186366:G:C
127186875	chr3:127186875:T:C
127186879	chr3:127186879:T:G
127187308	chr3:127187308:T:C
127187317	chr3:127187317:T:G
127187416	chr3:127187416:C:T
127188125	chr3:127188125:G:A
127188226	chr3:127188226:A:G
127188233	chr3:127188233:T:C
127188411	chr3:127188411:G:A
127188701	chr3:127188701:T:C
127189384	chr3:127189384:C:T
127189470	chr3:127189470:C:T
127189573	chr3:127189573:A:G
127189690	chr3:127189690:T:A
127190053	chr3:127190053:A:T
127191878	chr3:127191878:T:C
127192597	chr3:127192597:T:G
127192604	chr3:127192604:C:G
127193126	chr3:127193126:C:T
127193229	chr3:127193229:A:G
127193362	chr3:127193362:T:C
127193428	chr3:127193428:T:C
127193880	chr3:127193880:C:T
127194893	chr3:127194893:G:T
127195062	chr3:127195062:C:T
127195270	chr3:127195270:T:A
127195281	chr3:127195281:C:G
127195384	chr3:127195384:G:T
127195395	chr3:127195395:C:T
127195466	chr3:127195466:C:T
127195976	chr3:127195976:C:T
127196278	chr3:127196278:C:T
127196399	chr3:127196399:G:A
127196675	chr3:127196675:G:C
127196733	chr3:127196733:T:A
127197542	chr3:127197542:C:T
127197694	chr3:127197694:G:T
127198149	chr3:127198149:T:C
127198175	chr3:127198175:TA:T
127198266	chr3:127198266:A:C
127198334	chr3:127198334:C:A
127198587	chr3:127198587:C:T
127198741	chr3:127198741:T:C
127199432	chr3:127199432:A:G
127199478	chr3:127199478:T:A
127199553	chr3:127199553:A:T
127199697	chr3:127199697:G:C
127199976	chr3:127199976:C:T
127201044	chr3:127201044:CTTA:C
127201061	chr3:127201061:A:G
127201114	chr3:127201114:T:C
127201605	chr3:127201605:A:G
127201755	chr3:127201755:C:T
127201833	chr3:127201833:T:C
127202136	chr3:127202136:G:A
127202231	chr3:127202231:G:C
127202246	chr3:127202246:A:G
127202465	chr3:127202465:G:A
127202468	chr3:127202468:C:A
127202482	chr3:127202482:A:G
127203311	chr3:127203311:T:G
127203322	chr3:127203322:G:GA
127203384	chr3:127203384:T:G
127203504	chr3:127203504:G:A
127203519	chr3:127203519:A:G
127204117	chr3:127204117:C:T
127204292	chr3:127204292:G:A
127204480	chr3:127204480:C:A
127204918	chr3:127204918:C:G
127205133	chr3:127205133:T:A
127205139	chr3:127205139:C:T
127205757	chr3:127205757:C:A
127206493	chr3:127206493:C:T
127206897	chr3:127206897:G:C
127207051	chr3:127207051:T:A
127207100	chr3:127207100:G:A
127207704	chr3:127207704:C:T
127207880	chr3:127207880:T:C
127207998	chr3:127207998:A:G
127208419	chr3:127208419:G:A
127208542	chr3:127208542:T:C
127208582	chr3:127208582:G:A
127208600	chr3:127208600:A:G
127208849	chr3:127208849:G:A
127209087	chr3:127209087:A:G
127209264	chr3:127209264:C:T
127209621	chr3:127209621:C:T
127209692	chr3:127209692:G:A
127209822	chr3:127209822:C:T
127209939	chr3:127209939:T:C
127210245	chr3:127210245:C:T
127210246	chr3:127210246:G:A
127210310	chr3:127210310:G:C
127210732	chr3:127210732:G:A
127210817	chr3:127210817:G:T
127211345	chr3:127211345:A:T
127212071	chr3:127212071:A:G
127212131	chr3:127212131:T:C
127212330	chr3:127212330:G:A
127212438	chr3:127212438:C:T
127212591	chr3:127212591:C:T
127212697	chr3:127212697:C:A
127212720	chr3:127212720:C:T
127212790	chr3:127212790:G:A
127213246	chr3:127213246:G:A
127213454	chr3:127213454:A:T
127213725	chr3:127213725:C:T
127213889	chr3:127213889:G:A
127214141	chr3:127214141:G:T
127214399	chr3:127214399:G:A
127214883	chr3:127214883:A:G
127215226	chr3:127215226:T:C
127215586	chr3:127215586:G:A
127215594	chr3:127215594:A:G
127215913	chr3:127215913:A:C
127216362	chr3:127216362:G:A
127216758	chr3:127216758:C:T
127216883	chr3:127216883:C:A
127217238	chr3:127217238:T:C
127218059	chr3:127218059:C:T
127218252	chr3:127218252:G:A
127218379	chr3:127218379:G:A
127218553	chr3:127218553:C:T
127219287	chr3:127219287:G:A
127219490	chr3:127219490:A:G
127219869	chr3:127219869:G:A
127219911	chr3:127219911:G:A
127220240	chr3:127220240:G:A
127220816	chr3:127220816:C:T
127220853	chr3:127220853:C:A
127221255	chr3:127221255:G:A
127221594	chr3:127221594:G:A
127221710	chr3:127221710:A:G
127221941	chr3:127221941:C:T
127222014	chr3:127222014:T:C
127222105	chr3:127222105:C:T
127222150	chr3:127222150:T:C
127222185	chr3:127222185:C:A
127222233	chr3:127222233:C:A
127222736	chr3:127222736:G:A
127222821	chr3:127222821:G:A
127222858	chr3:127222858:G:A
127223052	chr3:127223052:C:G
127223112	chr3:127223112:C:T
127223197	chr3:127223197:G:C
127223792	chr3:127223792:A:G
127224104	chr3:127224104:G:A
127224173	chr3:127224173:A:C
127224897	chr3:127224897:C:T
127224898	chr3:127224898:G:A
127225276	chr3:127225276:A:G
127225835	chr3:127225835:A:G
127225903	chr3:127225903:G:A
127225977	chr3:127225977:G:A
127226036	chr3:127226036:C:T
127226038	chr3:127226038:G:A
127226202	chr3:127226202:G:T
127226542	chr3:127226542:C:T
127226623	chr3:127226623:G:A
127226907	chr3:127226907:T:C
127227575	chr3:127227575:A:G
127228326	chr3:127228326:C:T
127228860	chr3:127228860:G:A
127229304	chr3:127229304:C:A
127229658	chr3:127229658:C:T
127229855	chr3:127229855:G:T
127229967	chr3:127229967:T:C
127229992	chr3:127229992:C:T
127230511	chr3:127230511:A:G
127230702	chr3:127230702:A:G
127230789	chr3:127230789:C:T
127231283	chr3:127231283:G:A
127231852	chr3:127231852:C:T
127231893	chr3:127231893:C:A
127232163	chr3:127232163:G:A
127232391	chr3:127232391:T:C
127232427	chr3:127232427:C:A
127232743	chr3:127232743:T:C
127232880	chr3:127232880:T:A
127233002	chr3:127233002:A:T
127233539	chr3:127233539:A:G
127233588	chr3:127233588:TAGTGAC:T
127233803	chr3:127233803:C:T
127233868	chr3:127233868:G:A
127233953	chr3:127233953:C:T
127235469	chr3:127235469:T:G
127235530	chr3:127235530:G:A
127235657	chr3:127235657:A:G
127236520	chr3:127236520:G:A
127236784	chr3:127236784:A:G
127236859	chr3:127236859:C:T
127237308	chr3:127237308:G:A
127237532	chr3:127237532:G:T
127238047	chr3:127238047:G:A
127238366	chr3:127238366:G:A
127238451	chr3:127238451:A:G
127238454	chr3:127238454:T:A
127239011	chr3:127239011:T:C
127239453	chr3:127239453:G:A
127239612	chr3:127239612:C:G
127239883	chr3:127239883:C:T
127240488	chr3:127240488:A:G
127240623	chr3:127240623:T:C
127240659	chr3:127240659:A:G
127240747	chr3:127240747:A:G
127241111	chr3:127241111:G:A
127241236	chr3:127241236:C:T
127241720	chr3:127241720:C:A
127241989	chr3:127241989:A:G
127242185	chr3:127242185:T:TA
127242305	chr3:127242305:C:T
127242369	chr3:127242369:G:A
127242768	chr3:127242768:C:T
127243414	chr3:127243414:T:C
127244026	chr3:127244026:T:C
127244180	chr3:127244180:T:C
127244292	chr3:127244292:T:C
127244515	chr3:127244515:C:G
127245387	chr3:127245387:C:T
127245420	chr3:127245420:C:T
127245768	chr3:127245768:C:T
127245992	chr3:127245992:T:C
127246233	chr3:127246233:C:T
127246267	chr3:127246267:C:A
127246294	chr3:127246294:G:C
127246366	chr3:127246366:T:G
127246518	chr3:127246518:A:G
127246594	chr3:127246594:G:A
127247068	chr3:127247068:C:G
127247172	chr3:127247172:A:G
127247451	chr3:127247451:T:C
127247579	chr3:127247579:T:C
127248022	chr3:127248022:A:T
127248054	chr3:127248054:G:A
127249328	chr3:127249328:G:T
127249329	chr3:127249329:G:A
127249445	chr3:127249445:C:T
127249536	chr3:127249536:G:A
127249568	chr3:127249568:A:ACTC
127249575	chr3:127249575:G:C
127249841	chr3:127249841:A:G
127250186	chr3:127250186:A:G
127250758	chr3:127250758:C:T
127250786	chr3:127250786:A:C
127251056	chr3:127251056:A:G
127253387	chr3:127253387:G:C
127253660	chr3:127253660:C:T
127254476	chr3:127254476:C:T
127254774	chr3:127254774:TA:T
127254780	chr3:127254780:C:T
127254908	chr3:127254908:T:A
127255427	chr3:127255427:C:T
127255549	chr3:127255549:C:T
127255613	chr3:127255613:T:G
127255706	chr3:127255706:A:G
127256104	chr3:127256104:G:T
127256187	chr3:127256187:G:C
127256192	chr3:127256192:TG:T
127256402	chr3:127256402:G:A
127256497	chr3:127256497:T:C
127256767	chr3:127256767:C:T
127256772	chr3:127256772:C:T
127256863	chr3:127256863:C:T
127257023	chr3:127257023:C:T
127257374	chr3:127257374:G:C
127257524	chr3:127257524:G:A
127257673	chr3:127257673:C:T
127257897	chr3:127257897:C:T
127258000	chr3:127258000:G:A
127258055	chr3:127258055:T:C
127258254	chr3:127258254:A:G
127258342	chr3:127258342:C:T
127259173	chr3:127259173:A:G
127259682	chr3:127259682:C:A
127259726	chr3:127259726:T:C
127259983	chr3:127259983:T:C
127260388	chr3:127260388:A:T
127260435	chr3:127260435:C:T
127260451	chr3:127260451:A:T
127260487	chr3:127260487:C:T
127260510	chr3:127260510:A:C
127260665	chr3:127260665:G:A
127261032	chr3:127261032:G:A
127261594	chr3:127261594:G:A
127262083	chr3:127262083:A:G
127262298	chr3:127262298:A:G
127262325	chr3:127262325:C:T
127262568	chr3:127262568:A:G
127262592	chr3:127262592:G:A
127262959	chr3:127262959:C:T
127263054	chr3:127263054:G:A
127263111	chr3:127263111:G:A
127263128	chr3:127263128:C:G
127263129	chr3:127263129:C:A
127263135	chr3:127263135:G:T
127263183	chr3:127263183:A:G
127263266	chr3:127263266:A:G
127263912	chr3:127263912:G:A
127263989	chr3:127263989:A:T
127263994	chr3:127263994:G:T
127264085	chr3:127264085:G:T
127264386	chr3:127264386:T:C
127264604	chr3:127264604:C:T
127264916	chr3:127264916:G:T
127265015	chr3:127265015:G:A
127265088	chr3:127265088:G:C
127265117	chr3:127265117:G:A
127265186	chr3:127265186:G:A
127265188	chr3:127265188:G:A
127265225	chr3:127265225:C:G
127265735	chr3:127265735:T:C
127265785	chr3:127265785:T:G
127265897	chr3:127265897:G:A
127266582	chr3:127266582:T:C
127266593	chr3:127266593:A:G
127266847	chr3:127266847:A:G
127267048	chr3:127267048:T:A
127267366	chr3:127267366:A:G
127267389	chr3:127267389:A:G
127267664	chr3:127267664:G:A
127267967	chr3:127267967:A:AATACATGTAG
127268068	chr3:127268068:C:T
127268290	chr3:127268290:TG:T
127268366	chr3:127268366:C:T
127268426	chr3:127268426:TC:T
127268573	chr3:127268573:C:T
127268779	chr3:127268779:C:T
127268869	chr3:127268869:G:A
127268881	chr3:127268881:C:T
127269541	chr3:127269541:C:T
127269547	chr3:127269547:T:C
127269725	chr3:127269725:G:A
127270097	chr3:127270097:T:G
127270217	chr3:127270217:G:C
127270362	chr3:127270362:T:G
127270587	chr3:127270587:G:A
127271319	chr3:127271319:A:T
127271460	chr3:127271460:C:T
127271543	chr3:127271543:G:C
127271561	chr3:127271561:G:A
127271963	chr3:127271963:T:C
127272008	chr3:127272008:C:T
127272200	chr3:127272200:C:T
127272299	chr3:127272299:T:C
127272634	chr3:127272634:G:A
127272680	chr3:127272680:C:T
127272848	chr3:127272848:T:C
127272908	chr3:127272908:A:T
127273368	chr3:127273368:T:A
127273630	chr3:127273630:C:A
127273855	chr3:127273855:A:G
127273998	chr3:127273998:T:C
127274067	chr3:127274067:G:A
127274162	chr3:127274162:T:C
127274225	chr3:127274225:G:T
127274256	chr3:127274256:C:A
127274304	chr3:127274304:G:A
127274447	chr3:127274447:G:A
127274643	chr3:127274643:A:G
127274944	chr3:127274944:G:A
127275288	chr3:127275288:A:C
127275349	chr3:127275349:C:G
127275404	chr3:127275404:G:A
127275980	chr3:127275980:A:G
127275982	chr3:127275982:G:A
127276288	chr3:127276288:C:T
127276663	chr3:127276663:C:A
127277309	chr3:127277309:C:A
127277315	chr3:127277315:T:C
127277330	chr3:127277330:G:A
127277437	chr3:127277437:C:T
127277889	chr3:127277889:G:A
127278389	chr3:127278389:G:A
127279110	chr3:127279110:T:C
127279380	chr3:127279380:C:T
127280294	chr3:127280294:C:T
127280295	chr3:127280295:G:A
127280611	chr3:127280611:G:T
127280732	chr3:127280732:G:A
127280847	chr3:127280847:T:G
127281580	chr3:127281580:A:AT
127281672	chr3:127281672:C:T
127281740	chr3:127281740:C:A
127282134	chr3:127282134:C:T
127282170	chr3:127282170:T:G
127282415	chr3:127282415:CT:C
127282609	chr3:127282609:T:C
127282790	chr3:127282790:A:C
127282906	chr3:127282906:G:A
127282921	chr3:127282921:A:C
127282991	chr3:127282991:G:T
127283016	chr3:127283016:T:C
127283063	chr3:127283063:G:T
127283223	chr3:127283223:G:A
127283438	chr3:127283438:T:G
127283575	chr3:127283575:T:C
127283873	chr3:127283873:A:C
127284131	chr3:127284131:A:G
127284143	chr3:127284143:A:G
127285040	chr3:127285040:G:A
127285097	chr3:127285097:C:T
127285129	chr3:127285129:C:T
127285282	chr3:127285282:T:A
127285445	chr3:127285445:T:G
127285719	chr3:127285719:T:C
127285783	chr3:127285783:G:C
127285928	chr3:127285928:G:A
127285969	chr3:127285969:GAAATTA:G
127286280	chr3:127286280:A:C
127286379	chr3:127286379:T:C
127286384	chr3:127286384:A:AT
127286514	chr3:127286514:G:A
127286845	chr3:127286845:A:G
127287745	chr3:127287745:G:A
127287944	chr3:127287944:A:ATC
127288148	chr3:127288148:AAGGCCATTGGGCCAGTCCTTTGCTTGTCAAATAAAGCCCACCGAGAAGCCCCTGTG:A
127288879	chr3:127288879:G:A
127289067	chr3:127289067:C:T
127289157	chr3:127289157:G:T
127289231	chr3:127289231:C:T
127289375	chr3:127289375:A:G
127289514	chr3:127289514:A:T
127289741	chr3:127289741:T:G
127290145	chr3:127290145:A:G
127290222	chr3:127290222:A:T
127290427	chr3:127290427:T:A
127290524	chr3:127290524:C:A
127290892	chr3:127290892:G:A
127291311	chr3:127291311:T:A
127291407	chr3:127291407:C:T
127291522	chr3:127291522:T:C
127292002	chr3:127292002:T:C
127292102	chr3:127292102:C:CT
127292256	chr3:127292256:A:G
127292322	chr3:127292322:G:A
127292323	chr3:127292323:T:C
127292439	chr3:127292439:T:C
127292526	chr3:127292526:A:G
127292555	chr3:127292555:GC:G
127292744	chr3:127292744:A:C
127292955	chr3:127292955:G:A
127293099	chr3:127293099:G:A
127293384	chr3:127293384:T:C
127293536	chr3:127293536:G:A
127293609	chr3:127293609:A:G
127293655	chr3:127293655:A:G
127293733	chr3:127293733:G:A
127293847	chr3:127293847:C:T
127293869	chr3:127293869:C:A
127294348	chr3:127294348:C:T
127295146	chr3:127295146:C:T
127295310	chr3:127295310:G:T
127295327	chr3:127295327:C:A
127295370	chr3:127295370:TTA:T
127295425	chr3:127295425:G:C
127295793	chr3:127295793:C:T
127295976	chr3:127295976:T:A
127296227	chr3:127296227:T:A
127296320	chr3:127296320:A:C
127296353	chr3:127296353:C:T
127296415	chr3:127296415:T:C
127296463	chr3:127296463:G:A
127296506	chr3:127296506:G:A
127297530	chr3:127297530:C:T
127297591	chr3:127297591:C:T
127297829	chr3:127297829:T:A
127297834	chr3:127297834:A:G
127298130	chr3:127298130:A:G
127298486	chr3:127298486:A:T
127298595	chr3:127298595:C:T
127298782	chr3:127298782:A:G
127298801	chr3:127298801:A:T
127298854	chr3:127298854:T:C
127298963	chr3:127298963:A:C
127299334	chr3:127299334:T:C
127299337	chr3:127299337:T:C
127299459	chr3:127299459:A:G
127299696	chr3:127299696:C:T
127299748	chr3:127299748:G:A
127299853	chr3:127299853:T:TG
127299903	chr3:127299903:G:A
127299993	chr3:127299993:T:A
127300136	chr3:127300136:T:G
127300217	chr3:127300217:A:T
127300267	chr3:127300267:G:A
127300721	chr3:127300721:G:A
127300888	chr3:127300888:C:T
127300905	chr3:127300905:A:C
127301144	chr3:127301144:C:A
127301243	chr3:127301243:TC:T
127301384	chr3:127301384:G:A
127301518	chr3:127301518:C:G
127301548	chr3:127301548:C:A
127301675	chr3:127301675:C:T
127301722	chr3:127301722:T:C
127301889	chr3:127301889:G:A
127302024	chr3:127302024:G:A
127302415	chr3:127302415:A:T
127302569	chr3:127302569:C:A
127302575	chr3:127302575:C:T
127302579	chr3:127302579:C:T
127302612	chr3:127302612:T:G
127302819	chr3:127302819:T:C
127302869	chr3:127302869:T:A
127303023	chr3:127303023:G:A
127303234	chr3:127303234:C:T
127303243	chr3:127303243:C:G
127303633	chr3:127303633:G:A
127304517	chr3:127304517:C:G
127304810	chr3:127304810:C:T
127305082	chr3:127305082:T:C
127305199	chr3:127305199:C:T
127305406	chr3:127305406:A:G
127305797	chr3:127305797:G:C
127306633	chr3:127306633:C:T
127306884	chr3:127306884:G:A
127307217	chr3:127307217:T:A
127307262	chr3:127307262:C:T
127307405	chr3:127307405:G:A
127307495	chr3:127307495:G:A
127307539	chr3:127307539:A:G
127307573	chr3:127307573:A:G
127307781	chr3:127307781:C:A
127308043	chr3:127308043:T:C
127308348	chr3:127308348:C:T
127308575	chr3:127308575:CT:C
127308751	chr3:127308751:G:A
127308767	chr3:127308767:TA:T
127308902	chr3:127308902:G:A
127309109	chr3:127309109:G:A
127309159	chr3:127309159:G:A
127309285	chr3:127309285:G:A
127309293	chr3:127309293:T:C
127309320	chr3:127309320:AG:A
127309414	chr3:127309414:C:G
127309486	chr3:127309486:T:C
127309611	chr3:127309611:T:G
127309661	chr3:127309661:T:C
127309739	chr3:127309739:T:G
127309947	chr3:127309947:A:C
127310020	chr3:127310020:G:A
127310058	chr3:127310058:A:G
127310375	chr3:127310375:T:C
127310475	chr3:127310475:A:G
127310531	chr3:127310531:G:C
127310622	chr3:127310622:C:A
127310716	chr3:127310716:G:A
127310743	chr3:127310743:GAAA:G
127310838	chr3:127310838:G:A
127310870	chr3:127310870:T:A
127310948	chr3:127310948:C:T
127311160	chr3:127311160:T:C
127311937	chr3:127311937:T:C
127312004	chr3:127312004:TTATGTCACCCC:T
127312127	chr3:127312127:A:G
127312416	chr3:127312416:C:A
127312472	chr3:127312472:G:T
127312557	chr3:127312557:A:G
127312881	chr3:127312881:C:T
127313047	chr3:127313047:A:C
127313053	chr3:127313053:G:A
127313126	chr3:127313126:G:A
127313195	chr3:127313195:C:T
127313229	chr3:127313229:A:G
127313348	chr3:127313348:G:A
127313392	chr3:127313392:T:C
127313602	chr3:127313602:T:C
127313603	chr3:127313603:T:C
127313723	chr3:127313723:C:T
127314166	chr3:127314166:G:T
127314667	chr3:127314667:C:G
127314685	chr3:127314685:A:C
127314905	chr3:127314905:G:A
127314935	chr3:127314935:C:T
127315091	chr3:127315091:T:C
127315093	chr3:127315093:T:C
127315204	chr3:127315204:G:C
127315242	chr3:127315242:G:A
127315268	chr3:127315268:T:C
127315296	chr3:127315296:T:C
127315379	chr3:127315379:C:T
127315472	chr3:127315472:C:T
127315552	chr3:127315552:C:T
127315929	chr3:127315929:G:A
127316101	chr3:127316101:G:A
127316239	chr3:127316239:C:A
127316471	chr3:127316471:C:T
127316508	chr3:127316508:A:G
127316635	chr3:127316635:C:T
127317267	chr3:127317267:T:C
127317353	chr3:127317353:CTCAAAAATATA:C
127317568	chr3:127317568:C:T
127317629	chr3:127317629:G:A
127317666	chr3:127317666:G:T
127317824	chr3:127317824:TA:T
127317872	chr3:127317872:A:G
127317879	chr3:127317879:G:A
127318045	chr3:127318045:C:T
127318634	chr3:127318634:A:G
127318883	chr3:127318883:C:T
127318898	chr3:127318898:A:T
127318987	chr3:127318987:TCA:T
127319142	chr3:127319142:C:T
127319226	chr3:127319226:G:T
127319469	chr3:127319469:C:G
127319686	chr3:127319686:G:A
127319732	chr3:127319732:A:G
127319792	chr3:127319792:A:G
127320824	chr3:127320824:T:C
127321072	chr3:127321072:C:T
127321282	chr3:127321282:C:T
127321301	chr3:127321301:T:C
127321395	chr3:127321395:AG:A
127321432	chr3:127321432:G:GC
127321744	chr3:127321744:A:T
127321881	chr3:127321881:C:T
127321934	chr3:127321934:C:T
127322211	chr3:127322211:CT:C
127322284	chr3:127322284:C:T
127322409	chr3:127322409:A:T
127322411	chr3:127322411:A:T
127322415	chr3:127322415:A:T
127322755	chr3:127322755:C:T
127322825	chr3:127322825:C:T
127322866	chr3:127322866:G:C
127323131	chr3:127323131:C:T
127323222	chr3:127323222:C:T
127323225	chr3:127323225:C:T
127323316	chr3:127323316:C:T
127323545	chr3:127323545:T:C
127323573	chr3:127323573:A:T
127323661	chr3:127323661:G:A
127323890	chr3:127323890:C:T
127324070	chr3:127324070:C:T
127324161	chr3:127324161:G:A
127324316	chr3:127324316:G:C
127324388	chr3:127324388:T:A
127324488	chr3:127324488:G:A
127324852	chr3:127324852:G:A
127324955	chr3:127324955:G:A
127325164	chr3:127325164:G:A
127325192	chr3:127325192:A:C
127325530	chr3:127325530:A:G
127325654	chr3:127325654:A:G
127325692	chr3:127325692:T:C
127325829	chr3:127325829:A:G
127326501	chr3:127326501:C:T
127326530	chr3:127326530:A:G
127326537	chr3:127326537:C:A
127326713	chr3:127326713:C:T
127326796	chr3:127326796:A:T
127326896	chr3:127326896:T:C
127326899	chr3:127326899:T:C
127326994	chr3:127326994:G:A
127327048	chr3:127327048:G:A
127327124	chr3:127327124:G:A
127327235	chr3:127327235:C:T
127327439	chr3:127327439:C:T
127328518	chr3:127328518:G:A
127329241	chr3:127329241:T:C
127330305	chr3:127330305:C:T
127330522	chr3:127330522:A:G
127331128	chr3:127331128:A:G
127331700	chr3:127331700:C:T
127331711	chr3:127331711:A:G
127331918	chr3:127331918:G:C
127332207	chr3:127332207:T:C
127332566	chr3:127332566:A:T
127332756	chr3:127332756:C:T
127332827	chr3:127332827:C:T
127333582	chr3:127333582:G:A
127333652	chr3:127333652:G:T
127333927	chr3:127333927:G:A
127334018	chr3:127334018:C:A
127334140	chr3:127334140:T:C
127334348	chr3:127334348:T:A
127334390	chr3:127334390:A:G
127334546	chr3:127334546:CT:C
127334736	chr3:127334736:T:C
127334858	chr3:127334858:A:G
127335310	chr3:127335310:C:T
127335445	chr3:127335445:G:A
127335665	chr3:127335665:A:G
127335840	chr3:127335840:C:T
127336173	chr3:127336173:C:T
127336729	chr3:127336729:C:A
127337024	chr3:127337024:T:C
127337077	chr3:127337077:G:A
127337330	chr3:127337330:T:C
127337620	chr3:127337620:T:G
127337694	chr3:127337694:T:C
127337709	chr3:127337709:T:C
127337997	chr3:127337997:G:T
127338175	chr3:127338175:T:C
127338263	chr3:127338263:A:C
127338390	chr3:127338390:A:C
127338708	chr3:127338708:ATAG:A
127338719	chr3:127338719:A:G
127338778	chr3:127338778:C:T
127338817	chr3:127338817:T:C
127338879	chr3:127338879:G:A
127338954	chr3:127338954:A:G
127339034	chr3:127339034:A:G
127339052	chr3:127339052:C:T
127339053	chr3:127339053:G:A
127339412	chr3:127339412:C:T
127339463	chr3:127339463:A:G
127339830	chr3:127339830:TG:T
127340184	chr3:127340184:C:T
127340550	chr3:127340550:T:C
127340566	chr3:127340566:G:A
127340622	chr3:127340622:G:GC
127340784	chr3:127340784:G:A
127340917	chr3:127340917:T:C
127341005	chr3:127341005:G:A
127341112	chr3:127341112:C:G
127341272	chr3:127341272:C:T
127341398	chr3:127341398:A:G
127342055	chr3:127342055:C:T
127342126	chr3:127342126:C:A
127342519	chr3:127342519:A:T
127342619	chr3:127342619:T:C
127342825	chr3:127342825:T:C
127342993	chr3:127342993:C:T
127343045	chr3:127343045:T:C
127343141	chr3:127343141:G:A
127343212	chr3:127343212:C:T
127343413	chr3:127343413:T:C
127343421	chr3:127343421:C:T
127343558	chr3:127343558:G:A
127343653	chr3:127343653:G:T
127343690	chr3:127343690:C:G
127344080	chr3:127344080:G:A
127344340	chr3:127344340:G:A
127344582	chr3:127344582:C:T
127344617	chr3:127344617:G:A
127344871	chr3:127344871:A:G
127345088	chr3:127345088:C:T
127345113	chr3:127345113:C:T
127345158	chr3:127345158:C:T
127345803	chr3:127345803:T:A
127345806	chr3:127345806:G:A
127346099	chr3:127346099:A:G
127346559	chr3:127346559:A:G
127346613	chr3:127346613:TATGCACACACATGCAC:T
127346728	chr3:127346728:C:T
127347153	chr3:127347153:G:C
127347223	chr3:127347223:A:T
127347482	chr3:127347482:A:C
127347498	chr3:127347498:A:G
127347764	chr3:127347764:C:T
127347916	chr3:127347916:A:C
127348341	chr3:127348341:G:A
127348519	chr3:127348519:G:A
127348658	chr3:127348658:A:G
127348972	chr3:127348972:A:G
127349226	chr3:127349226:CAT:C
127349240	chr3:127349240:A:T
127349299	chr3:127349299:A:G
127349382	chr3:127349382:A:G
127349621	chr3:127349621:G:A
127349654	chr3:127349654:T:C
127349767	chr3:127349767:A:T
127349809	chr3:127349809:G:C
127349965	chr3:127349965:A:T
127350681	chr3:127350681:C:G
127350736	chr3:127350736:T:C
127350869	chr3:127350869:T:C
127350930	chr3:127350930:G:A
127350981	chr3:127350981:G:GC
127351300	chr3:127351300:T:C
127351429	chr3:127351429:G:A
127351545	chr3:127351545:CA:C
127352022	chr3:127352022:GACA:G
127352025	chr3:127352025:A:G
127352060	chr3:127352060:C:T
127352256	chr3:127352256:C:T
127352293	chr3:127352293:G:A
127352562	chr3:127352562:TG:T
127352732	chr3:127352732:G:A
127352911	chr3:127352911:A:G
127353082	chr3:127353082:A:C
127353128	chr3:127353128:A:G
127353196	chr3:127353196:C:G
127353343	chr3:127353343:T:G
127353562	chr3:127353562:A:G
127353832	chr3:127353832:A:G
127353925	chr3:127353925:A:T
127354253	chr3:127354253:CA:C
127354678	chr3:127354678:A:G
127354943	chr3:127354943:G:A
127355177	chr3:127355177:A:G
127355543	chr3:127355543:G:A
127355661	chr3:127355661:C:T
127356009	chr3:127356009:A:G
127356613	chr3:127356613:G:A
127356678	chr3:127356678:C:A
127358419	chr3:127358419:A:G
127358958	chr3:127358958:C:T
127359044	chr3:127359044:A:G
127359497	chr3:127359497:C:T
127359581	chr3:127359581:T:C
127359792	chr3:127359792:A:G
127359803	chr3:127359803:C:T
127360056	chr3:127360056:T:C
127360326	chr3:127360326:A:G
127360702	chr3:127360702:T:C
127360917	chr3:127360917:A:C
127360983	chr3:127360983:C:T
127360987	chr3:127360987:A:C
127361538	chr3:127361538:G:A
127361761	chr3:127361761:C:T
127361812	chr3:127361812:G:A
127362005	chr3:127362005:AG:A
127362102	chr3:127362102:T:C
127362119	chr3:127362119:A:G
127362143	chr3:127362143:G:A
127362217	chr3:127362217:T:C
127362867	chr3:127362867:G:A
127363072	chr3:127363072:A:G
127363086	chr3:127363086:G:A
127363445	chr3:127363445:C:T
127363790	chr3:127363790:T:C
127363823	chr3:127363823:A:G
127363830	chr3:127363830:T:C
127364639	chr3:127364639:G:A
127364863	chr3:127364863:C:T
127365187	chr3:127365187:G:A
```
