## Supplementary material for "Characterization of shared and ancestry-specific signals driving complex traits using multi-ancestry fine-mapping": orig_s1_snps

```
rs72975671
rs78838685
rs114825248
rs72975672
rs113139024
rs35659692
rs59534722
rs11928602
rs115250559
rs73219871
rs73219872
rs11921046
rs6767662
rs6768080
rs78102211
rs115962780
rs13094348
rs6766642
rs72975679
rs6439598
rs6790678
rs115631449
rs6766669
rs6791536
rs114759819
rs7625402
rs16843405
rs148284317
rs34322597
rs13080331
rs61790390
rs116830325
rs114605630
rs2895793
rs35997531
rs61790391
rs75440705
rs7646013
rs139226800
rs57527075
rs60204183
rs61790394
rs9682721
rs183119835
rs1007836
rs1007835
rs1519258
rs71336041
rs13099318
rs56382648
rs6769893
rs980210
rs115701854
rs1519261
rs61790396
rs61790397
rs2400700
rs6798111
rs60581918
rs2400701
rs7648592
rs79992946
rs6763096
rs61790398
rs79316646
rs59998701
rs1519260
rs17195888
rs7618257
rs61790400
rs6762218
rs6765327
rs7635010
rs140359403
rs6769033
rs11916990
rs61790401
rs73863034
rs73863035
rs60545022
rs61790403
rs1850757
rs61790404
rs56818259
rs1401543
rs146929389
rs148794333
rs59228461
rs61790452
rs6791082
rs61790453
rs1607504
rs9864092
rs6788593
rs1914905
rs148851353
rs61136993
rs61790456
rs72977660
rs28758576
rs908827
rs10512975
rs147193162
rs17249203
rs61790457
rs61790458
rs144586629
rs17196014
rs146610392
rs6414336
rs6439600
rs6772366
rs6772454
rs17196097
rs61790459
rs13074773
rs6776731
rs13075467
rs6439601
rs977562
rs58726628
rs77303483
rs58515221
rs77527047
rs111364127
rs113720292
rs7627556
rs113269297
rs113917422
rs113400992
rs139373187
rs144879976
rs16843447
rs141050816
rs1356664
rs138629984
rs1014312
rs1401545
rs150087143
rs6803679
rs9819988
rs9837855
rs13065282
rs9852406
rs13065836
rs6773469
rs9876837
rs146793960
rs6802139
rs55678980
rs13065542
rs13322891
rs9824558
rs7609938
rs9877722
rs11706438
rs9813082
rs143747814
rs56308637
rs6779603
rs9829329
rs9829476
rs9870581
rs9833470
rs9833799
rs9833699
rs9834624
rs9854494
rs9875948
rs9839259
rs16843509
rs13434196
rs9844478
rs7630276
rs9864656
rs9864775
rs9882561
rs9849088
rs56807950
rs59063369
rs4718
rs116125956
rs870812
rs74834143
rs908825
rs1568349
rs1568350
rs10512981
rs7640153
rs7638129
rs7626676
rs2204259
rs66544356
rs28855968
rs28875187
rs9814505
rs9818786
rs9819060
rs148874568
rs9877191
rs9857579
rs9819707
rs9820057
rs9858063
rs7623721
rs138970191
rs7648146
rs34485548
rs66626713
rs12330820
rs35896773
rs143008299
rs61791660
rs7625040
rs142700313
rs28570106
rs9819440
rs9820189
rs28453905
rs116410695
rs2009002
rs12330384
rs2400648
rs1403769
rs9818015
rs192553155
rs1403767
rs1403766
rs12630389
rs9289501
rs9289502
rs16843560
rs13317459
rs13081105
rs13087164
rs10212530
rs10212532
rs10212558
rs35188750
rs28430744
rs1113211
rs9846137
rs9826806
rs9864514
rs9851361
rs12637541
rs13084404
rs114548309
rs13097172
rs1403770
rs35097316
rs9868246
rs6439603
rs140858896
rs76760258
rs140332867
rs565182634
rs13072596
rs9883808
rs71336046
rs74992672
rs183654378
rs184442184
rs112781244
rs1523599
rs1523598
rs9862743
rs9862763
rs115832404
rs9868239
rs11718972
rs150636728
rs13075579
rs13100235
rs9834104
rs28449384
rs6807242
rs9862264
rs6810223
rs9825239
rs7621396
rs148838269
rs17196987
rs116741516
rs7641070
rs57594457
rs60070757
rs77490582
rs67709813
rs7625177
rs6439605
rs6802942
rs9843725
rs6770366
rs77769797
rs9848322
rs35257855
rs9853577
rs9836374
rs34311570
rs17250445
rs77824290
rs13078865
rs9864247
rs77307361
rs77964675
rs9827662
rs188650245
rs17197259
rs13097946
rs13098245
rs16843611
rs6786769
rs6774289
rs6439609
rs6439610
rs57681844
rs9873015
rs73222209
rs13325914
rs111496438
rs115606762
rs9846554
rs9808979
rs4678432
rs9814557
rs9872542
rs6779903
rs34629706
rs115951794
rs34901937
rs61757744
rs17197552
rs187815576
rs4678434
rs4678435
rs10935175
rs115176930
rs34522617
rs6775778
rs115783572
rs75188364
rs34409306
rs35532770
rs6809006
rs6771997
rs201539385
rs6439614
rs7433567
rs6439615
rs7427833
rs7433592
rs13097267
rs4331626
rs193003581
rs9842840
rs73222214
rs13066914
rs9289503
rs1523597
rs1523596
rs1523595
rs4073308
rs4493374
rs9852169
rs114488298
rs2177407
rs9836600
rs1523594
rs6439618
rs13316798
rs9826032
rs76401139
rs77121034
rs146569999
rs9856799
rs9877082
rs138421205
rs9862777
rs114916088
rs6796869
rs1523600
rs116501749
rs1523593
rs6807058
rs6807565
rs6771224
rs7643661
rs7621331
rs7621425
rs9812561
rs7650079
rs9875328
rs9837355
rs76799353
rs56276193
rs9880721
rs9842864
rs61791710
rs141832029
rs67039922
rs4075999
rs13072433
rs150284332
rs13072782
rs6775261
rs13072690
rs2140450
rs13059064
rs35125684
rs9852009
rs73222222
rs13065499
rs7625607
rs55873361
rs9836758
rs184993337
rs13097176
rs34767379
rs13097248
rs115890825
rs28576629
rs12633805
rs3946444
rs36039354
rs7635621
rs56152207
rs9682712
rs2400649
rs139138366
rs12632791
rs7610302
rs147770895
rs4678224
rs4678288
rs61791712
rs75817561
rs75295663
rs144295828
rs9758578
rs35946332
rs7628848
rs13082684
rs111862778
rs940229
rs2400731
rs6439622
rs6771950
rs10049233
rs10048942
rs34447526
rs13069408
rs55939279
rs6439623
rs6439624
rs6803786
rs78194377
rs35328261
rs75125767
rs13092707
rs35773450
rs34683314
rs13079037
rs61791718
rs6799517
rs35264626
rs550110318
rs28509770
rs114352779
rs79037025
rs61683900
rs151053585
rs58592880
rs7623246
rs34706807
rs1403763
rs2400730
rs147006675
rs6771887
rs34894639
rs6774621
rs6787409
rs34330586
rs13079205
rs6774226
rs6799056
rs6799320
rs61791721
rs3772390
rs78473846
3:135807609_G_A
3:135807609_G_T
rs60149787
rs186781511
rs9834966
rs116090319
rs9653930
rs78930792
rs114051241
rs6775793
rs67589653
rs4678322
rs1278493
rs10512990
rs9848926
rs6793835
rs9870122
rs78811952
rs75262249
rs34864445
rs10512987
rs28568667
rs7634492
rs144420426
rs6792630
rs9811753
rs1278495
rs67109185
rs111990522
rs9875207
rs9837224
rs4678361
rs6784219
rs115778536
rs144997399
rs150914071
rs13088093
rs116718733
rs74656356
rs6781817
rs77362515
rs9840812
rs7619852
rs12695644
rs13082532
rs113346874
rs116814272
rs143917773
rs4431046
rs141164406
rs75452345
rs10935177
rs12330335
rs1393786
rs1393787
rs79966407
rs17198295
rs148241411
rs77793450
rs116415933
rs183317164
rs9881400
rs150681650
rs111611688
rs6767060
rs7372313
rs77686023
rs112490075
rs113021516
rs28519617
rs28669017
rs59747718
rs9865841
rs13081671
rs191838024
rs10222451
rs61791755
rs35837273
rs9647335
rs35352346
rs11720497
rs113587652
rs141390726
rs144469404
rs36060212
rs13321220
rs75439229
rs181605755
rs73222236
rs13065565
rs9836446
rs6762209
rs28535121
rs10935178
rs71336052
rs6786582
rs144781051
rs6439629
rs115976517
rs114737552
rs143800624
rs61791757
rs13068210
rs78494777
rs76774694
rs111247900
rs6779146
rs6769762
rs10935179
rs6800570
rs150612222
rs7349597
rs9845457
rs9822771
rs60288484
rs35087366
rs61789561
rs115602041
rs139721578
rs1154988
rs34069849
rs645040
rs3872588
rs61789562
rs113915265
rs61789564
rs9873767
rs145697381
rs3905668
rs687339
rs56398805
rs35320690
rs116606544
rs1279831
rs642075
rs28631273
rs525773
rs35970307
rs113695599
rs13327606
rs114990140
rs9813054
rs115614237
rs9818740
rs182677699
rs541917877
rs13081352
rs668437
rs634559
rs1698982
rs582536
rs653995
rs863930
rs111323206
rs838199
rs78015804
rs511154
rs668485
rs632251
rs147781408
rs6805316
rs116096445
rs9826454
rs13059045
rs661739
rs590198
rs1153870
rs1153871
rs61789601
rs895894
rs895893
rs1153872
rs3957816
rs684773
rs111807955
rs41345846
rs184838622
rs561307
rs534944
rs1278719
rs188181111
rs142196094
rs523118
rs115064616
rs3755636
rs548288
rs67692166
rs113375712
rs72493178
rs9844666
rs111626003
rs632016
rs7650071
rs75456511
rs78787340
rs13072038
rs589092
rs2290131
rs73222262
rs75490702
rs9826146
rs866782
rs147087364
rs28812220
rs606725
rs9872178
rs9872326
rs60614489
rs114968564
rs4678428
rs576771
rs67214626
rs6808143
rs12695645
rs77082554
rs147326122
rs12488721
rs4678429
rs684195
rs650505
rs113630844
rs141664190
rs55654524
rs665200
rs489398
rs146580445
rs35316359
rs1279949
rs114635206
rs7628146
rs6796523
rs74934894
rs570621
rs9843801
rs3821445
rs16843879
rs1153877
rs116094500
rs7653249
rs1279840
rs79079820
rs1279425
rs9843348
rs1279424
rs9848883
rs12330635
rs17252498
rs13071085
rs145402663
rs56336182
rs184993788
rs34031772
rs55797013
rs71336055
rs1711171
rs1711170
rs34153877
rs9852811
rs1618069
rs556788
rs9856769
rs112066868
rs480330
rs9866840
rs13067714
rs527888
rs66895236
rs67677899
rs142823435
rs144263115
rs116822870
rs67389407
rs34428695
rs3913715
rs838202
rs681783
rs9833162
rs1291921
rs664088
rs553018
rs650326
rs61789606
rs35522825
rs4125861
rs1279086
rs9853387
rs518972
rs7622833
rs6776841
rs56264828
rs77340672
rs67452583
rs17265675
rs696081
rs483465
rs150415859
rs35058853
rs6783337
rs610860
rs9812513
rs141070002
rs17199880
rs10513002
rs61789607
rs8045
rs17199978
rs696520
rs6439638
rs503973
rs12330258
rs143563224
rs16843941
rs17200118
rs67525027
rs149083637
rs9813115
rs695983
rs7650075
rs9832813
rs9870825
rs517319
rs35767900
rs17200216
rs696517
rs191393175
rs696516
rs480162
rs654237
rs1145101
rs56057807
rs667920
rs9854328
rs9837158
rs6770476
rs73222299
rs76270275
rs1711161
rs112172904
rs115769262
rs188000813
rs145511462
rs142503315
rs619605
rs67963055
rs9289509
rs9860801
rs138586478
rs9821663
rs182818929
rs7652176
rs73222301
rs61789640
rs571513
rs9832056
rs76790147
rs655836
rs73222302
rs10935181
rs9811261
rs568555369
rs33999043
rs17266364
rs34324561
rs684845
rs17200503
rs9832556
rs655720
rs655748
rs526574
rs521746
rs16843978
rs9880211
rs9809427
rs115498639
rs11705908
rs9810051
rs111730376
rs9851986
rs11714647
rs698270
rs61789642
rs61789643
rs711972
rs5026242
rs698269
rs9820621
rs834304
rs1145106
rs11717954
rs6769582
rs150448940
rs1964675
rs9818536
rs185931403
rs190392714
rs7625592
rs111822807
rs116079103
rs834305
rs143824534
rs115316129
rs864437
rs696518
rs113317862
rs114747734
rs61789644
rs28478252
rs2655008
rs559792077
rs138628138
rs34913797
rs112511298
rs28634226
rs56235965
rs56095774
rs73224192
rs7620314
rs9826198
rs73224196
rs74827276
rs9841529
rs10935182
rs139742671
rs6779727
rs67971203
rs11915629
rs9819496
rs141173920
rs140017560
rs9850584
rs9831321
rs79031967
rs9835523
rs55848312
rs34282798
rs34757183
rs112402636
rs61789645
rs56251259
rs7644541
rs6789488
rs61789646
rs9867368
rs138571983
rs10935183
rs9845396
rs114452756
rs9869720
rs9812579
rs12492510
rs145804203
rs13069326
rs114168833
rs10935184
rs66890203
rs75268054
rs66691851
rs34154714
rs142082981
rs13316214
rs73224201
rs9809184
rs9864407
rs74618430
rs6791611
rs6804194
rs80071199
rs17364170
rs116323751
rs9854197
rs9868120
rs10804640
rs191418863
rs66637842
rs9823373
rs28396702
rs114192045
rs6773604
rs114305326
rs34165586
rs6766450
rs67230667
rs35375192
rs113498805
rs60270684
rs66494666
rs28889583
rs58641485
rs1604793
rs9850383
rs181756545
rs151006381
rs11715257
rs34168675
rs34379561
rs137950796
rs35326900
rs9861150
rs9866535
rs71336058
rs6439640
rs140329089
rs56083120
rs9810789
rs9849696
rs111790018
rs150651064
rs139689491
rs9714347
rs56218376
rs4678269
rs145505534
rs67082054
rs6439642
rs116020151
rs17298525
rs9854084
rs34498968
rs150619835
rs1394094
rs16843991
rs1394092
rs188834939
rs11719310
rs9878871
rs78287596
rs78682139
rs188460966
rs28718456
rs17364492
rs6768743
rs140350752
rs13068119
rs111942290
rs9883916
rs13321721
rs9818056
rs115498810
rs73226130
rs12637102
rs11717791
rs67949818
rs12489577
rs73226190
rs67305360
rs66973954
rs900048
rs9858105
rs114157713
rs113632149
rs35644083
rs17298882
rs13072698
rs67663578
rs699165
rs75269643
rs150862536
rs34135127
rs711977
rs9820485
rs711976
rs35899944
rs34962604
rs833861
rs9809602
rs141982996
rs142601645
rs711975
rs67621498
rs67794070
rs9878078
rs60014495
rs116330348
rs9812319
rs13092193
rs6773495
rs6771002
rs6773949
rs148084830
rs148469828
rs1070228
rs58994059
3:136246097_A_T
rs7636806
rs1070230
rs9828088
rs9869630
rs1070232
rs78681909
rs76223356
rs9858457
3:136249775_C_G
rs9811416
rs28811905
rs2688600
rs2688601
rs74648298
rs184964698
rs28833292
rs833752
rs13096466
rs113531732
rs9880099
rs181966930
rs56040643
rs67303976
rs3932048
rs148726310
rs67281610
rs73228016
rs3931416
rs9813691
rs13326151
rs9289511
rs67902591
rs2623099
rs4678433
rs34967300
rs6769934
rs12695649
rs77513004
rs7621017
rs7621025
rs113823771
rs7612160
rs6439646
rs7427564
rs73228025
rs7621308
rs6774964
rs6775314
rs73228026
rs78970728
rs77145930
rs4630889
rs9857966
rs116728253
rs13067764
rs147775164
rs141307235
rs66902780
rs7644471
rs73228031
rs67113926
rs7432375
rs9883189
rs146829205
rs28641809
rs10935185
rs13069695
rs6794351
rs112907850
rs66810260
rs73228037
rs67888773
rs11706758
rs13065626
rs2880501
rs138968983
rs9834631
rs111602733
rs12163529
rs12635723
rs12630999
rs73228040
rs149624441
rs9839137
rs6806123
rs57681357
rs6806795
rs4452981
rs4452980
rs77442224
rs112006512
rs7627292
rs28657043
rs940174
rs9821478
rs13071220
rs55763637
rs141704377
rs61790790
rs149584140
rs4678436
rs9826420
rs66470158
rs4678437
rs71310215
rs73228043
rs6788346
rs55907946
rs61790791
rs73230004
rs55993001
rs115905504
rs35849216
rs1471741
rs1471740
rs67145204
rs57693506
rs6789541
rs144407016
rs182785254
rs75702359
rs142120925
rs9832572
rs189563852
rs16844056
rs6782151
rs34438032
rs7629905
rs116387571
rs34804893
rs116172169
rs17365351
rs138545323
rs9858800
rs9828068
rs10513016
rs140256132
rs4678438
rs13066401
rs10935186
rs9820513
rs34602896
rs9820717
rs73230010
rs148486720
rs7646245
rs11919030
rs138924615
rs6784582
rs13433980
rs76578737
rs66637228
rs9847427
rs71336069
rs67236827
rs66471262
rs13434116
rs55970317
rs59616231
rs78916444
rs141845681
rs116245010
rs9845762
rs9845950
rs73230012
rs1017881
rs1017882
rs147736596
rs114598930
rs147930002
rs7644346
rs78727643
rs181320324
rs28750366
rs73230015
rs28682370
rs4038586
rs114242526
rs73230016
rs7621970
rs7646563
rs7646723
rs28390205
rs59931907
rs6767889
rs66739346
rs1484250
rs4521165
rs111379782
rs7618518
rs6772759
rs6808312
rs6439649
rs9869361
rs59696368
rs74641205
rs9839574
rs6791142
rs923001
rs34553037
rs6763239
rs67382287
rs35428413
rs77217092
rs4038587
rs76946962
rs116636776
rs67231188
rs9877786
rs140804346
rs35304385
rs148844971
rs4678270
rs13063893
rs9818372
rs73230027
rs6800969
rs6765239
rs9881831
rs140774039
rs3856637
rs68018658
rs78454357
rs73230030
rs28877020
rs9869957
rs141720374
rs57466072
rs7634476
rs113468368
rs17466223
rs143256543
rs7618871
rs76921464
rs6789152
rs145691683
rs9826828
rs4456810
rs7637129
rs111311105
rs13070680
rs4402873
rs9857833
rs4408829
rs7623824
rs56047785
rs73230039
rs73230040
rs28472992
rs73230043
rs4336059
rs2062322
rs13433688
rs72975363
rs149859747
rs7626418
rs113934788
rs56888009
rs148415710
rs9836231
rs76953609
rs9833207
rs192022732
rs34421305
rs148170552
rs149987619
rs13100192
rs138926056
rs10212476
rs142886516
rs77993372
rs6764567
rs140239349
rs13072691
rs4038578
rs11714098
rs139748314
rs150982686
rs149006544
rs111681309
rs9875770
rs35270659
rs191819607
rs80338366
rs75685279
rs139270227
rs9825700
rs147072475
rs9813590
rs9813596
rs34738913
rs28452147
rs7616204
rs188764043
rs13063987
rs114462013
rs113335876
rs6771713
rs9289513
rs9871160
rs34613715
rs9838884
rs59361983
rs9881078
rs114344800
rs6799699
rs67923745
rs28489907
rs34281413
rs77730841
rs190118742
rs12107125
rs13062352
rs140048840
rs10155017
rs6805814
rs111919234
rs6439655
rs73230065
rs35100027
rs115229902
rs34169052
rs35159729
rs34992220
rs35874192
rs61790842
rs77465081
rs900818
rs67546863
rs56049011
rs9845862
rs73230069
rs115735638
rs1681818
rs1681817
rs116146138
rs9873536
rs1681816
rs9813376
rs61322732
rs6789329
rs61790844
rs61508594
rs9849793
rs9812541
rs9855565
rs113263571
rs61790846
rs6795372
rs1729950
rs55749418
rs6439656
rs142950149
rs144809446
rs13314357
rs61790847
rs34564818
rs9853960
rs6802702
rs71336078
rs11708548
rs139631207
rs4678440
rs9819856
rs36109616
rs35198484
rs6795227
rs9289514
rs6798137
rs12171317
rs116307941
rs71336079
rs6439657
rs35716521
rs7427111
rs73230075
rs71336080
rs35210994
rs1280624
rs141221830
rs17365792
rs148160824
rs74582496
rs9809686
rs10513014
rs1729951
rs900816
rs1280623
rs1872240
rs1872239
rs66509730
rs13075615
rs35422852
rs115504365
rs35880395
rs13088001
rs1280622
rs36177165
rs113548075
rs112374810
rs13098800
rs6793936
rs79470404
rs1533445
rs76909461
rs56695781
rs9875034
rs75359259
rs73230077
rs73230078
rs73230079
rs4420814
rs9865995
rs28671336
rs74381694
rs9871184
rs79200189
rs11713817
rs11717974
rs115050567
rs28877307
rs55646943
rs116774218
rs145416038
rs9878031
rs7621932
rs7633629
rs9858560
rs4600775
rs13433683
rs7639692
rs138631218
rs2176269
rs60574021
rs115374726
rs938524
rs9809988
rs28458819
rs2031031
rs9835571
rs114706955
rs16844103
rs113372365
rs115372287
rs187110793
rs1971397
rs6795628
rs62410361
rs34317175
rs13314932
rs34645606
rs6802291
rs140518177
rs35096613
rs9757179
rs9850364
rs4678441
rs4678442
rs4678443
rs141706999
rs9860879
rs2343681
rs9828976
rs6439663
rs6439664
rs1400263
rs7610507
rs6763369
rs6439667
rs4678444
rs4678445
rs9682783
rs9682106
rs7614422
rs4038076
rs4038077
rs62410363
rs12695653
rs111563995
rs146095500
rs4678271
rs114346873
rs13080786
rs35290537
rs73230093
rs116247328
rs73230095
rs7630571
rs11714806
rs75961187
rs11924477
rs1914048
rs9821557
rs183704304
rs9864926
rs67782618
rs28761333
rs9832045
rs73230097
rs7631541
rs9819572
rs9819743
rs12497379
rs9842577
rs9880708
rs4533585
rs73230099
rs141832856
rs9835096
rs548458816
rs1406541
rs1406540
rs1406539
rs10935198
rs4678447
rs9818397
rs145799451
rs115678099
rs9833232
rs1569229
rs1569228
rs12486911
rs9849767
rs142603881
rs73231903
rs9834250
rs9834574
rs143865230
rs146873803
rs6793966
rs9289518
rs9289519
rs186272589
rs9289520
rs10935199
rs6773117
rs12491729
rs12491730
rs10470440
rs2271684
rs9860774
rs9843352
rs9861103
rs9823565
rs9847548
rs12695654
rs6766755
rs2880767
rs6439670
rs77568377
rs4678448
rs9817118
rs9817132
rs9817453
rs113077001
rs73231917
rs9865545
rs9827648
rs114566691
rs1052618
rs1052620
rs4549230
rs6439671
rs1805300
rs17366234
rs2060303
rs2031030
rs6439672
rs9836807
rs115751655
rs140227533
rs71630059
rs938525
rs56308712
rs6777816
rs28564581
rs144132680
rs28672119
rs79989361
rs7429516
rs9853404
rs9819804
rs7649211
rs7627298
rs7627443
rs6797509
rs12630955
rs9878464
rs34799319
rs9883108
rs9845460
rs146562057
rs139949181
rs35760633
rs9818792
rs12487901
rs12330283
rs6786648
rs62410402
rs111356566
rs2117010
rs12637949
rs9834861
rs6439673
rs9883131
rs1865149
rs78597065
rs9870377
rs145123315
rs9843733
rs2031029
rs9848867
rs9811169
rs7434143
rs2343663
rs2343662
rs9874887
rs9855314
rs9859665
rs7617932
rs7629659
rs7629882
rs74736071
rs9815771
rs11921170
rs9863551
rs9846691
rs12488365
rs140160518
rs73231937
rs9856828
rs62410438
rs9838022
rs9841985
rs9842145
rs9842436
rs13077864
rs4678272
rs4678273
rs144725818
rs4678450
rs4678451
rs9853417
rs115290401
rs9878367
rs150129538
rs6784005
rs9864941
rs35339486
rs9846334
rs1609391
rs144856134
rs145198756
rs200466856
rs9824147
rs7645773
rs9867325
rs6783508
rs9878117
rs2176270
rs2138540
rs9840500
rs2138541
rs114273910
rs73231943
rs4678452
rs73231944
rs114383431
rs6800032
rs6800690
rs79929954
rs6803618
rs7433160
rs1819095
rs35127615
rs7651085
rs6439675
rs6761993
rs1347209
rs9817967
rs9859810
rs9828009
rs75325304
rs9833022
rs75774739
rs55964045
rs6414337
rs9837990
rs2117009
rs9881139
rs28489326
rs16844241
rs145150020
rs9289523
rs17366890
rs28370972
rs138345774
rs9879531
rs4678274
rs73231953
rs79593743
rs150274722
rs6783999
rs12629000
rs73231958
rs7431100
rs9846754
rs9883979
rs1971788
rs192947044
rs4594566
rs9851726
rs3772388
rs3772387
rs3856623
rs3915455
rs1965106
rs1965107
rs1965108
rs7648817
rs7651644
rs2043365
rs10935210
rs1965109
rs143982667
rs1344790
rs73231966
rs7611847
rs4678275
rs7647451
rs3963921
rs6782716
rs6771717
rs13315318
rs6786302
rs181565734
rs9877089
rs76316086
rs77203258
rs142429549
rs6775389
rs80201571
rs73231974
rs9842400
rs4678276
rs140857300
rs3845925
rs17301365
rs9833952
rs10935211
rs7636956
rs62408868
rs186923231
rs13320485
rs1433318
rs1433319
rs1048145
rs73231975
rs856662
rs835647
rs147287675
rs9853147
rs835648
rs7648198
rs835649
rs835637
rs78153299
rs10513018
rs835636
rs835635
rs835634
rs835633
rs835632
rs55871480
rs6773440
rs12054219
rs12054218
rs12054220
rs12054408
rs16844325
rs16844326
rs12494558
rs146267620
rs112817950
rs35289288
rs1654904
rs114314338
rs1682333
rs1654925
rs2163896
rs188228235
rs73231985
rs1682357
rs1682356
rs1620455
rs111582443
rs73231988
rs73231989
rs1654924
rs1654923
rs76055526
rs10935213
rs10935214
rs1097288
rs141340818
rs112279310
rs1682338
rs116443776
rs361246
rs361245
rs140654291
rs141467529
rs183121
rs361244
rs361243
rs361242
rs11711599
rs168635
rs361241
rs361240
rs75976
rs75977
rs193132140
rs361239
rs361238
rs11715838
rs361237
rs183120
rs747842
rs747843
rs835642
rs835641
rs146183379
rs16844362
rs361253
rs73232000
rs361252
rs361251
rs361250
rs835638
rs192490811
rs361249
rs74555139
rs361248
rs1654926
rs1682337
rs145322768
rs171519
rs189098467
rs9845076
rs144217610
rs145506661
rs361231
rs4470449
rs79146252
rs112895895
rs111373219
rs111991922
rs835652
rs835651
rs9876131
rs9875855
rs361232
rs76617922
rs361233
rs361234
rs361235
rs361236
rs108858
rs13095028
rs13095034
rs74790569
rs2117008
rs1682361
rs112436165
rs77436547
rs1682362
rs1682363
rs144151075
rs1682366
rs999038
rs141428508
rs1385306
rs1654900
rs79220195
rs1682365
rs1682364
rs1654901
rs55781515
rs73233511
rs835627
rs77447620
rs361227
rs113101192
rs835628
rs361228
rs361229
rs75719051
rs77506603
rs181732
rs835629
rs835630
rs835631
rs9850024
rs7640951
rs9854795
rs9874615
rs142804972
rs6439677
rs80084861
rs75298443
rs900947
rs900948
rs900949
rs900950
rs2086880
rs754694
rs13099657
rs9827066
rs4678278
rs7646307
rs6802479
rs6766766
rs6766858
rs9817061
rs16844435
rs17302237
rs16844437
rs9869995
rs1470142
rs79072129
rs16844440
rs77705810
rs6439678
rs4678279
rs6764641
rs74820015
rs6777302
rs6777391
rs6764762
rs6764969
rs6439679
rs6767537
rs6767642
rs6780453
rs6780667
rs6792205
rs79392726
rs6768141
rs12488918
rs4678280
rs4678281
rs1992357
rs147302267
rs12635287
rs12630035
rs12632749
rs12632781
rs8179952
rs7651736
rs6772642
rs9845921
rs1385304
rs6763000
rs80064776
rs12489946
rs75023386
rs6439680
rs116034859
rs10804646
rs894005
rs894004
rs1550507
rs1550506
rs1843200
rs13083615
rs17374749
rs9877690
rs9840202
rs4260346
rs4678282
rs4678283
rs4678220
rs4678221
rs4678222
rs6766709
rs73216943
rs6791533
rs6775490
rs7622879
rs9818478
rs9856620
rs28432358
rs79532349
rs77893064
rs78789547
rs56667163
rs58726415
rs74909410
rs60820448
rs59967164
rs75461137
rs76119615
rs74489595
rs114849354
rs75415513
rs76234675
rs74822785
rs79029292
rs13327408
rs76965078
rs78075482
rs78283734
rs1017491
rs77849118
rs78674582
rs79379137
rs75257610
rs12634877
rs12634911
rs62408924
rs56358622
rs78452368
rs75702319
rs76731705
rs79542380
rs113035960
rs182326735
rs75110435
rs76077501
rs77808167
rs75664687
rs79818394
rs74519954
rs112289288
rs78237730
rs79223159
rs77259320
rs77448625
rs78411023
rs111734645
rs77069181
rs78337593
rs9870582
rs76541682
rs73864674
rs4678285
rs56127783
rs6808049
rs6808051
rs55667633
rs12496949
rs59812882
rs12633840
rs74971917
rs75751795
rs9882135
rs1484787
rs7428525
rs7646139
rs57586541
rs1470143
rs6781928
rs1023765
rs6773448
rs73864685
rs9874836
rs59238900
rs7633692
rs144452863
rs79230837
rs7626738
rs7617535
rs112097322
rs9841048
rs62408925
rs75296048
rs9826507
rs752924
rs752923
rs78732525
rs111706244
rs17302970
rs75447663
rs10804647
rs9838513
rs9818918
rs9819250
rs17303046
rs34687891
rs79821266
rs35599480
rs57251581
rs6790386
rs9289525
rs112855162
rs1351892
rs74986638
rs1866813
rs13098923
rs7627723
rs6769622
rs6439683
rs1484794
rs17375349
rs12330233
rs12330441
rs9822931
rs114299253
rs9843219
rs12634569
rs6806914
rs6807138
rs10935217
rs75072070
rs6802539
rs4678286
rs969329
rs969330
rs3899122
rs573649922
rs6439685
rs6439686
rs56032689
rs16844489
rs113260139
rs1484786
rs9843104
rs6795587
rs73216957
rs7643406
rs146062810
rs12636898
rs12636974
rs12489178
rs80149706
rs13320144
rs9810065
rs56087415
rs35687749
rs6777338
rs12495584
rs7628560
rs62408931
rs7642062
rs62408933
rs62408934
rs3796180
rs1484792
rs1484791
rs12489735
rs1484790
rs6439687
rs151073220
rs1484789
rs7628202
rs62408935
rs9855204
rs1484788
rs1837603
rs115484476
rs6783472
rs58380440
rs62408937
rs6439688
rs62408938
rs202230440
rs62408939
rs6788460
rs10935222
rs9812652
rs10935223
3:136842355_C_T
3:136842355_C_G
rs17309935
rs150671711
rs2053439
rs62408940
rs7614568
rs9881036
rs7636828
rs12629207
rs4361230
rs6795806
rs146469636
rs115371767
rs58332955
rs6799280
rs9820599
rs4678289
rs7646165
rs11717069
rs4678290
rs6778363
rs6802994
rs9826846
rs9865013
rs9831130
rs73216976
rs61376276
rs34286321
rs4678292
rs12629126
rs143901858
rs4678226
rs4678293
rs62410472
rs1440699
rs10513021
rs6439689
rs1530211
rs1530212
rs1530213
rs1530214
rs2196959
rs58420600
rs6776357
rs6766177
rs6766461
rs6779192
rs6766318
rs6790752
rs13095852
rs13095888
rs13080243
rs13100239
rs13100520
rs7614143
rs55950024
rs55844250
rs55971688
rs55756671
rs58351965
rs13063732
rs79361469
rs13063916
rs13064358
rs73216987
rs73216988
rs75038431
rs7624425
rs13083219
rs7612877
rs7634815
rs7624691
rs73216990
rs1899208
rs73216991
rs62410478
rs73216993
rs62410479
rs62410480
rs67426405
rs57859055
rs57640393
rs1440698
rs16844526
rs13068632
rs12486951
rs12487636
rs12494008
rs12487676
rs12487686
rs10935224
rs10935225
rs11917260
rs62410483
rs12631068
rs16844544
rs11708831
rs62410484
rs16844548
rs62410485
rs62410486
rs7647718
rs10513032
rs10935226
rs10513031
rs73217000
rs55953903
rs12637795
rs9833382
rs12635419
rs12489623
rs12489637
rs9858593
rs1899207
rs55943218
rs74392722
rs62410489
rs4678294
rs11720901
rs62410490
rs62410491
rs73219004
rs73219006
rs150754743
rs149470741
rs56230972
rs2024540
rs16844557
rs35716370
rs35036213
rs58784361
rs60743604
rs35800092
rs12494014
rs12487502
rs114940919
rs12485379
rs12494928
rs12485382
rs16844561
rs112213812
rs55686457
rs34731330
rs34989106
rs150514121
rs138463608
rs35192343
rs6764011
rs34937500
rs2053438
rs6764235
rs6788840
rs80308082
rs1899206
rs1440697
rs73219012
rs73219013
3:136875772_C_A
3:136875772_C_T
rs73219016
rs144709408
rs12485611
rs12492170
rs1371907
rs12486422
rs10513030
rs115498881
rs12497087
rs12493687
rs12493758
rs7643428
rs67666416
rs10935227
rs10935228
rs10935229
rs77976651
rs16844587
rs80249335
rs7626849
rs6439690
rs58447831
rs2196958
rs9289530
rs75088643
rs1371906
rs11707198
rs6768820
rs141972247
rs9830729
rs62410518
rs9872887
rs962224
rs62410521
rs9867244
rs967950
rs967949
rs144244084
rs113468293
rs10935230
rs9839965
rs143772397
rs13068766
rs62410523
rs62410524
rs145513011
rs62410525
```
