## Supplementary material for "Characterization of shared and ancestry-specific signals driving complex traits using multi-ancestry fine-mapping": orig_s2_snps

```
rs78838685
rs148686789
rs73219871
rs184443266
rs78102211
rs6439598
rs149695695
rs144151687
rs145530432
rs186879317
rs34322597
rs142461821
rs13080331
rs142268960
rs114605630
rs141086369
rs79966332
rs35997531
rs75440705
rs150823204
rs117838199
rs76724796
rs71336041
rs13099318
rs140532525
rs61790397
rs2400700
rs6763096
rs79316646
rs1519260
rs192474242
rs78825102
rs1850757
rs142298083
rs149715671
rs75892705
rs141967166
rs9864092
rs192916073
rs10512975
rs75874934
rs6439600
rs6772366
rs6772454
rs61790459
rs13074773
rs13075467
rs977562
rs80179684
rs16843447
rs1356664
rs144942848
rs1014312
rs1401545
rs6803679
rs9819988
rs9837855
rs13065282
rs9852406
rs13065836
rs6773469
rs9876837
rs6802139
rs55678980
rs183428091
rs13322891
rs9824558
rs7609938
rs78297270
rs9877722
rs1040245
rs9813082
rs56308637
rs6779603
rs9829329
rs9829476
rs9870581
rs9833799
rs9833699
rs9834624
rs9854494
rs9875948
rs9839259
rs16843509
rs13434196
rs9844478
rs7630276
rs9864656
rs9864775
rs9882561
rs9849088
rs56807950
rs59063369
rs4718
rs870812
rs908825
rs1568349
rs1568350
rs10512981
rs7640153
rs140995763
rs7638129
rs7626676
rs2204259
rs544962105
rs190544655
rs151198579
rs66544356
rs28855968
rs28875187
rs9814505
rs9818786
rs9819060
rs9877191
rs9857579
rs9819707
rs9820057
rs9858063
rs144049318
rs7623721
rs191390452
rs7648146
rs188934176
rs34485548
rs66626713
rs12330820
rs35896773
rs7625040
rs28570106
rs9819440
rs9820189
rs116992639
rs192808242
rs28453905
rs2009002
rs117394052
rs12330384
rs139459470
rs2400648
rs1403769
rs1403767
rs1403766
rs12630389
rs9289501
rs9289502
rs16843560
rs13317459
rs13081105
rs10212530
rs10212532
rs10212558
rs35188750
rs28430744
rs77764833
rs1113211
rs79552752
rs9846137
rs9826806
rs9864514
rs9851361
rs12637541
rs13084404
rs142329261
rs139390971
rs13097172
rs1403770
rs35097316
rs9868246
rs6439603
rs13072596
rs9883808
rs71336046
rs184442184
rs112781244
rs1523599
rs1523598
rs9862743
rs9862763
rs9868239
rs11718972
rs139804685
rs79260524
rs13075579
rs13100235
rs75557093
rs149608777
rs9834104
rs28449384
rs6807242
rs9862264
rs6810223
rs9825239
rs7621396
rs148838269
rs17196987
rs7641070
rs57594457
rs60070757
rs7625177
rs6439605
rs9843725
rs6770366
rs117666986
rs9848322
rs35257855
rs9853577
rs9836374
rs141342692
rs34311570
rs17250445
rs13078865
rs9864247
rs138963166
rs9827662
rs185631409
rs150008070
rs13097946
rs13098245
rs16843611
rs6786769
rs80001060
rs6774289
rs6439609
rs6439610
rs73222209
rs13325914
rs184281334
rs9846554
rs9808979
rs4678432
rs9814557
rs9872542
rs6779903
rs141649812
rs17197552
rs115346210
rs4678434
rs4678435
rs74552439
rs10935175
rs34522617
rs6775778
rs34409306
rs146899942
rs35532770
rs6809006
rs6771997
rs201539385
rs116964378
rs6439614
rs548973115
rs7433567
rs6439615
rs7427833
rs7433592
rs13097267
rs4331626
rs9842840
rs1357539
rs73222214
rs9289503
rs1523597
rs1523596
rs1523595
rs4073308
rs9852169
rs2177407
rs1523594
rs138847594
rs6439618
rs13316798
rs16843645
rs145086342
rs183112524
rs56748703
rs145230206
rs9856799
rs9877082
rs9862777
rs141070447
rs145780499
rs6796869
rs1523600
rs79438247
rs1523593
rs6807058
rs6807565
rs6771224
rs7643661
rs7621331
rs7621425
rs200328328
rs9812561
rs7650079
rs9875328
rs9837355
rs564789248
rs56276193
rs141055138
rs9880721
rs9842864
rs141832029
rs144681011
rs67039922
rs75199015
rs4075999
rs80259462
rs13072433
rs13072782
rs6775261
rs13072690
rs2140450
rs13059064
rs9852009
rs73222222
rs13065499
rs7625607
rs55873361
rs9836758
rs77560664
rs13097176
rs34767379
rs28576629
rs12633805
rs3946444
rs36039354
rs7635621
rs56152207
rs9682712
rs148120084
rs2400649
rs12632791
rs7610302
rs4678224
rs4678288
rs61791712
rs9758578
rs534045733
rs35946332
rs7628848
rs185953527
rs13082684
rs940229
rs117293820
rs2400731
rs6439622
rs531883292
rs6771950
rs10049233
rs10048942
rs34447526
rs117738060
rs13069408
rs55939279
rs6439623
rs6439624
rs6803786
rs13092707
rs35773450
rs34683314
rs13079037
rs78431341
rs6799517
rs35264626
rs28509770
rs76863118
rs34706807
rs1403763
rs74439119
rs145124500
rs34894639
rs6774621
rs6787409
rs189639134
rs34330586
rs6774226
rs6799056
rs137947429
rs114127884
rs61791721
rs3772390
rs143384260
rs79714913
rs143177131
3:135807609_G_T
rs148674227
rs6775793
rs79117371
rs4678322
rs79722040
rs116304350
rs112764208
rs1278493
rs78062342
rs151122167
rs141025141
rs78230039
rs138196262
rs16843694
rs146023323
rs113377621
rs9870122
rs76670624
rs77821753
rs10512987
rs150717970
rs188232943
rs9811753
rs1278495
rs67109185
rs78273466
rs141639844
rs150896152
rs9875207
rs9837224
rs117906802
rs4678361
rs6784219
rs138259551
rs13088093
rs537186077
rs190193035
rs9840812
rs12695644
rs112316893
rs113346874
rs181442346
rs143917773
rs4431046
rs111799043
rs147769424
rs75452345
rs10935177
rs189741594
rs138134077
rs77257642
rs186989930
rs139590288
rs77969236
rs149008085
rs375971434
rs6771253
rs549251287
rs143204657
rs148241411
rs6799503
rs150055703
rs113242606
rs192141978
rs113053506
rs79386029
rs75594273
rs146844070
rs149811665
rs145705654
rs76302509
rs7372313
rs113021516
rs149407671
rs9865841
rs13081671
rs57091877
rs9647335
rs149004013
rs35352346
rs113587652
rs143395594
rs75439229
rs73222236
rs183429350
rs147350312
rs190513050
rs200716776
rs182600219
rs558770868
rs146317975
rs139304791
rs191548579
3:135899592_G_A
rs144781051
rs6439629
rs192742908
rs115976517
rs61791757
rs6786532
rs76774694
rs117487848
rs6779146
rs182296710
rs117785690
rs7349597
rs117922011
rs9845457
rs149266355
rs190800300
rs12489403
rs61789561
rs143566032
rs141242828
rs1154988
rs645040
rs113915265
rs12496297
rs9873767
rs149807135
rs190391944
rs3905668
rs687339
rs78422559
rs1279831
rs145848548
rs642075
rs187292868
rs140606914
rs144544228
rs143482152
rs150957598
rs525773
rs118062791
rs140747435
rs116813069
rs9813054
rs113946361
rs139927949
rs668437
rs634559
rs74217340
rs117658273
rs1698982
rs582536
rs117553871
rs653995
rs371001424
rs145407865
rs375710063
rs372756791
rs200859245
rs201821559
rs201929270
rs863930
rs838199
rs511154
rs668485
rs632251
rs147921767
rs149176084
rs661739
rs590198
rs1153870
rs1153871
rs117710550
rs117933217
rs117318585
rs61789601
rs895894
rs895893
rs1153872
rs3957816
rs684773
rs561307
rs534944
rs1278719
3:135962587_C_G
rs117162155
rs144321066
rs145177939
rs148723737
rs118068054
rs151225020
rs141482477
rs523118
rs74968242
rs80347188
rs142833716
rs116886712
rs3755636
rs139744249
rs77598352
rs548288
rs142088909
rs118109248
rs137896205
rs149617577
rs141483983
rs72493178
rs148844014
rs138475581
rs2305265
rs16843829
rs150766725
rs632016
rs139154531
rs149896853
rs78787340
rs117604575
rs76931214
rs111474141
rs113629197
rs112798704
rs117164248
rs117447517
rs589092
rs75951527
rs77873185
rs2290131
rs112879291
rs73222262
rs117752803
rs9826146
rs111731062
rs191022160
rs146577064
rs28812220
rs112902039
rs606725
rs9872326
rs112452404
rs4678428
rs113486097
rs140168899
rs145698008
rs111233284
rs576771
rs143645462
rs74599702
rs79807118
rs12488721
rs684195
rs111762753
rs650505
rs78385303
rs665200
rs77502650
rs148565706
rs117861403
rs117338795
rs112832757
rs1279949
rs77958117
rs7628146
rs6796523
rs368317292
rs74934894
rs78416719
rs570621
rs9843801
rs137856803
rs117660274
rs113321614
rs1153877
rs80007343
rs7653249
rs142121328
rs112819890
rs1279840
rs1279425
rs116921148
rs9843348
rs1279424
rs147470163
rs9848883
rs79778387
rs12330635
rs77890743
rs16843892
rs74654481
rs112185482
rs147032635
rs113470503
rs76677545
rs78266740
rs113471858
3:136018693_C_T
rs149177357
rs148307684
rs78769135
rs55797013
rs3732521
rs3732520
rs1711171
rs149802224
rs1711170
rs34153877
rs75952291
rs183209265
rs111723216
rs112604694
rs112543296
rs143551712
rs138676651
rs112278391
rs1618069
rs76867318
rs556788
rs9856769
rs144801536
rs112945064
rs480330
rs80251991
rs76247818
rs527888
rs76069077
rs201250499
rs79743504
rs150293112
rs149000493
rs112908024
rs838202
rs681783
rs112375412
rs138853479
rs1291921
rs664088
rs553018
rs650326
rs7615252
rs112650535
rs150919825
rs1279086
rs9853387
rs518972
rs78120017
rs143711019
rs113059706
rs79986003
rs74511498
rs201315005
rs7622833
rs7633573
rs112116593
rs111513879
rs12492830
rs117780761
rs111877187
rs139061498
rs113623724
rs111675085
rs696081
rs3732519
rs113081595
rs74330660
rs483465
rs117427336
rs142508590
rs6783337
rs9812513
rs696520
rs117069616
rs146755354
rs75771194
rs141658224
rs3821444
rs503973
rs12330258
rs17200118
rs79720013
rs695983
rs77482937
rs9832813
rs517319
rs696516
rs480162
rs654237
rs667920
rs9854328
3:136073290_T_G
rs6770476
rs144191937
rs73222299
rs142094196
rs190831426
rs150083569
rs149205877
rs148387517
rs181738531
rs149312608
rs144596964
rs1711161
rs140364556
rs118114345
rs117340462
rs79352323
rs619605
rs9860801
rs139816310
rs138586478
rs73222301
rs61789640
rs571513
rs9832056
rs145605087
rs655836
rs73222302
rs10935181
rs9811261
rs684845
rs80081203
rs9832556
rs655720
rs655748
rs526574
rs521746
rs191388830
rs143489942
rs192295519
rs9809427
rs9851986
rs11714647
rs698270
rs711972
rs698269
rs183026362
rs834304
rs1145106
rs11717954
rs1964675
rs141267207
rs834305
rs864437
rs696518
rs28478252
rs2655008
rs116921667
rs117988399
rs185296942
rs56235965
rs531384175
rs73224192
rs7620314
rs73224196
rs10935182
rs117846936
rs11915629
rs9831321
rs9835523
rs55848312
rs61789645
rs147497488
rs7644541
rs6789488
rs61789646
rs76314530
rs144810561
rs79583212
rs142346853
rs10935183
rs116058458
rs9845396
rs9869720
rs12492510
rs192983157
rs141937174
rs10935184
rs66691851
rs142876534
rs6791611
rs147198312
rs9868120
rs145050525
rs10804640
rs147373340
rs192337262
rs28396702
rs181126443
rs117363537
rs74965275
rs145287767
rs146435527
rs118127196
rs116845858
rs145886948
rs9850383
rs151006381
rs11715257
rs200835848
rs9849696
rs200936657
rs144081699
rs146487606
rs9714347
rs190103091
rs4678269
rs117033321
rs148700597
rs117337973
rs117623701
rs76446837
rs9854084
rs145689475
rs142750525
rs1394094
rs1394092
rs11719310
rs142046040
rs201111196
rs138223561
rs117795110
rs142525553
rs111942290
rs143732915
rs12637102
rs12489577
rs73226190
rs141558664
rs138041679
rs900048
rs141492849
rs77240980
rs17298882
rs117289761
rs699165
3:136225784_C_G
rs139253443
rs139982104
rs711977
rs9820485
rs711976
rs833861
rs117135377
rs118095625
rs149065186
rs73226199
rs117791944
rs77539526
rs711975
rs147810667
rs116963478
rs9812319
rs77032003
rs141865805
rs185395854
rs143752554
rs368878392
rs150428715
rs149134849
rs1070228
rs58994059
3:136246097_A_T
rs1070230
rs1070232
rs117470996
rs75179027
rs9811416
rs75637443
rs2688600
rs2688601
rs833752
rs12486301
rs56040643
rs3932048
rs145335486
rs9289511
rs117572858
rs75607396
rs79334894
rs2623099
rs4678433
rs138460971
rs116936665
rs34967300
rs118063143
rs7621017
rs7621025
rs7612160
rs6439646
rs117166942
rs7427564
rs7621308
rs144210052
rs77145930
rs4630889
rs151295700
rs79345784
rs148454528
rs73228031
rs74783420
rs7432375
rs77501169
rs10935185
rs74683433
rs6794351
rs143881580
rs66810260
rs181257464
rs2880501
rs12163529
rs368050302
rs12635723
rs12630999
rs187900760
rs143074232
rs191368772
rs117987890
rs571381250
rs4452981
rs4452980
rs940174
rs184149773
rs9821478
rs116044129
rs116976489
rs77752967
rs118116449
rs78123845
rs4678436
rs4678437
rs73228043
rs6788346
rs180820741
rs55907946
rs117043101
rs115905504
rs1471741
rs1471740
rs149815534
rs57693506
rs117817168
rs140690491
rs117129526
rs182785254
rs139792429
rs9832572
rs6782151
rs118085113
rs34438032
rs201274339
rs116387571
rs191574295
rs138545323
rs117216513
rs186990313
rs192155680
rs4678438
rs138289998
rs117913266
rs10935186
rs34602896
rs73230010
rs11919030
rs6784582
rs79693236
rs13433980
rs76578737
rs76900841
rs142581553
rs117853008
rs55970317
rs77216396
rs9845762
rs9845950
rs73230012
rs1017881
rs577494889
rs1017882
rs7644346
rs78727643
rs117231657
rs150418843
rs183007289
rs28682370
rs59931907
rs184251516
rs148254103
rs118004643
rs149204110
rs1484250
rs4521165
rs111379782
rs7618518
rs76609897
rs6808312
rs6439649
rs186137530
rs74641205
rs6791142
rs149247486
rs34553037
rs4038587
rs142207664
rs140804346
3:136387178_A_G
rs73230027
rs76929438
rs147211550
rs3856637
rs141525223
rs147241033
rs117709231
rs143301524
rs73230030
rs143311143
rs7634476
rs190180927
rs142701301
rs190330337
rs145994103
rs7618871
rs191415756
rs4456810
rs7637129
rs78205067
rs13070680
rs4402873
rs4408829
rs79512231
rs114997327
rs186135277
rs2062322
rs142848670
rs7626418
rs117701766
rs75235535
rs9836231
rs76953609
rs117849321
rs9833207
rs140812084
rs146968702
rs142166858
rs143102866
rs6764567
rs4038578
rs144292358
rs140668483
rs147421442
rs140216360
rs149006544
rs148129947
rs144152170
rs9825700
rs117589196
rs9813590
rs9813596
rs117259163
rs28452147
rs142581871
rs74736054
rs373825906
rs7616204
rs13063987
rs117411595
rs148772735
rs113335876
rs6771713
rs189225772
rs9871160
rs181655197
rs142054445
rs9881078
rs146363226
rs114344800
rs371646315
rs117800316
rs117976968
rs6799699
rs12493906
rs28489907
rs140467999
rs12107125
rs118142553
rs6439655
rs143848342
rs7652657
rs139153572
rs35159729
rs34992220
rs35874192
rs61790842
rs900818
rs56049011
rs73230069
rs1681818
rs1681817
rs1681816
rs117824070
rs61322732
rs6789329
rs61508594
rs114703233
rs77707677
rs9849793
rs9812541
rs9855565
rs61790846
rs6795372
rs149495584
rs1729950
rs567657959
rs55749418
rs6439656
rs9853960
rs149139534
rs6802702
rs11708548
rs150536469
rs117160814
rs144965487
rs6795227
rs6798137
rs117125895
rs6439657
rs7427111
rs73230075
rs1280624
rs80078987
rs149111795
rs10513014
rs146950217
rs1729951
rs193073453
rs900816
rs187975360
rs1280623
rs77663307
rs184025418
rs13075615
rs115504365
rs13088001
rs1280622
rs113548075
rs6793936
rs75976571
rs1533445
rs56695781
rs9875034
rs73230077
rs73230078
rs4420814
rs28671336
rs74381694
rs11713817
rs11717974
rs28877307
rs55646943
rs191427542
rs145416038
rs9878031
rs7621932
rs7633629
rs4600775
rs7639692
rs139794943
rs60574021
rs938524
rs28458819
rs2031031
rs9835571
rs115372287
rs1971397
rs6795628
rs13314932
rs144775760
rs6802291
rs145704051
rs117851777
rs9757179
rs77902699
rs4678441
rs4678442
rs4678443
rs2343681
rs6439663
rs6439664
rs1400263
rs141238521
rs7610507
rs6763369
rs6439667
rs4678444
rs4678445
rs9682783
rs9682106
rs138055665
rs149048170
rs7614422
rs4038076
rs147361405
rs4038077
rs141602424
rs62410363
rs12695653
rs4678271
rs140842471
rs73230095
rs7630571
rs11924477
rs1914048
rs9821557
rs9864926
rs67782618
rs186771258
rs28761333
rs9832045
rs73230097
rs7631541
rs9819572
rs9819743
rs12497379
rs9842577
rs9880708
rs4533585
rs9835096
rs1406541
rs1406540
rs1406539
rs10935198
rs4678447
rs9818397
rs1569229
rs1569228
rs12486911
rs4263235
rs9849767
rs9834250
rs9834574
rs6793966
rs150220762
rs139008489
rs9289518
rs9289519
rs9289520
rs10935199
rs6773117
rs149546393
rs12491729
rs12491730
rs10470440
rs2271684
rs9860774
rs9843352
rs9861103
rs9823565
rs9847548
rs77750516
rs12695654
rs6766755
rs2880767
rs6439670
rs77776801
rs4678448
rs9817118
rs9817132
rs9817453
rs9865545
rs9827648
rs1052618
rs6439671
rs1805300
rs17366234
rs571234564
rs2060303
rs2031030
rs6439672
rs9836807
rs71630059
rs144362159
rs189224550
rs938525
rs56308712
rs6777816
rs28564581
rs28672119
rs79989361
rs7429516
rs9819804
rs7649211
rs7627298
rs7627443
rs117617505
rs6797509
rs143402422
rs138538279
rs12630955
rs9878464
rs34799319
rs9883108
rs9845460
rs146562057
rs139949181
rs35760633
rs9818792
rs12487901
rs12330283
rs6786648
rs142860288
rs2117010
rs12637949
rs9834861
rs6439673
rs9883131
rs1865149
rs78597065
rs147180625
rs9870377
rs77846786
rs187098947
rs9843733
rs2031029
rs9848867
rs9811169
rs78568074
rs7434143
rs2343663
rs2343662
rs9874887
rs9855314
rs9859665
rs7617932
rs7629659
rs7629882
rs9815771
rs146427056
rs138927326
rs11921170
rs9863551
rs9846691
rs12488365
rs9856828
rs62410438
rs9838022
rs9841985
rs9842145
rs9842436
rs13077864
rs4678272
rs4678273
rs4678450
rs4678451
rs117129740
rs9853417
rs9878367
rs79462568
rs6784005
rs149452067
rs9864941
rs35339486
rs9846334
rs1609391
rs78676139
rs200466856
rs76228243
rs9824147
rs7645773
rs6783508
rs147520411
rs9878117
rs2176270
rs2138540
rs2138541
rs73231943
rs4678452
rs140446637
rs73231944
rs79427190
rs114383431
rs6800032
rs6800690
rs6803618
rs1819095
rs7651085
rs6439675
rs6761993
rs1347209
rs79151895
rs76411022
rs9817967
rs9859810
rs9828009
rs6414337
rs9837990
rs2117009
rs9881139
rs16844241
rs9289523
rs17366890
rs4678274
rs144529999
rs73231953
rs6783999
rs12629000
rs73231958
rs7431100
rs9846754
rs9883979
rs1971788
rs12637237
rs4594566
rs9851726
rs3772388
rs3772387
rs3856623
rs3915455
rs1965106
rs1965107
rs1965108
rs7648817
rs79750596
rs7651644
rs2043365
rs10935210
rs139109793
rs1965109
rs1344790
rs73231966
rs7611847
rs4678275
rs7647451
rs3963921
rs6782716
rs6771717
rs13315318
rs6786302
rs77203258
rs77277219
rs6775389
rs80201571
rs9842400
rs4678276
rs3845925
rs17301365
rs9833952
rs10935211
rs7636956
rs62408868
rs1433318
rs1433319
rs1048145
rs73231975
rs856662
rs835647
rs9853147
rs835648
rs7648198
rs835649
rs149412036
rs835637
rs78153299
rs835636
rs835635
rs144941086
rs835634
rs835633
rs835632
rs55871480
rs6773440
rs12054219
rs12054218
rs12054220
rs12054408
rs117361327
rs16844325
rs16844326
rs12494558
rs35289288
rs1654904
rs187792039
rs1682333
rs1654925
rs2163896
rs73231985
rs1682357
rs1682356
rs1620455
rs111582443
rs73231988
rs73231989
rs1654924
rs1654923
rs117098566
rs10935213
rs10935214
rs1097288
rs1682338
rs361246
rs361245
rs183121
rs361244
rs361243
rs361242
rs11711599
rs168635
rs361241
rs361240
rs75976
rs75977
rs361239
rs361238
rs11715838
rs361237
rs183120
rs747842
rs747843
rs835642
rs835641
rs16844362
rs361253
rs73232000
rs361252
rs361251
rs361250
rs835638
rs147004529
rs361249
rs74555139
rs361248
rs1654926
rs1682337
rs171519
rs9845076
rs361231
rs112895895
rs147500349
rs111991922
rs835652
rs835651
rs9876131
rs9875855
rs12497483
rs361232
rs76617922
rs361233
rs361234
rs361235
rs361236
rs108858
rs13095028
rs13095034
rs74790569
rs2117008
rs1682361
rs112436165
rs77436547
rs1682362
rs1682363
rs1682366
rs999038
rs79821947
rs1385306
rs1654900
rs79220195
rs1682365
rs1682364
rs1654901
rs55781515
rs73233511
rs835627
rs77447620
rs361227
rs78404485
rs835628
rs361228
rs361229
rs181732
rs835629
rs835630
rs835631
rs9850024
rs7640951
rs9854795
rs9874615
rs150391596
rs6439677
rs80084861
rs75298443
rs900947
rs900948
rs900949
rs900950
rs2086880
rs754694
rs13099657
rs9827066
rs4678278
rs146461012
rs7646307
rs6802479
rs6766766
rs6766858
rs9817061
rs16844435
rs16844437
rs9869995
rs1470142
rs79072129
rs16844440
rs77705810
rs6439678
rs4678279
rs6764641
rs74820015
rs6777302
rs6777391
rs6764762
rs6764969
rs6439679
rs6767537
rs6767642
rs6780453
rs6780667
rs6792205
rs79392726
rs6768141
rs12488918
rs4678280
rs4678281
rs1992357
rs76017930
rs12635287
rs12630035
rs12632749
rs12632781
rs8179952
rs7651736
rs6772642
rs9845921
rs1385304
rs6763000
rs80064776
rs192588841
rs12489946
rs75023386
rs6439680
rs143247007
rs10804646
rs894005
rs894004
rs1550507
rs1550506
rs78015909
rs1843200
rs13083615
rs17374749
rs9877690
rs9840202
rs4260346
rs4678282
rs4678283
rs4678220
rs4678221
rs149687325
rs4678222
rs6766709
rs73216943
rs6791533
rs6775490
rs7622879
rs78242833
rs9818478
rs9856620
rs28432358
rs79532349
rs77893064
rs78789547
rs56667163
rs58726415
rs60820448
rs59967164
rs75461137
rs76119615
rs74489595
rs114849354
rs75415513
rs76234675
rs74822785
rs79029292
rs76965078
rs78075482
rs78283734
rs1017491
rs77849118
rs78674582
rs79379137
rs75257610
rs78931724
rs12634877
rs12634911
rs62408924
rs56358622
rs78452368
rs75702319
rs76731705
rs79542380
rs113035960
rs75110435
rs76077501
rs77808167
rs75664687
rs79818394
rs74519954
rs112289288
rs74844442
rs78237730
rs79223159
rs77259320
rs77448625
rs78411023
rs111734645
rs77069181
rs78337593
rs9870582
rs76541682
rs73864674
rs4678285
rs56127783
rs6808049
rs6808051
rs55667633
rs12496949
rs59812882
rs12633840
rs74971917
rs75751795
rs9882135
rs1484787
rs7428525
rs7646139
rs57586541
rs1470143
rs75250302
rs6781928
rs1023765
rs6773448
rs73864685
rs9874836
rs59238900
rs7633692
rs116862841
rs117968333
rs79230837
rs7626738
rs7617535
rs112097322
rs9841048
rs62408925
rs75296048
rs9826507
rs752924
rs752923
rs78732525
rs74708422
rs10804647
rs9838513
rs9818918
rs181324798
rs9819250
rs17303046
rs79821266
rs35599480
rs57251581
rs6790386
rs9289525
rs1351892
rs74986638
rs1866813
rs13098923
rs7627723
rs6769622
rs6439683
rs1484794
rs17375349
rs12330233
rs12330441
rs9822931
rs9843219
rs12634569
rs6806914
rs6807138
rs10935217
rs6802539
rs4678286
rs969329
rs969330
rs140741884
rs3899122
rs6439685
rs6439686
rs56032689
rs16844489
rs1484786
rs9843104
rs6795587
rs118030009
rs114144565
rs7643406
rs12636898
rs12636974
rs144168176
rs12489178
rs141989266
rs13320144
rs9810065
rs56087415
rs35687749
rs6777338
rs12495584
rs117738326
rs7628560
rs62408931
rs7642062
rs118031416
rs533746548
rs3796180
rs1484792
rs1484791
rs12489735
rs1484790
rs6439687
rs1484789
rs7628202
rs140935605
rs62408935
rs9855204
rs1484788
rs57278443
rs1837603
rs115484476
rs6783472
rs6439688
rs62408938
rs202230440
rs62408939
rs6788460
rs10935222
rs9812652
rs10935223
3:136842355_C_T
3:136842355_C_G
rs17309935
rs2053439
rs62408940
rs7614568
rs9881036
rs7636828
rs12629207
rs4361230
rs6795806
rs58332955
rs6799280
rs9820599
rs4678289
rs7646165
rs80282252
rs11717069
rs4678290
rs6778363
rs6802994
rs9826846
rs9865013
rs9831130
rs73216976
rs61376276
rs4678291
rs34286321
rs4678292
rs12629126
rs4678226
rs4678293
rs62410472
rs1440699
rs10513021
rs6439689
rs1530211
rs1530212
rs1530213
rs1530214
rs2196959
rs58420600
rs6776357
rs6766177
rs6766461
rs6779192
rs6766318
rs6790752
rs13095852
rs13095888
rs13080243
rs13100239
rs13100520
rs7614143
rs55950024
rs55844250
rs55971688
rs55756671
rs58351965
rs13063732
rs79361469
rs13063916
rs13064358
rs192809933
rs73216987
rs73216988
rs75038431
rs7624425
rs13083219
rs7612877
rs7634815
rs7624691
rs73216990
rs1899208
rs73216991
rs62410478
rs73216993
rs62410479
rs62410480
rs67426405
rs57859055
rs57640393
rs1440698
rs16844526
rs13068632
rs12486951
rs12487636
rs12494008
rs12487676
rs12487686
rs10935224
rs10935225
rs11917260
rs149521926
rs62410483
rs12631068
rs16844544
rs11708831
rs62410484
rs16844548
rs62410485
rs62410486
rs7647718
rs10513032
rs10935226
rs10513031
rs73217000
rs55953903
rs12637795
rs9833382
rs74920171
rs12635419
rs12489623
rs12489637
rs9858593
rs77627898
rs1899207
rs55943218
rs62410489
rs4678294
rs11720901
rs62410490
rs62410491
rs73219004
rs73219006
rs150754743
rs149470741
rs56230972
rs2024540
rs16844557
rs35716370
rs35036213
rs58784361
rs60743604
rs35800092
rs12494014
rs12487502
rs76070739
rs12485379
rs12494928
rs12485382
rs16844561
rs55686457
rs34731330
rs34989106
rs150514121
rs138463608
rs35192343
rs6764011
rs34937500
rs2053438
rs6764235
rs6788840
rs1899206
rs1440697
rs73219012
rs73219013
3:136875772_C_A
rs73219016
rs12485611
rs12492170
rs1371907
rs12486422
rs10513030
rs12497087
rs12493687
rs12493758
rs7643428
rs67666416
rs10935227
rs10935228
rs141501697
rs10935229
rs77976651
rs16844587
rs80249335
rs7626849
rs6439690
rs58447831
rs2196958
rs9289530
rs75088643
rs1371906
rs149424439
rs11707198
rs6768820
rs141972247
rs9830729
rs62410518
rs9872887
rs962224
rs76942545
rs62410521
rs9867244
rs967950
rs967949
rs10935230
rs9839965
rs144918306
rs143772397
rs13068766
rs187461478
rs62410523
rs62410524
rs62410525
```
