## Supplementary material for "Characterization of shared and ancestry-specific signals driving complex traits using multi-ancestry fine-mapping": s1.afreq

```
#CHROM	ID	REF	ALT	ALT_FREQS	OBS_CT
3	rs72975671	A	T	0.189861	1006
3	rs78838685	C	T	0.0337972	1006
3	rs114825248	G	A	0.0218688	1006
3	rs72975672	G	A	0.196819	1006
3	rs113139024	T	G	0.196819	1006
3	rs35659692	G	T	0.0119284	1006
3	rs59534722	A	C	0.196819	1006
3	rs11928602	G	C	0.183897	1006
3	rs115250559	A	G	0.0178926	1006
3	rs73219871	C	T	0.0238569	1006
3	rs73219872	C	T	0.0407555	1006
3	rs11921046	A	C	0.212724	1006
3	rs6767662	A	G	0.209742	1006
3	rs6768080	A	G	0.208748	1006
3	rs78102211	G	A	0.124254	1006
3	rs115962780	A	G	0.00695825	1006
3	rs13094348	T	G	0.0119284	1006
3	rs6766642	T	C	0.209742	1006
3	rs72975679	C	A	0.208748	1006
3	rs6439598	C	T	0.494036	1006
3	rs6790678	C	T	0.208748	1006
3	rs115631449	A	G	0.0149105	1006
3	rs6766669	A	C	0.209742	1006
3	rs6791536	G	T	0.208748	1006
3	rs114759819	A	G	0.0188867	1006
3	rs7625402	T	A	0.21173	1006
3	rs16843405	A	G	0.209742	1006
3	rs148284317	C	T	0.00894632	1006
3	rs34322597	G	A	0.125249	1006
3	rs13080331	G	A	0.107356	1006
3	rs61790390	T	G	0.209742	1006
3	rs116830325	C	T	0.00894632	1006
3	rs114605630	T	C	0.0208748	1006
3	rs2895793	G	T	0.208748	1006
3	rs35997531	C	A	0.264414	1006
3	rs61790391	T	G	0.209742	1006
3	rs75440705	C	T	0.0298211	1006
3	rs7646013	A	G	0.210736	1006
3	rs139226800	T	C	0.0119284	1006
3	rs57527075	T	C	0.209742	1006
3	rs60204183	G	A	0.208748	1006
3	rs61790394	T	C	0.208748	1006
3	rs9682721	A	G	0.209742	1006
3	rs183119835	G	A	0.00994036	1006
3	rs1007836	A	C	0.208748	1006
3	rs1007835	C	G	0.208748	1006
3	rs1519258	T	C	0.208748	1006
3	rs71336041	G	A	0.125249	1006
3	rs13099318	T	C	0.269384	1006
3	rs56382648	G	A	0.208748	1006
3	rs6769893	T	C	0.208748	1006
3	rs980210	T	A	0.209742	1006
3	rs115701854	C	T	0.00695825	1006
3	rs1519261	A	G	0.208748	1006
3	rs61790396	T	G	0.208748	1006
3	rs61790397	T	A	0.0656064	1006
3	rs2400700	G	T	0.90159	1006
3	rs6798111	C	T	0.209742	1006
3	rs60581918	C	T	0.208748	1006
3	rs2400701	G	C	0.208748	1006
3	rs7648592	G	A	0.208748	1006
3	rs79992946	G	A	0.0228628	1006
3	rs6763096	G	A	0.289264	1006
3	rs61790398	T	C	0.208748	1006
3	rs79316646	G	A	0.0298211	1006
3	rs59998701	G	A	0.209742	1006
3	rs1519260	C	T	0.5666	1006
3	rs17195888	A	C	0.208748	1006
3	rs7618257	T	C	0.209742	1006
3	rs61790400	C	T	0.208748	1006
3	rs6762218	C	T	0.209742	1006
3	rs6765327	G	T	0.209742	1006
3	rs7635010	A	G	0.209742	1006
3	rs140359403	T	C	0.0417495	1006
3	rs6769033	G	A	0.208748	1006
3	rs11916990	T	C	0.209742	1006
3	rs61790401	T	G	0.208748	1006
3	rs73863034	T	C	0.208748	1006
3	rs73863035	C	G	0.208748	1006
3	rs60545022	T	G	0.210736	1006
3	rs61790403	C	G	0.208748	1006
3	rs1850757	A	G	0.500994	1006
3	rs61790404	A	G	0.210736	1006
3	rs56818259	G	A	0.208748	1006
3	rs1401543	T	C	0.210736	1006
3	rs146929389	C	A	0.0238569	1006
3	rs148794333	G	A	0.0149105	1006
3	rs61790452	A	G	0.210736	1006
3	rs6791082	T	C	0.210736	1006
3	rs61790453	C	T	0.209742	1006
3	rs1607504	G	A	0.208748	1006
3	rs9864092	A	G	0.0656064	1006
3	rs6788593	C	T	0.208748	1006
3	rs1914905	G	A	0.209742	1006
3	rs148851353	T	C	0.0119284	1006
3	rs61136993	A	G	0.209742	1006
3	rs61790456	G	T	0.208748	1006
3	rs72977660	C	T	0.208748	1006
3	rs28758576	T	C	0.0785288	1006
3	rs908827	T	C	0.203777	1006
3	rs10512975	C	T	0.5	1006
3	rs147193162	C	T	0.00994036	1006
3	rs17249203	A	G	0.200795	1006
3	rs61790457	G	C	0.200795	1006
3	rs61790458	C	G	0.200795	1006
3	rs144586629	A	G	0.0159046	1006
3	rs17196014	A	G	0.201789	1006
3	rs146610392	C	T	0.0228628	1006
3	rs6414336	T	C	0.200795	1006
3	rs6439600	T	C	0.506958	1006
3	rs6772366	C	T	0.302187	1006
3	rs6772454	C	T	0.502982	1006
3	rs17196097	G	T	0.200795	1006
3	rs61790459	A	C	0.222664	1006
3	rs13074773	G	T	0.475149	1006
3	rs6776731	G	A	0.0705765	1006
3	rs13075467	C	T	0.238569	1006
3	rs6439601	T	C	0.0705765	1006
3	rs977562	T	G	0.907555	1006
3	rs58726628	T	G	0.0705765	1006
3	rs77303483	G	C	0.0695825	1006
3	rs58515221	C	T	0.0705765	1006
3	rs77527047	G	A	0.0705765	1006
3	rs111364127	C	T	0.0705765	1006
3	rs113720292	G	T	0.0705765	1006
3	rs7627556	G	C	0.0735586	1006
3	rs113269297	G	C	0.0705765	1006
3	rs113917422	A	G	0.0715706	1006
3	rs113400992	A	G	0.0715706	1006
3	rs139373187	C	T	0.0238569	1006
3	rs144879976	C	T	0.0427435	1006
3	rs16843447	T	C	0.0347913	1006
3	rs141050816	T	C	0.0109344	1006
3	rs1356664	G	T	0.252485	1006
3	rs138629984	C	T	0.00695825	1006
3	rs1014312	G	C	0.548708	1006
3	rs1401545	T	C	0.286282	1006
3	rs150087143	T	A	0.00994036	1006
3	rs6803679	T	C	0.573559	1006
3	rs9819988	T	C	0.290258	1006
3	rs9837855	A	T	0.286282	1006
3	rs13065282	G	T	0.12326	1006
3	rs9852406	C	T	0.218688	1006
3	rs13065836	G	A	0.12326	1006
3	rs6773469	A	T	0.290258	1006
3	rs9876837	T	C	0.290258	1006
3	rs146793960	G	C	0.0168986	1006
3	rs6802139	C	T	0.290258	1006
3	rs55678980	C	T	0.286282	1006
3	rs13065542	G	T	0.11829	1006
3	rs13322891	A	T	0.286282	1006
3	rs9824558	G	A	0.290258	1006
3	rs7609938	G	A	0.290258	1006
3	rs9877722	G	C	0.286282	1006
3	rs11706438	C	T	0.0248509	1006
3	rs9813082	G	A	0.290258	1006
3	rs143747814	A	T	0.0347913	1006
3	rs56308637	C	T	0.219682	1006
3	rs6779603	G	A	0.290258	1006
3	rs9829329	G	C	0.290258	1006
3	rs9829476	G	A	0.290258	1006
3	rs9870581	A	G	0.286282	1006
3	rs9833470	G	A	0.289264	1006
3	rs9833799	G	A	0.290258	1006
3	rs9833699	C	T	0.286282	1006
3	rs9834624	G	A	0.286282	1006
3	rs9854494	T	C	0.286282	1006
3	rs9875948	A	G	0.286282	1006
3	rs9839259	G	C	0.290258	1006
3	rs16843509	T	C	0.290258	1006
3	rs13434196	T	C	0.290258	1006
3	rs9844478	C	T	0.290258	1006
3	rs7630276	T	G	0.889662	1006
3	rs9864656	T	C	0.290258	1006
3	rs9864775	T	C	0.286282	1006
3	rs9882561	A	G	0.861829	1006
3	rs9849088	C	T	0.290258	1006
3	rs56807950	C	T	0.290258	1006
3	rs59063369	A	G	0.290258	1006
3	rs4718	C	G	0.286282	1006
3	rs116125956	A	G	0.0109344	1006
3	rs870812	G	A	0.287276	1006
3	rs74834143	T	A	0.0666004	1006
3	rs908825	G	A	0.286282	1006
3	rs1568349	T	C	0.291252	1006
3	rs1568350	T	C	0.286282	1006
3	rs10512981	A	G	0.291252	1006
3	rs7640153	C	A	0.289264	1006
3	rs7638129	T	C	0.291252	1006
3	rs7626676	G	A	0.309145	1006
3	rs2204259	T	C	0.289264	1006
3	rs66544356	A	G	0.289264	1006
3	rs28855968	G	C	0.286282	1006
3	rs28875187	C	T	0.218688	1006
3	rs9814505	A	C	0.285288	1006
3	rs9818786	A	C	0.285288	1006
3	rs9819060	A	G	0.28827	1006
3	rs148874568	G	A	0.0695825	1006
3	rs9877191	T	C	0.290258	1006
3	rs9857579	C	T	0.28827	1006
3	rs9819707	A	C	0.28827	1006
3	rs9820057	A	G	0.28827	1006
3	rs9858063	C	G	0.284294	1006
3	rs7623721	A	G	0.28827	1006
3	rs138970191	G	A	0.0168986	1006
3	rs7648146	C	T	0.28827	1006
3	rs34485548	C	G	0.289264	1006
3	rs66626713	G	A	0.305169	1006
3	rs12330820	G	A	0.289264	1006
3	rs35896773	A	G	0.28827	1006
3	rs143008299	A	C	0.00497018	1006
3	rs61791660	G	A	0.0168986	1006
3	rs7625040	A	C	0.289264	1006
3	rs142700313	C	T	0.00795229	1006
3	rs28570106	A	T	0.285288	1006
3	rs9819440	C	T	0.285288	1006
3	rs9820189	G	A	0.285288	1006
3	rs28453905	T	C	0.289264	1006
3	rs116410695	G	A	0.0248509	1006
3	rs2009002	C	G	0.27833	1006
3	rs12330384	T	C	0.285288	1006
3	rs2400648	G	A	0.289264	1006
3	rs1403769	A	G	0.297217	1006
3	rs9818015	G	A	0.0168986	1006
3	rs192553155	C	T	0.00497018	1006
3	rs1403767	G	A	0.217694	1006
3	rs1403766	C	T	0.2833	1006
3	rs12630389	G	A	0.158052	1006
3	rs9289501	T	C	0.568588	1006
3	rs9289502	G	A	0.281312	1006
3	rs16843560	G	A	0.270378	1006
3	rs13317459	C	T	0.277336	1006
3	rs13081105	A	G	0.27833	1006
3	rs13087164	G	A	0.0298211	1006
3	rs10212530	A	G	0.280318	1006
3	rs10212532	A	G	0.571571	1006
3	rs10212558	A	C	0.27833	1006
3	rs35188750	G	C	0.285288	1006
3	rs28430744	G	A	0.277336	1006
3	rs1113211	T	A	0.279324	1006
3	rs9846137	T	C	0.279324	1006
3	rs9826806	G	C	0.27833	1006
3	rs9864514	A	G	0.27833	1006
3	rs9851361	T	C	0.27833	1006
3	rs12637541	A	T	0.274354	1006
3	rs13084404	A	G	0.564612	1006
3	rs114548309	A	G	0.0159046	1006
3	rs13097172	C	T	0.553678	1006
3	rs1403770	A	G	0.277336	1006
3	rs35097316	G	A	0.27336	1006
3	rs9868246	T	C	0.27833	1006
3	rs6439603	G	A	0.27336	1006
3	rs140858896	C	T	0.0178926	1006
3	rs76760258	T	C	0.0715706	1006
3	rs140332867	T	C	0.0198807	1006
3	rs565182634	C	T	0.00497018	1006
3	rs13072596	A	G	0.27833	1006
3	rs9883808	T	C	0.27833	1006
3	rs71336046	T	G	0.27833	1006
3	rs74992672	T	G	0.0646123	1006
3	rs183654378	T	C	0.00497018	1006
3	rs184442184	G	T	0.277336	1006
3	rs112781244	T	C	0.27833	1006
3	rs1523599	T	G	0.2833	1006
3	rs1523598	C	T	0.554672	1006
3	rs9862743	G	A	0.27833	1006
3	rs9862763	G	A	0.27833	1006
3	rs115832404	T	C	0.0139165	1006
3	rs9868239	G	A	0.55169	1006
3	rs11718972	C	T	0.0735586	1006
3	rs150636728	A	G	0.0198807	1006
3	rs13075579	T	C	0.168986	1006
3	rs13100235	A	G	0.560636	1006
3	rs9834104	T	C	0.27833	1006
3	rs28449384	A	T	0.27833	1006
3	rs6807242	G	A	0.281312	1006
3	rs9862264	A	G	0.279324	1006
3	rs6810223	G	T	0.281312	1006
3	rs9825239	C	T	0.27833	1006
3	rs7621396	T	C	0.27833	1006
3	rs148838269	A	G	0.0417495	1006
3	rs17196987	G	A	0.279324	1006
3	rs116741516	G	A	0.00994036	1006
3	rs7641070	A	G	0.279324	1006
3	rs57594457	G	A	0.280318	1006
3	rs60070757	A	G	0.282306	1006
3	rs77490582	C	G	0.0258449	1006
3	rs67709813	T	G	0.109344	1006
3	rs7625177	C	T	0.552684	1006
3	rs6439605	C	T	0.552684	1006
3	rs6802942	G	A	0.112326	1006
3	rs9843725	G	A	0.27833	1006
3	rs6770366	T	A	0.553678	1006
3	rs77769797	G	A	0.0656064	1006
3	rs9848322	A	G	0.27833	1006
3	rs35257855	T	C	0.279324	1006
3	rs9853577	A	G	0.27833	1006
3	rs9836374	T	C	0.279324	1006
3	rs34311570	G	A	0.27833	1006
3	rs17250445	C	T	0.279324	1006
3	rs77824290	A	G	0.00695825	1006
3	rs13078865	G	T	0.55169	1006
3	rs9864247	A	G	0.279324	1006
3	rs77307361	G	A	0.0337972	1006
3	rs77964675	T	C	0.0129225	1006
3	rs9827662	C	A	0.212724	1006
3	rs188650245	G	A	0.0119284	1006
3	rs17197259	A	C	0.0685885	1006
3	rs13097946	C	A	0.279324	1006
3	rs13098245	G	A	0.279324	1006
3	rs16843611	C	G	0.282306	1006
3	rs6786769	T	C	0.279324	1006
3	rs6774289	G	T	0.279324	1006
3	rs6439609	T	G	0.2833	1006
3	rs6439610	G	A	0.563618	1006
3	rs57681844	A	G	0.0139165	1006
3	rs9873015	A	G	0.0149105	1006
3	rs73222209	C	T	0.0467197	1006
3	rs13325914	A	G	0.27833	1006
3	rs111496438	A	G	0.0258449	1006
3	rs115606762	G	C	0.0437376	1006
3	rs9846554	C	T	0.552684	1006
3	rs9808979	A	G	0.27833	1006
3	rs4678432	T	C	0.284294	1006
3	rs9814557	A	G	0.277336	1006
3	rs9872542	T	C	0.27833	1006
3	rs6779903	G	T	0.282306	1006
3	rs34629706	C	T	0.0954274	1006
3	rs115951794	A	G	0.00695825	1006
3	rs34901937	C	G	0.0646123	1006
3	rs61757744	C	T	0.00894632	1006
3	rs17197552	A	G	0.27833	1006
3	rs187815576	G	A	0.00894632	1006
3	rs4678434	G	A	0.284294	1006
3	rs4678435	G	A	0.284294	1006
3	rs10935175	C	T	0.277336	1006
3	rs115176930	C	G	0.0139165	1006
3	rs34522617	T	G	0.27833	1006
3	rs6775778	A	G	0.21173	1006
3	rs115783572	A	G	0.00795229	1006
3	rs75188364	A	T	0.00596421	1006
3	rs34409306	G	A	0.274354	1006
3	rs35532770	T	C	0.287276	1006
3	rs6809006	T	C	0.274354	1006
3	rs6771997	A	G	0.274354	1006
3	rs6439614	G	A	0.552684	1006
3	rs7433567	G	A	0.277336	1006
3	rs6439615	A	G	0.552684	1006
3	rs7427833	T	C	0.277336	1006
3	rs7433592	C	T	0.272366	1006
3	rs13097267	T	A	0.272366	1006
3	rs4331626	A	C	0.565606	1006
3	rs193003581	A	T	0.0109344	1006
3	rs9842840	A	C	0.27833	1006
3	rs73222214	G	A	0.0298211	1006
3	rs13066914	A	G	0.11332	1006
3	rs9289503	C	T	0.277336	1006
3	rs1523597	C	T	0.275348	1006
3	rs1523596	C	T	0.275348	1006
3	rs1523595	C	A	0.275348	1006
3	rs4073308	G	A	0.275348	1006
3	rs4493374	A	G	0.0675944	1006
3	rs9852169	T	C	0.565606	1006
3	rs114488298	T	C	0.00894632	1006
3	rs2177407	A	G	0.28827	1006
3	rs9836600	C	T	0.0248509	1006
3	rs1523594	A	G	0.95825	1006
3	rs6439618	A	G	0.5666	1006
3	rs13316798	C	G	0.239563	1006
3	rs9826032	C	T	0.0109344	1006
3	rs76401139	G	A	0.027833	1006
3	rs77121034	T	G	0.0178926	1006
3	rs146569999	G	A	0.0168986	1006
3	rs9856799	G	A	0.563618	1006
3	rs9877082	T	C	0.27833	1006
3	rs138421205	A	G	0.0168986	1006
3	rs9862777	G	T	0.277336	1006
3	rs114916088	C	T	0.0168986	1006
3	rs6796869	G	A	0.564612	1006
3	rs1523600	G	A	0.284294	1006
3	rs116501749	A	G	0.00497018	1006
3	rs1523593	G	A	0.2833	1006
3	rs6807058	C	T	0.277336	1006
3	rs6807565	G	A	0.277336	1006
3	rs6771224	A	G	0.27833	1006
3	rs7643661	G	T	0.27833	1006
3	rs7621331	A	G	0.27833	1006
3	rs7621425	A	G	0.27833	1006
3	rs9812561	C	T	0.27833	1006
3	rs7650079	C	T	0.285288	1006
3	rs9875328	G	A	0.27833	1006
3	rs9837355	A	G	0.277336	1006
3	rs76799353	G	A	0.0656064	1006
3	rs56276193	G	C	0.028827	1006
3	rs9880721	G	A	0.27833	1006
3	rs9842864	A	G	0.277336	1006
3	rs61791710	G	A	0.111332	1006
3	rs141832029	G	A	0.27833	1006
3	rs67039922	T	A	0.27833	1006
3	rs4075999	C	T	0.2833	1006
3	rs13072433	G	A	0.2833	1006
3	rs150284332	A	G	0.0168986	1006
3	rs13072782	G	A	0.564612	1006
3	rs6775261	C	T	0.562624	1006
3	rs13072690	A	G	0.563618	1006
3	rs2140450	T	C	0.563618	1006
3	rs13059064	T	C	0.565606	1006
3	rs35125684	C	T	0.0129225	1006
3	rs9852009	T	C	0.565606	1006
3	rs73222222	A	G	0.27833	1006
3	rs13065499	T	C	0.284294	1006
3	rs7625607	T	G	0.562624	1006
3	rs55873361	T	C	0.284294	1006
3	rs9836758	C	T	0.279324	1006
3	rs184993337	G	A	0.0139165	1006
3	rs13097176	G	A	0.563618	1006
3	rs34767379	C	T	0.27833	1006
3	rs13097248	A	G	0.141153	1006
3	rs115890825	T	C	0.0427435	1006
3	rs28576629	G	T	0.212724	1006
3	rs12633805	C	T	0.284294	1006
3	rs3946444	T	C	0.565606	1006
3	rs36039354	G	A	0.27833	1006
3	rs7635621	T	G	0.564612	1006
3	rs56152207	C	T	0.2833	1006
3	rs9682712	A	G	0.562624	1006
3	rs2400649	A	C	0.562624	1006
3	rs139138366	A	G	0.0109344	1006
3	rs12632791	G	A	0.2833	1006
3	rs7610302	A	G	0.562624	1006
3	rs147770895	C	T	0.00695825	1006
3	rs4678224	T	C	0.284294	1006
3	rs4678288	A	G	0.284294	1006
3	rs61791712	C	T	0.284294	1006
3	rs75817561	A	G	0.0168986	1006
3	rs75295663	A	G	0.0178926	1006
3	rs144295828	G	C	0.0656064	1006
3	rs9758578	T	A	0.350895	1006
3	rs35946332	C	T	0.565606	1006
3	rs7628848	G	A	0.214712	1006
3	rs13082684	G	A	0.214712	1006
3	rs111862778	C	T	0.0656064	1006
3	rs940229	G	A	0.5666	1006
3	rs2400731	G	T	0.887674	1006
3	rs6439622	T	A	0.350895	1006
3	rs6771950	A	G	0.284294	1006
3	rs10049233	G	A	0.214712	1006
3	rs10048942	A	G	0.214712	1006
3	rs34447526	C	G	0.284294	1006
3	rs13069408	A	G	0.284294	1006
3	rs55939279	C	T	0.027833	1006
3	rs6439623	C	A	0.350895	1006
3	rs6439624	A	G	0.284294	1006
3	rs6803786	C	A	0.284294	1006
3	rs78194377	A	G	0.0298211	1006
3	rs35328261	G	A	0.0129225	1006
3	rs75125767	T	C	0.0656064	1006
3	rs13092707	G	A	0.286282	1006
3	rs35773450	C	T	0.294235	1006
3	rs34683314	T	C	0.2833	1006
3	rs13079037	T	C	0.563618	1006
3	rs61791718	A	G	0.0159046	1006
3	rs6799517	C	A	0.220676	1006
3	rs35264626	A	C	0.282306	1006
3	rs550110318	A	T	0.00695825	1006
3	rs28509770	C	G	0.220676	1006
3	rs114352779	C	G	0.027833	1006
3	rs79037025	A	G	0.0636183	1006
3	rs61683900	T	G	0.0636183	1006
3	rs151053585	C	T	0.0218688	1006
3	rs58592880	G	A	0.0656064	1006
3	rs7623246	T	C	0.0646123	1006
3	rs34706807	C	T	0.282306	1006
3	rs1403763	C	G	0.219682	1006
3	rs2400730	G	A	0.0656064	1006
3	rs147006675	C	T	0.0159046	1006
3	rs6771887	G	A	0.0725646	1006
3	rs34894639	C	T	0.237575	1006
3	rs6774621	G	C	0.285288	1006
3	rs6787409	T	C	0.285288	1006
3	rs34330586	A	T	0.234592	1006
3	rs13079205	A	G	0.222664	1006
3	rs6774226	A	G	0.295229	1006
3	rs6799056	C	T	0.223658	1006
3	rs6799320	G	A	0.222664	1006
3	rs61791721	T	A	0.236581	1006
3	rs3772390	A	G	0.0357853	1006
3	rs78473846	T	A	0.0695825	1006
3	rs60149787	A	G	0.0705765	1006
3	rs186781511	T	C	0.0139165	1006
3	rs9834966	T	G	0.222664	1006
3	rs116090319	G	A	0.0198807	1006
3	rs9653930	C	T	0.222664	1006
3	rs78930792	G	A	0.0238569	1006
3	rs114051241	T	C	0.0417495	1006
3	rs6775793	T	C	0.894632	1006
3	rs67589653	T	C	0.219682	1006
3	rs4678322	G	T	0.235586	1006
3	rs1278493	G	A	0.530815	1006
3	rs10512990	G	T	0.219682	1006
3	rs9848926	T	C	0.22167	1006
3	rs6793835	G	A	0.217694	1006
3	rs9870122	T	G	0.223658	1006
3	rs78811952	G	T	0.028827	1006
3	rs75262249	A	G	0.0715706	1006
3	rs34864445	C	T	0.220676	1006
3	rs10512987	C	T	0.294235	1006
3	rs28568667	T	C	0.0785288	1006
3	rs7634492	G	A	0.0705765	1006
3	rs144420426	C	T	0.0139165	1006
3	rs6792630	C	A	0.218688	1006
3	rs1278495	C	G	0.105368	1006
3	rs67109185	G	A	0.222664	1006
3	rs111990522	T	C	0.028827	1006
3	rs9875207	G	C	0.295229	1006
3	rs9837224	A	G	0.295229	1006
3	rs4678361	A	G	0.764414	1006
3	rs6784219	A	G	0.295229	1006
3	rs115778536	A	T	0.0208748	1006
3	rs144997399	G	A	0.0129225	1006
3	rs150914071	C	T	0.0377734	1006
3	rs13088093	T	G	0.295229	1006
3	rs116718733	C	G	0.0139165	1006
3	rs74656356	A	G	0.0725646	1006
3	rs6781817	T	C	0.0725646	1006
3	rs77362515	T	C	0.0725646	1006
3	rs9840812	C	T	0.763419	1006
3	rs7619852	G	T	0.0705765	1006
3	rs12695644	C	T	0.222664	1006
3	rs13082532	G	T	0.2167	1006
3	rs113346874	T	G	0.762425	1006
3	rs116814272	C	T	0.0705765	1006
3	rs143917773	G	A	0.0139165	1006
3	rs4431046	A	C	0.762425	1006
3	rs141164406	G	T	0.0695825	1006
3	rs75452345	G	A	0.121272	1006
3	rs10935177	A	C	0.471173	1006
3	rs12330335	A	C	0.22167	1006
3	rs1393786	C	A	0.22167	1006
3	rs1393787	G	A	0.2167	1006
3	rs79966407	G	T	0.0695825	1006
3	rs17198295	T	A	0.0755467	1006
3	rs148241411	G	A	0.0258449	1006
3	rs77793450	G	T	0.0695825	1006
3	rs116415933	G	T	0.0695825	1006
3	rs183317164	A	C	0.0178926	1006
3	rs9881400	G	T	0.2167	1006
3	rs150681650	G	C	0.00695825	1006
3	rs111611688	T	C	0.0188867	1006
3	rs6767060	C	G	0.22167	1006
3	rs7372313	G	C	0.470179	1006
3	rs77686023	G	A	0.0119284	1006
3	rs112490075	G	A	0.0705765	1006
3	rs113021516	G	C	0.295229	1006
3	rs28519617	T	G	0.22167	1006
3	rs28669017	T	G	0.22167	1006
3	rs59747718	T	A	0.0725646	1006
3	rs9865841	A	G	0.766402	1006
3	rs13081671	C	T	0.222664	1006
3	rs191838024	C	T	0.0119284	1006
3	rs10222451	G	C	0.22167	1006
3	rs61791755	T	C	0.0129225	1006
3	rs35837273	T	C	0.139165	1006
3	rs9647335	A	T	0.197813	1006
3	rs35352346	G	A	0.222664	1006
3	rs11720497	T	A	0.138171	1006
3	rs113587652	A	T	0.100398	1006
3	rs141390726	C	A	0.0109344	1006
3	rs144469404	A	G	0.0168986	1006
3	rs36060212	G	A	0.10835	1006
3	rs13321220	G	A	0.22167	1006
3	rs75439229	T	C	0.0357853	1006
3	rs181605755	C	T	0.0218688	1006
3	rs73222236	A	G	0.295229	1006
3	rs13065565	T	C	0.0964215	1006
3	rs9836446	A	T	0.0795229	1006
3	rs6762209	T	C	0.120278	1006
3	rs28535121	T	C	0.218688	1006
3	rs10935178	A	G	0.0626243	1006
3	rs71336052	G	A	0.0129225	1006
3	rs6786582	T	C	0.22167	1006
3	rs144781051	C	T	0.0139165	1006
3	rs6439629	G	A	0.222664	1006
3	rs115976517	A	T	0.195825	1006
3	rs114737552	C	T	0.0218688	1006
3	rs143800624	C	T	0.0178926	1006
3	rs61791757	G	A	0.235586	1006
3	rs13068210	T	G	0.22167	1006
3	rs78494777	A	G	0.0725646	1006
3	rs111247900	G	A	0.0705765	1006
3	rs6779146	T	C	0.235586	1006
3	rs6769762	G	A	0.218688	1006
3	rs10935179	G	T	0.0248509	1006
3	rs6800570	A	C	0.0725646	1006
3	rs150612222	G	A	0.0178926	1006
3	rs7349597	C	T	0.470179	1006
3	rs9845457	G	A	0.606362	1006
3	rs9822771	C	A	0.0457256	1006
3	rs60288484	A	T	0.0725646	1006
3	rs35087366	G	A	0.130219	1006
3	rs61789561	G	A	0.199801	1006
3	rs115602041	G	A	0.0139165	1006
3	rs139721578	C	T	0.0149105	1006
3	rs1154988	T	A	0.771372	1006
3	rs34069849	C	T	0.0178926	1006
3	rs645040	G	T	0.771372	1006
3	rs3872588	A	G	0.0725646	1006
3	rs61789562	T	C	0.130219	1006
3	rs113915265	C	A	0.102386	1006
3	rs61789564	T	A	0.00994036	1006
3	rs9873767	C	T	0.271372	1006
3	rs145697381	G	A	0.0159046	1006
3	rs3905668	A	G	0.229622	1006
3	rs687339	C	T	0.770378	1006
3	rs56398805	A	G	0.229622	1006
3	rs35320690	T	C	0.228628	1006
3	rs116606544	A	G	0.0298211	1006
3	rs1279831	A	G	0.469185	1006
3	rs642075	G	A	0.467197	1006
3	rs28631273	G	A	0.228628	1006
3	rs525773	G	A	0.540755	1006
3	rs35970307	G	A	0.0974155	1006
3	rs113695599	G	A	0.0159046	1006
3	rs13327606	G	C	0.0417495	1006
3	rs114990140	C	A	0.0149105	1006
3	rs9813054	C	T	0.271372	1006
3	rs115614237	G	A	0.0198807	1006
3	rs9818740	G	A	0.225646	1006
3	rs182677699	G	A	0.00795229	1006
3	rs541917877	T	C	0.00795229	1006
3	rs13081352	C	A	0.131213	1006
3	rs668437	G	A	0.565606	1006
3	rs634559	A	G	0.5666	1006
3	rs1698982	G	A	0.5666	1006
3	rs582536	G	A	0.565606	1006
3	rs653995	G	A	0.5666	1006
3	rs863930	T	G	0.5666	1006
3	rs111323206	C	G	0.100398	1006
3	rs838199	T	C	0.5666	1006
3	rs78015804	G	A	0.0149105	1006
3	rs511154	A	G	0.765408	1006
3	rs668485	A	G	0.5666	1006
3	rs632251	G	A	0.5666	1006
3	rs147781408	A	C	0.00795229	1006
3	rs6805316	A	G	0.197813	1006
3	rs116096445	C	T	0.0308151	1006
3	rs9826454	A	G	0.198807	1006
3	rs13059045	T	C	0.142147	1006
3	rs661739	C	T	0.565606	1006
3	rs590198	G	A	0.565606	1006
3	rs1153870	A	T	0.565606	1006
3	rs1153871	T	C	0.764414	1006
3	rs61789601	C	T	0.205765	1006
3	rs895894	G	A	0.565606	1006
3	rs895893	C	T	0.764414	1006
3	rs1153872	G	A	0.569583	1006
3	rs3957816	G	A	0.565606	1006
3	rs684773	A	C	0.765408	1006
3	rs111807955	G	T	0.0178926	1006
3	rs41345846	G	A	0.0616302	1006
3	rs184838622	G	C	0.00695825	1006
3	rs561307	C	T	0.199801	1006
3	rs534944	T	G	0.766402	1006
3	rs1278719	G	A	0.766402	1006
3	rs188181111	C	T	0.0139165	1006
3	rs142196094	G	A	0.0218688	1006
3	rs523118	T	G	0.769384	1006
3	rs115064616	A	G	0.0397614	1006
3	rs3755636	G	C	0.767396	1006
3	rs548288	T	C	0.751491	1006
3	rs67692166	C	A	0.101392	1006
3	rs113375712	G	A	0.101392	1006
3	rs72493178	C	T	0.0337972	1006
3	rs9844666	G	A	0.191849	1006
3	rs111626003	G	A	0.0188867	1006
3	rs632016	G	A	0.749503	1006
3	rs7650071	A	G	0.109344	1006
3	rs75456511	G	A	0.0119284	1006
3	rs78787340	A	G	0.0129225	1006
3	rs13072038	T	C	0.192843	1006
3	rs589092	A	G	0.550696	1006
3	rs2290131	C	T	0.247515	1006
3	rs73222262	A	C	0.0457256	1006
3	rs75490702	A	G	0.0228628	1006
3	rs9826146	A	G	0.304175	1006
3	rs866782	C	T	0.202783	1006
3	rs147087364	C	T	0.0149105	1006
3	rs28812220	A	G	0.303181	1006
3	rs606725	A	G	0.751491	1006
3	rs9872178	T	G	0.198807	1006
3	rs9872326	T	G	0.303181	1006
3	rs60614489	A	C	0.302187	1006
3	rs114968564	G	C	0.0606362	1006
3	rs4678428	G	A	0.752485	1006
3	rs576771	C	T	0.752485	1006
3	rs67214626	C	T	0.303181	1006
3	rs6808143	G	A	0.104374	1006
3	rs12695645	A	T	0.199801	1006
3	rs77082554	T	C	0.0159046	1006
3	rs147326122	C	T	0.0178926	1006
3	rs12488721	T	C	0.447316	1006
3	rs4678429	G	C	0.0497018	1006
3	rs684195	A	C	0.44831	1006
3	rs650505	G	C	0.66501	1006
3	rs113630844	G	A	0.0606362	1006
3	rs141664190	C	T	0.0228628	1006
3	rs55654524	C	T	0.104374	1006
3	rs665200	T	C	0.753479	1006
3	rs489398	T	C	0.799205	1006
3	rs146580445	C	T	0.0188867	1006
3	rs35316359	A	G	0.0139165	1006
3	rs1279949	T	A	0.447316	1006
3	rs114635206	A	G	0.0149105	1006
3	rs7628146	T	G	0.752485	1006
3	rs6796523	A	T	0.199801	1006
3	rs74934894	A	G	0.0218688	1006
3	rs570621	A	G	0.449304	1006
3	rs9843801	T	C	0.304175	1006
3	rs3821445	T	C	0.200795	1006
3	rs16843879	A	C	0.10338	1006
3	rs1153877	C	T	0.44831	1006
3	rs116094500	C	A	0.0228628	1006
3	rs7653249	C	G	0.752485	1006
3	rs1279840	T	C	0.753479	1006
3	rs79079820	C	G	0.0208748	1006
3	rs1279425	T	C	0.752485	1006
3	rs9843348	A	G	0.304175	1006
3	rs1279424	A	G	0.447316	1006
3	rs9848883	A	G	0.0467197	1006
3	rs12330635	A	G	0.0467197	1006
3	rs17252498	A	C	0.202783	1006
3	rs13071085	G	A	0.137177	1006
3	rs145402663	T	C	0.0139165	1006
3	rs56336182	A	G	0.102386	1006
3	rs184993788	C	T	0.00994036	1006
3	rs34031772	T	C	0.199801	1006
3	rs55797013	A	C	0.304175	1006
3	rs71336055	C	T	0.131213	1006
3	rs1711171	T	C	0.755467	1006
3	rs1711170	A	C	0.624254	1006
3	rs34153877	C	A	0.166998	1006
3	rs9852811	C	T	0.0168986	1006
3	rs1618069	A	G	0.751491	1006
3	rs556788	A	G	0.449304	1006
3	rs9856769	G	A	0.0457256	1006
3	rs112066868	C	T	0.101392	1006
3	rs480330	C	T	0.38668	1006
3	rs9866840	G	C	0.198807	1006
3	rs13067714	T	C	0.101392	1006
3	rs527888	G	C	0.447316	1006
3	rs66895236	G	A	0.0765408	1006
3	rs67677899	G	A	0.101392	1006
3	rs142823435	A	G	0.0377734	1006
3	rs144263115	G	A	0.0139165	1006
3	rs116822870	A	C	0.00994036	1006
3	rs67389407	T	C	0.10338	1006
3	rs34428695	G	C	0.106362	1006
3	rs3913715	G	A	0.10338	1006
3	rs838202	G	A	0.429423	1006
3	rs681783	C	T	0.429423	1006
3	rs9833162	A	G	0.303181	1006
3	rs1291921	A	G	0.729622	1006
3	rs664088	T	C	0.435388	1006
3	rs553018	A	C	0.417495	1006
3	rs650326	G	A	0.428429	1006
3	rs61789606	C	T	0.0715706	1006
3	rs35522825	C	T	0.107356	1006
3	rs4125861	G	A	0.101392	1006
3	rs1279086	G	A	0.429423	1006
3	rs9853387	A	G	0.304175	1006
3	rs518972	C	A	0.428429	1006
3	rs7622833	T	C	0.303181	1006
3	rs6776841	T	C	0.302187	1006
3	rs56264828	T	C	0.10338	1006
3	rs77340672	C	T	0.0139165	1006
3	rs67452583	C	T	0.104374	1006
3	rs17265675	G	A	0.101392	1006
3	rs696081	A	G	0.431412	1006
3	rs483465	A	G	0.750497	1006
3	rs150415859	C	G	0.0109344	1006
3	rs35058853	A	G	0.301193	1006
3	rs6783337	G	A	0.294235	1006
3	rs610860	A	G	0.797217	1006
3	rs9812513	T	A	0.302187	1006
3	rs141070002	C	G	0.0139165	1006
3	rs17199880	C	G	0.101392	1006
3	rs10513002	T	G	0.101392	1006
3	rs61789607	T	C	0.0168986	1006
3	rs8045	T	C	0.224652	1006
3	rs17199978	A	G	0.101392	1006
3	rs696520	T	C	0.44831	1006
3	rs6439638	A	C	0.301193	1006
3	rs503973	G	C	0.756461	1006
3	rs12330258	T	C	0.345924	1006
3	rs143563224	A	T	0.0129225	1006
3	rs16843941	G	A	0.0188867	1006
3	rs17200118	A	G	0.0427435	1006
3	rs67525027	C	T	0.10338	1006
3	rs149083637	C	T	0.0149105	1006
3	rs9813115	C	T	0.192843	1006
3	rs695983	G	A	0.697813	1006
3	rs7650075	G	A	0.10338	1006
3	rs9832813	A	G	0.256461	1006
3	rs9870825	C	A	0.190855	1006
3	rs517319	A	T	0.395626	1006
3	rs35767900	C	T	0.0129225	1006
3	rs17200216	C	A	0.197813	1006
3	rs696517	T	C	0.796223	1006
3	rs191393175	T	A	0.00894632	1006
3	rs696516	G	T	0.729622	1006
3	rs480162	A	T	0.463221	1006
3	rs654237	T	C	0.463221	1006
3	rs1145101	T	C	0.812127	1006
3	rs56057807	G	A	0.101392	1006
3	rs667920	G	T	0.765408	1006
3	rs9854328	A	G	0.347913	1006
3	rs9837158	C	T	0.197813	1006
3	rs6770476	C	T	0.244533	1006
3	rs73222299	A	C	0.028827	1006
3	rs76270275	C	A	0.0159046	1006
3	rs1711161	G	T	0.727634	1006
3	rs112172904	G	A	0.101392	1006
3	rs115769262	A	G	0.0308151	1006
3	rs188000813	C	T	0.00894632	1006
3	rs145511462	G	T	0.00994036	1006
3	rs142503315	A	C	0.0109344	1006
3	rs619605	G	C	0.441352	1006
3	rs67963055	T	C	0.10338	1006
3	rs9289509	T	C	0.0188867	1006
3	rs9860801	G	A	0.302187	1006
3	rs138586478	T	C	0.0586481	1006
3	rs9821663	T	A	0.0417495	1006
3	rs182818929	T	G	0.0238569	1006
3	rs7652176	T	C	0.10338	1006
3	rs73222301	G	A	0.0298211	1006
3	rs571513	A	G	0.754473	1006
3	rs9832056	A	T	0.0775348	1006
3	rs76790147	G	C	0.0188867	1006
3	rs655836	T	C	0.462227	1006
3	rs73222302	A	G	0.463221	1006
3	rs10935181	G	A	0.462227	1006
3	rs9811261	C	A	0.296223	1006
3	rs568555369	A	G	0.0139165	1006
3	rs33999043	G	A	0.813121	1006
3	rs17266364	C	T	0.0954274	1006
3	rs34324561	T	G	0.198807	1006
3	rs684845	A	G	0.199801	1006
3	rs17200503	C	T	0.05666	1006
3	rs9832556	G	A	0.0467197	1006
3	rs655720	C	T	0.71173	1006
3	rs655748	G	A	0.414513	1006
3	rs526574	A	G	0.437376	1006
3	rs521746	T	C	0.44831	1006
3	rs16843978	C	G	0.10338	1006
3	rs9880211	G	A	0.197813	1006
3	rs9809427	C	T	0.0467197	1006
3	rs115498639	G	A	0.0596421	1006
3	rs11705908	G	A	0.0248509	1006
3	rs9810051	C	A	0.189861	1006
3	rs111730376	C	T	0.0954274	1006
3	rs9851986	A	G	0.0467197	1006
3	rs11714647	A	G	0.0407555	1006
3	rs698270	A	G	0.764414	1006
3	rs61789642	C	T	0.142147	1006
3	rs61789643	G	T	0.142147	1006
3	rs711972	C	T	0.469185	1006
3	rs5026242	C	T	0.294235	1006
3	rs698269	C	G	0.447316	1006
3	rs9820621	G	A	0.189861	1006
3	rs834304	G	T	0.426441	1006
3	rs1145106	G	A	0.72167	1006
3	rs11717954	A	G	0.426441	1006
3	rs6769582	G	A	0.0974155	1006
3	rs150448940	A	G	0.0139165	1006
3	rs1964675	C	T	0.695825	1006
3	rs9818536	C	T	0.190855	1006
3	rs185931403	G	A	0.0258449	1006
3	rs190392714	G	A	0.0119284	1006
3	rs7625592	G	A	0.10338	1006
3	rs111822807	C	T	0.101392	1006
3	rs116079103	C	T	0.0168986	1006
3	rs834305	C	T	0.40159	1006
3	rs143824534	C	T	0.0139165	1006
3	rs115316129	A	G	0.0188867	1006
3	rs864437	G	C	0.407555	1006
3	rs696518	A	C	0.404573	1006
3	rs113317862	G	A	0.0954274	1006
3	rs114747734	G	A	0.0178926	1006
3	rs61789644	G	A	0.0198807	1006
3	rs28478252	A	C	0.741551	1006
3	rs2655008	A	T	0.730616	1006
3	rs559792077	T	G	0.00695825	1006
3	rs138628138	G	A	0.0298211	1006
3	rs34913797	G	A	0.190855	1006
3	rs112511298	G	A	0.101392	1006
3	rs28634226	G	A	0.197813	1006
3	rs56235965	A	G	0.463221	1006
3	rs56095774	T	C	0.10338	1006
3	rs73224192	T	C	0.0487078	1006
3	rs7620314	A	G	0.360835	1006
3	rs9826198	T	C	0.0188867	1006
3	rs73224196	T	C	0.0477137	1006
3	rs74827276	T	C	0.0815109	1006
3	rs9841529	A	C	0.197813	1006
3	rs10935182	G	A	0.451292	1006
3	rs139742671	T	A	0.0427435	1006
3	rs6779727	T	C	0.812127	1006
3	rs67971203	C	T	0.10338	1006
3	rs11915629	C	G	0.462227	1006
3	rs9819496	G	A	0.301193	1006
3	rs141173920	C	T	0.0318091	1006
3	rs140017560	A	G	0.0188867	1006
3	rs9850584	T	C	0.082505	1006
3	rs9831321	G	A	0.302187	1006
3	rs79031967	C	A	0.026839	1006
3	rs9835523	G	C	0.0467197	1006
3	rs55848312	T	C	0.10338	1006
3	rs34282798	G	C	0.197813	1006
3	rs34757183	G	T	0.197813	1006
3	rs112402636	G	A	0.101392	1006
3	rs61789645	C	A	0.0467197	1006
3	rs56251259	T	C	0.301193	1006
3	rs7644541	A	G	0.764414	1006
3	rs6789488	T	C	0.748509	1006
3	rs61789646	G	C	0.0477137	1006
3	rs9867368	A	G	0.796223	1006
3	rs138571983	C	T	0.026839	1006
3	rs10935183	C	T	0.413519	1006
3	rs9845396	C	G	0.0477137	1006
3	rs114452756	G	A	0.05666	1006
3	rs9869720	T	G	0.0477137	1006
3	rs9812579	A	G	0.190855	1006
3	rs12492510	G	T	0.413519	1006
3	rs145804203	A	G	0.0208748	1006
3	rs13069326	A	G	0.0139165	1006
3	rs114168833	T	C	0.00795229	1006
3	rs10935184	T	C	0.447316	1006
3	rs66890203	T	G	0.10835	1006
3	rs75268054	G	C	0.0159046	1006
3	rs66691851	C	T	0.434394	1006
3	rs34154714	C	T	0.136183	1006
3	rs142082981	G	A	0.00994036	1006
3	rs13316214	A	G	0.197813	1006
3	rs73224201	C	T	0.101392	1006
3	rs9809184	T	C	0.301193	1006
3	rs9864407	C	T	0.0178926	1006
3	rs74618430	G	A	0.0258449	1006
3	rs6791611	G	C	0.462227	1006
3	rs6804194	T	C	0.301193	1006
3	rs80071199	C	T	0.0427435	1006
3	rs17364170	T	C	0.0109344	1006
3	rs116323751	T	C	0.0238569	1006
3	rs9854197	A	T	0.0178926	1006
3	rs9868120	C	A	0.299205	1006
3	rs10804640	G	A	0.413519	1006
3	rs191418863	T	A	0.0149105	1006
3	rs66637842	T	G	0.0974155	1006
3	rs9823373	T	C	0.197813	1006
3	rs28396702	G	A	0.302187	1006
3	rs114192045	G	A	0.0149105	1006
3	rs6773604	C	T	0.10338	1006
3	rs114305326	T	C	0.0208748	1006
3	rs34165586	C	T	0.301193	1006
3	rs6766450	G	A	0.301193	1006
3	rs35375192	A	G	0.298211	1006
3	rs113498805	G	A	0.0188867	1006
3	rs60270684	T	C	0.102386	1006
3	rs66494666	A	G	0.101392	1006
3	rs28889583	C	A	0.301193	1006
3	rs58641485	A	C	0.10338	1006
3	rs1604793	G	C	0.190855	1006
3	rs9850383	C	G	0.301193	1006
3	rs181756545	T	A	0.0129225	1006
3	rs151006381	T	C	0.0139165	1006
3	rs11715257	C	T	0.732604	1006
3	rs34168675	A	G	0.197813	1006
3	rs34379561	G	C	0.301193	1006
3	rs137950796	T	C	0.0159046	1006
3	rs35326900	G	A	0.197813	1006
3	rs9861150	G	T	0.779324	1006
3	rs9866535	G	A	0.301193	1006
3	rs71336058	C	T	0.0129225	1006
3	rs6439640	A	G	0.812127	1006
3	rs140329089	G	A	0.0258449	1006
3	rs56083120	C	A	0.104374	1006
3	rs9810789	A	G	0.190855	1006
3	rs9849696	G	C	0.0596421	1006
3	rs111790018	T	A	0.101392	1006
3	rs150651064	G	C	0.0795229	1006
3	rs139689491	C	T	0.0318091	1006
3	rs9714347	T	C	0.413519	1006
3	rs56218376	G	A	0.101392	1006
3	rs4678269	G	A	0.414513	1006
3	rs145505534	T	C	0.027833	1006
3	rs67082054	G	A	0.10338	1006
3	rs6439642	T	A	0.301193	1006
3	rs116020151	T	C	0.0139165	1006
3	rs17298525	G	C	0.192843	1006
3	rs9854084	A	T	0.736581	1006
3	rs34498968	T	C	0.154076	1006
3	rs150619835	T	C	0.0149105	1006
3	rs1394094	A	T	0.632207	1006
3	rs16843991	T	C	0.301193	1006
3	rs1394092	C	T	0.715706	1006
3	rs188834939	T	A	0.0119284	1006
3	rs11719310	C	T	0.413519	1006
3	rs9878871	C	T	0.0407555	1006
3	rs78287596	C	A	0.0298211	1006
3	rs78682139	C	T	0.0228628	1006
3	rs188460966	T	G	0.0168986	1006
3	rs28718456	A	G	0.197813	1006
3	rs17364492	A	C	0.197813	1006
3	rs6768743	T	C	0.197813	1006
3	rs140350752	A	G	0.027833	1006
3	rs13068119	T	C	0.237575	1006
3	rs111942290	G	A	0.0974155	1006
3	rs9883916	C	T	0.762425	1006
3	rs13321721	A	G	0.190855	1006
3	rs9818056	C	T	0.197813	1006
3	rs115498810	T	C	0.0109344	1006
3	rs73226130	T	C	0.100398	1006
3	rs12637102	A	G	0.753479	1006
3	rs11717791	A	C	0.0188867	1006
3	rs67949818	G	A	0.192843	1006
3	rs12489577	C	T	0.715706	1006
3	rs73226190	T	C	0.415507	1006
3	rs67305360	T	C	0.101392	1006
3	rs66973954	A	T	0.101392	1006
3	rs900048	C	T	0.700795	1006
3	rs9858105	T	C	0.0188867	1006
3	rs114157713	C	T	0.0238569	1006
3	rs113632149	G	A	0.101392	1006
3	rs35644083	T	C	0.302187	1006
3	rs17298882	T	G	0.102386	1006
3	rs13072698	C	T	0.0765408	1006
3	rs67663578	T	C	0.101392	1006
3	rs699165	A	G	0.738569	1006
3	rs75269643	G	A	0.0139165	1006
3	rs150862536	A	G	0.026839	1006
3	rs34135127	T	C	0.190855	1006
3	rs711977	G	A	0.413519	1006
3	rs9820485	A	C	0.0586481	1006
3	rs711976	A	G	0.740557	1006
3	rs35899944	G	A	0.197813	1006
3	rs34962604	T	C	0.301193	1006
3	rs833861	T	A	0.45328	1006
3	rs9809602	C	T	0.0178926	1006
3	rs141982996	C	T	0.0188867	1006
3	rs142601645	C	G	0.0188867	1006
3	rs711975	T	C	0.436382	1006
3	rs67621498	C	T	0.101392	1006
3	rs67794070	G	C	0.101392	1006
3	rs9878078	C	T	0.197813	1006
3	rs60014495	T	G	0.101392	1006
3	rs116330348	T	C	0.00994036	1006
3	rs9812319	C	T	0.302187	1006
3	rs13092193	T	C	0.197813	1006
3	rs6773495	G	A	0.101392	1006
3	rs6771002	T	A	0.197813	1006
3	rs6773949	T	A	0.197813	1006
3	rs148084830	A	G	0.0149105	1006
3	rs148469828	T	C	0.302187	1006
3	rs1070228	G	A	0.414513	1006
3	rs58994059	C	T	0.0477137	1006
3	rs7636806	T	A	0.101392	1006
3	rs1070230	T	G	0.737575	1006
3	rs9828088	C	T	0.198807	1006
3	rs9869630	A	C	0.197813	1006
3	rs1070232	T	G	0.737575	1006
3	rs78681909	G	A	0.0347913	1006
3	rs76223356	T	C	0.0188867	1006
3	rs9858457	T	C	0.301193	1006
3	rs9811416	A	G	0.0477137	1006
3	rs28811905	T	C	0.197813	1006
3	rs2688600	C	A	0.412525	1006
3	rs2688601	G	A	0.412525	1006
3	rs74648298	C	T	0.082505	1006
3	rs184964698	C	T	0.00596421	1006
3	rs28833292	A	G	0.0248509	1006
3	rs833752	A	G	0.737575	1006
3	rs13096466	C	T	0.197813	1006
3	rs113531732	C	T	0.0129225	1006
3	rs9880099	A	G	0.0188867	1006
3	rs181966930	A	G	0.00497018	1006
3	rs56040643	A	G	0.302187	1006
3	rs67303976	C	T	0.101392	1006
3	rs3932048	C	G	0.291252	1006
3	rs148726310	G	A	0.026839	1006
3	rs67281610	G	A	0.101392	1006
3	rs73228016	T	C	0.0765408	1006
3	rs3931416	T	C	0.10835	1006
3	rs9813691	T	G	0.192843	1006
3	rs13326151	G	A	0.190855	1006
3	rs9289511	T	C	0.0576541	1006
3	rs67902591	C	T	0.10338	1006
3	rs2623099	G	A	0.054672	1006
3	rs4678433	C	T	0.714712	1006
3	rs34967300	A	G	0.237575	1006
3	rs6769934	G	A	0.301193	1006
3	rs12695649	T	C	0.197813	1006
3	rs77513004	T	C	0.0298211	1006
3	rs7621017	T	C	0.302187	1006
3	rs7621025	T	C	0.736581	1006
3	rs113823771	G	A	0.0606362	1006
3	rs7612160	C	A	0.301193	1006
3	rs6439646	T	C	0.736581	1006
3	rs7427564	G	A	0.434394	1006
3	rs73228025	C	T	0.101392	1006
3	rs7621308	G	A	0.513917	1006
3	rs6774964	G	A	0.197813	1006
3	rs6775314	G	A	0.197813	1006
3	rs73228026	T	C	0.0725646	1006
3	rs78970728	T	C	0.0298211	1006
3	rs77145930	T	G	0.0994036	1006
3	rs4630889	T	C	0.43837	1006
3	rs9857966	T	C	0.192843	1006
3	rs116728253	C	T	0.0129225	1006
3	rs13067764	G	A	0.0765408	1006
3	rs147775164	C	T	0.0258449	1006
3	rs141307235	A	G	0.0198807	1006
3	rs66902780	G	A	0.101392	1006
3	rs7644471	T	C	0.302187	1006
3	rs73228031	A	T	0.0506958	1006
3	rs67113926	C	T	0.0765408	1006
3	rs7432375	G	A	0.435388	1006
3	rs9883189	T	C	0.192843	1006
3	rs146829205	T	C	0.00894632	1006
3	rs28641809	G	A	0.197813	1006
3	rs10935185	C	G	0.435388	1006
3	rs13069695	T	C	0.141153	1006
3	rs6794351	C	T	0.715706	1006
3	rs112907850	C	T	0.101392	1006
3	rs66810260	C	T	0.302187	1006
3	rs73228037	A	C	0.101392	1006
3	rs67888773	G	C	0.101392	1006
3	rs11706758	C	T	0.026839	1006
3	rs13065626	C	G	0.152087	1006
3	rs2880501	C	T	0.0298211	1006
3	rs138968983	C	T	0.0119284	1006
3	rs9834631	A	T	0.302187	1006
3	rs111602733	A	G	0.0487078	1006
3	rs12163529	G	A	0.435388	1006
3	rs12635723	A	G	0.737575	1006
3	rs12630999	G	A	0.737575	1006
3	rs73228040	T	C	0.100398	1006
3	rs149624441	C	T	0.00497018	1006
3	rs9839137	C	T	0.197813	1006
3	rs6806123	C	G	0.190855	1006
3	rs57681357	C	G	0.10338	1006
3	rs6806795	C	T	0.301193	1006
3	rs4452981	A	G	0.737575	1006
3	rs4452980	A	G	0.737575	1006
3	rs77442224	C	T	0.190855	1006
3	rs112006512	G	T	0.0994036	1006
3	rs7627292	T	C	0.302187	1006
3	rs28657043	C	G	0.082505	1006
3	rs940174	T	C	0.435388	1006
3	rs9821478	C	G	0.0586481	1006
3	rs13071220	T	C	0.195825	1006
3	rs55763637	C	T	0.10338	1006
3	rs141704377	T	G	0.0149105	1006
3	rs61790790	C	A	0.0715706	1006
3	rs149584140	T	C	0.0178926	1006
3	rs4678436	G	T	0.413519	1006
3	rs9826420	G	C	0.0228628	1006
3	rs66470158	T	A	0.101392	1006
3	rs4678437	C	T	0.691849	1006
3	rs71310215	G	A	0.173956	1006
3	rs73228043	C	T	0.413519	1006
3	rs6788346	G	A	0.280318	1006
3	rs55907946	T	C	0.0984095	1006
3	rs61790791	T	C	0.0705765	1006
3	rs73230004	T	C	0.0536779	1006
3	rs55993001	T	C	0.302187	1006
3	rs115905504	G	A	0.0298211	1006
3	rs35849216	C	T	0.142147	1006
3	rs1471741	T	C	0.736581	1006
3	rs1471740	T	C	0.740557	1006
3	rs67145204	G	C	0.175944	1006
3	rs6789541	G	A	0.301193	1006
3	rs144407016	T	C	0.0109344	1006
3	rs182785254	G	A	0.0139165	1006
3	rs75702359	C	T	0.0298211	1006
3	rs142120925	T	C	0.00894632	1006
3	rs9832572	T	C	0.302187	1006
3	rs189563852	C	T	0.0139165	1006
3	rs16844056	G	C	0.10338	1006
3	rs6782151	A	G	0.302187	1006
3	rs34438032	G	A	0.414513	1006
3	rs7629905	T	C	0.279324	1006
3	rs116387571	T	C	0.0785288	1006
3	rs34804893	G	A	0.175944	1006
3	rs116172169	G	A	0.0815109	1006
3	rs17365351	G	T	0.101392	1006
3	rs138545323	T	A	0.0139165	1006
3	rs9858800	A	T	0.0606362	1006
3	rs9828068	G	C	0.279324	1006
3	rs10513016	G	A	0.101392	1006
3	rs140256132	C	G	0.0109344	1006
3	rs4678438	A	C	0.693837	1006
3	rs13066401	A	G	0.10835	1006
3	rs10935186	T	C	0.434394	1006
3	rs9820513	G	A	0.279324	1006
3	rs34602896	A	G	0.258449	1006
3	rs9820717	C	A	0.175944	1006
3	rs73230010	G	A	0.0298211	1006
3	rs148486720	C	T	0.0228628	1006
3	rs7646245	A	C	0.0765408	1006
3	rs11919030	G	A	0.413519	1006
3	rs138924615	G	A	0.0129225	1006
3	rs6784582	C	T	0.693837	1006
3	rs13433980	C	A	0.280318	1006
3	rs76578737	G	A	0.0785288	1006
3	rs66637228	G	A	0.102386	1006
3	rs9847427	C	A	0.168986	1006
3	rs71336069	G	C	0.197813	1006
3	rs67236827	T	C	0.101392	1006
3	rs66471262	G	A	0.101392	1006
3	rs13434116	G	C	0.189861	1006
3	rs55970317	T	G	0.434394	1006
3	rs59616231	T	C	0.101392	1006
3	rs78916444	C	T	0.027833	1006
3	rs141845681	G	A	0.0198807	1006
3	rs116245010	C	T	0.0308151	1006
3	rs9845762	C	T	0.693837	1006
3	rs9845950	C	T	0.280318	1006
3	rs73230012	C	A	0.0298211	1006
3	rs1017881	A	G	0.714712	1006
3	rs1017882	T	C	0.413519	1006
3	rs147736596	C	A	0.0129225	1006
3	rs114598930	A	G	0.0258449	1006
3	rs147930002	A	G	0.0109344	1006
3	rs7644346	C	T	0.280318	1006
3	rs78727643	T	C	0.0427435	1006
3	rs181320324	T	G	0.00795229	1006
3	rs28750366	T	C	0.197813	1006
3	rs73230015	G	A	0.0536779	1006
3	rs28682370	T	C	0.280318	1006
3	rs4038586	T	C	0.197813	1006
3	rs114242526	C	G	0.0218688	1006
3	rs73230016	C	T	0.0188867	1006
3	rs7621970	A	G	0.301193	1006
3	rs7646563	C	A	0.10338	1006
3	rs7646723	G	A	0.10338	1006
3	rs59931907	T	C	0.301193	1006
3	rs6767889	T	A	0.197813	1006
3	rs66739346	T	C	0.10338	1006
3	rs1484250	C	G	0.280318	1006
3	rs4521165	T	C	0.586481	1006
3	rs111379782	T	A	0.181909	1006
3	rs7618518	C	T	0.586481	1006
3	rs6772759	T	C	0.279324	1006
3	rs6808312	C	T	0.565606	1006
3	rs6439649	G	T	0.5666	1006
3	rs9869361	A	T	0.280318	1006
3	rs59696368	C	T	0.101392	1006
3	rs74641205	A	G	0.0785288	1006
3	rs6791142	T	C	0.586481	1006
3	rs923001	T	C	0.101392	1006
3	rs34553037	T	C	0.246521	1006
3	rs6763239	A	G	0.279324	1006
3	rs67382287	C	T	0.170974	1006
3	rs35428413	T	A	0.175944	1006
3	rs77217092	C	T	0.102386	1006
3	rs4038587	A	C	0.586481	1006
3	rs76946962	C	A	0.0377734	1006
3	rs116636776	A	G	0.0218688	1006
3	rs67231188	T	A	0.102386	1006
3	rs9877786	A	G	0.302187	1006
3	rs140804346	G	A	0.0149105	1006
3	rs35304385	T	C	0.198807	1006
3	rs148844971	G	C	0.0109344	1006
3	rs4678270	A	G	0.0129225	1006
3	rs13063893	C	T	0.154076	1006
3	rs9818372	A	T	0.27833	1006
3	rs73230027	T	C	0.0298211	1006
3	rs6800969	C	G	0.279324	1006
3	rs6765239	T	C	0.27833	1006
3	rs9881831	T	C	0.168986	1006
3	rs140774039	A	C	0.0139165	1006
3	rs3856637	A	G	0.307157	1006
3	rs68018658	C	T	0.100398	1006
3	rs78454357	C	T	0.0119284	1006
3	rs73230030	G	A	0.0298211	1006
3	rs28877020	T	G	0.192843	1006
3	rs9869957	G	A	0.27833	1006
3	rs141720374	C	T	0.0139165	1006
3	rs57466072	C	A	0.102386	1006
3	rs7634476	A	G	0.565606	1006
3	rs113468368	C	T	0.0129225	1006
3	rs17466223	G	C	0.101392	1006
3	rs143256543	A	T	0.0178926	1006
3	rs7618871	G	T	0.565606	1006
3	rs76921464	T	C	0.0606362	1006
3	rs6789152	G	A	0.301193	1006
3	rs145691683	C	T	0.0149105	1006
3	rs9826828	G	A	0.0188867	1006
3	rs4456810	T	C	0.285288	1006
3	rs7637129	C	T	0.586481	1006
3	rs111311105	G	A	0.100398	1006
3	rs13070680	T	C	0.237575	1006
3	rs4402873	C	T	0.301193	1006
3	rs9857833	T	C	0.197813	1006
3	rs4408829	C	T	0.586481	1006
3	rs7623824	A	G	0.301193	1006
3	rs56047785	G	C	0.301193	1006
3	rs73230039	A	T	0.0715706	1006
3	rs73230040	T	C	0.0656064	1006
3	rs28472992	A	G	0.190855	1006
3	rs73230043	G	T	0.197813	1006
3	rs4336059	A	G	0.300199	1006
3	rs13433688	C	T	0.175944	1006
3	rs72975363	T	C	0.101392	1006
3	rs149859747	A	C	0.0139165	1006
3	rs7626418	A	G	0.279324	1006
3	rs113934788	C	T	0.100398	1006
3	rs56888009	C	A	0.102386	1006
3	rs148415710	G	C	0.00596421	1006
3	rs9836231	C	T	0.586481	1006
3	rs76953609	C	T	0.0964215	1006
3	rs9833207	T	C	0.0477137	1006
3	rs192022732	A	G	0.00894632	1006
3	rs34421305	C	T	0.0755467	1006
3	rs148170552	T	C	0.00795229	1006
3	rs149987619	C	T	0.0149105	1006
3	rs13100192	C	A	0.175944	1006
3	rs138926056	A	G	0.0258449	1006
3	rs10212476	G	C	0.0188867	1006
3	rs142886516	G	A	0.0109344	1006
3	rs77993372	G	T	0.0109344	1006
3	rs6764567	A	C	0.586481	1006
3	rs140239349	A	C	0.00795229	1006
3	rs13072691	T	C	0.137177	1006
3	rs4038578	A	T	0.577535	1006
3	rs11714098	G	A	0.0178926	1006
3	rs139748314	C	T	0.0139165	1006
3	rs150982686	T	C	0.00994036	1006
3	rs149006544	G	A	0.0149105	1006
3	rs111681309	G	A	0.100398	1006
3	rs9875770	C	T	0.197813	1006
3	rs35270659	C	T	0.0129225	1006
3	rs191819607	A	G	0.00695825	1006
3	rs80338366	G	T	0.0805169	1006
3	rs75685279	A	C	0.177932	1006
3	rs139270227	T	C	0.0228628	1006
3	rs9825700	A	G	0.588469	1006
3	rs147072475	G	A	0.0248509	1006
3	rs9813590	T	C	0.327038	1006
3	rs9813596	T	C	0.327038	1006
3	rs34738913	T	A	0.154076	1006
3	rs28452147	C	G	0.0497018	1006
3	rs7616204	C	T	0.586481	1006
3	rs188764043	G	C	0.00298211	1006
3	rs13063987	C	G	0.260437	1006
3	rs114462013	C	T	0.0109344	1006
3	rs113335876	T	C	0.0447316	1006
3	rs6771713	C	T	0.279324	1006
3	rs9289513	G	T	0.17495	1006
3	rs9871160	T	C	0.150099	1006
3	rs34613715	A	T	0.154076	1006
3	rs9838884	C	T	0.168986	1006
3	rs59361983	C	G	0.100398	1006
3	rs9881078	A	G	0.279324	1006
3	rs114344800	C	T	0.028827	1006
3	rs6799699	C	T	0.27833	1006
3	rs67923745	A	G	0.100398	1006
3	rs28489907	A	G	0.326044	1006
3	rs34281413	C	T	0.153082	1006
3	rs77730841	G	A	0.0228628	1006
3	rs190118742	T	C	0.00894632	1006
3	rs12107125	T	C	0.327038	1006
3	rs13062352	G	A	0.175944	1006
3	rs140048840	C	T	0.175944	1006
3	rs10155017	G	A	0.297217	1006
3	rs6805814	C	T	0.119284	1006
3	rs111919234	A	C	0.100398	1006
3	rs6439655	A	G	0.557654	1006
3	rs73230065	C	T	0.11829	1006
3	rs35100027	T	A	0.175944	1006
3	rs115229902	C	T	0.00497018	1006
3	rs34169052	A	G	0.10835	1006
3	rs35159729	G	A	0.258449	1006
3	rs34992220	T	C	0.327038	1006
3	rs35874192	G	C	0.586481	1006
3	rs61790842	G	A	0.0477137	1006
3	rs77465081	G	A	0.100398	1006
3	rs900818	C	T	0.586481	1006
3	rs67546863	C	G	0.100398	1006
3	rs56049011	G	A	0.0487078	1006
3	rs9845862	T	C	0.175944	1006
3	rs73230069	G	A	0.183897	1006
3	rs115735638	T	G	0.0109344	1006
3	rs1681818	A	G	0.259443	1006
3	rs1681817	C	T	0.586481	1006
3	rs116146138	C	T	0.00894632	1006
3	rs9873536	A	G	0.168986	1006
3	rs1681816	C	G	0.260437	1006
3	rs9813376	C	T	0.170974	1006
3	rs61322732	C	G	0.0347913	1006
3	rs6789329	T	C	0.314115	1006
3	rs61790844	T	C	0.0695825	1006
3	rs61508594	C	A	0.0347913	1006
3	rs9849793	C	A	0.0367793	1006
3	rs9812541	A	G	0.0367793	1006
3	rs9855565	G	T	0.0367793	1006
3	rs113263571	G	A	0.00894632	1006
3	rs61790846	G	T	0.150099	1006
3	rs6795372	T	G	0.327038	1006
3	rs1729950	C	T	0.946322	1006
3	rs55749418	G	A	0.0954274	1006
3	rs6439656	G	A	0.137177	1006
3	rs142950149	A	G	0.0178926	1006
3	rs144809446	A	T	0.0149105	1006
3	rs13314357	A	G	0.175944	1006
3	rs61790847	C	G	0.0119284	1006
3	rs34564818	G	A	0.175944	1006
3	rs9853960	G	A	0.313121	1006
3	rs6802702	G	A	0.587475	1006
3	rs71336078	G	A	0.167992	1006
3	rs11708548	A	G	0.0387674	1006
3	rs139631207	G	A	0.0417495	1006
3	rs4678440	A	T	0.167992	1006
3	rs9819856	T	C	0.175944	1006
3	rs36109616	G	A	0.176938	1006
3	rs35198484	G	A	0.176938	1006
3	rs6795227	C	G	0.137177	1006
3	rs9289514	C	T	0.176938	1006
3	rs6798137	C	T	0.137177	1006
3	rs12171317	C	G	0.168986	1006
3	rs116307941	C	G	0.0218688	1006
3	rs6439657	C	T	0.27336	1006
3	rs35716521	G	A	0.175944	1006
3	rs73230075	G	T	0.0347913	1006
3	rs71336080	G	A	0.175944	1006
3	rs35210994	A	C	0.175944	1006
3	rs1280624	T	C	0.587475	1006
3	rs141221830	T	C	0.0506958	1006
3	rs17365792	C	G	0.175944	1006
3	rs148160824	G	A	0.00994036	1006
3	rs74582496	G	A	0.0149105	1006
3	rs9809686	C	T	0.0188867	1006
3	rs10513014	G	A	0.314115	1006
3	rs1729951	T	G	0.587475	1006
3	rs900816	G	T	0.163022	1006
3	rs1280623	A	G	0.27336	1006
3	rs1872240	C	T	0.276342	1006
3	rs1872239	G	A	0.175944	1006
3	rs66509730	A	C	0.176938	1006
3	rs13075615	C	T	0.166998	1006
3	rs35422852	A	T	0.176938	1006
3	rs115504365	G	A	0.0139165	1006
3	rs35880395	C	T	0.175944	1006
3	rs13088001	G	A	0.272366	1006
3	rs1280622	C	A	0.567594	1006
3	rs36177165	G	A	0.175944	1006
3	rs113548075	T	G	0.116302	1006
3	rs112374810	G	A	0.027833	1006
3	rs13098800	G	C	0.0129225	1006
3	rs6793936	A	C	0.457256	1006
3	rs79470404	T	A	0.0258449	1006
3	rs1533445	C	T	0.633201	1006
3	rs76909461	C	G	0.00994036	1006
3	rs56695781	G	T	0.457256	1006
3	rs9875034	T	C	0.0367793	1006
3	rs75359259	G	A	0.0387674	1006
3	rs73230077	A	C	0.102386	1006
3	rs73230078	C	T	0.102386	1006
3	rs73230079	C	T	0.0178926	1006
3	rs4420814	T	C	0.456262	1006
3	rs9865995	G	A	0.175944	1006
3	rs28671336	C	G	0.633201	1006
3	rs74381694	C	G	0.0298211	1006
3	rs9871184	G	A	0.175944	1006
3	rs79200189	G	T	0.0308151	1006
3	rs11713817	G	A	0.456262	1006
3	rs11717974	T	A	0.735586	1006
3	rs115050567	G	C	0.176938	1006
3	rs28877307	G	A	0.456262	1006
3	rs55646943	C	T	0.0367793	1006
3	rs116774218	A	G	0.0308151	1006
3	rs145416038	G	A	0.10338	1006
3	rs9878031	T	C	0.633201	1006
3	rs7621932	C	T	0.456262	1006
3	rs7633629	T	A	0.456262	1006
3	rs9858560	C	T	0.175944	1006
3	rs4600775	C	T	0.633201	1006
3	rs13433683	T	C	0.175944	1006
3	rs7639692	T	C	0.633201	1006
3	rs138631218	T	C	0.0178926	1006
3	rs2176269	G	A	0.175944	1006
3	rs60574021	C	G	0.457256	1006
3	rs115374726	T	C	0.0407555	1006
3	rs938524	G	A	0.633201	1006
3	rs9809988	C	G	0.196819	1006
3	rs28458819	A	G	0.457256	1006
3	rs2031031	C	T	0.457256	1006
3	rs9835571	T	G	0.65507	1006
3	rs114706955	G	A	0.0119284	1006
3	rs16844103	G	T	0.00795229	1006
3	rs113372365	C	T	0.0159046	1006
3	rs115372287	G	A	0.0198807	1006
3	rs187110793	G	A	0.0208748	1006
3	rs1971397	C	G	0.421471	1006
3	rs6795628	G	A	0.45825	1006
3	rs62410361	G	A	0.0178926	1006
3	rs34317175	C	T	0.0119284	1006
3	rs13314932	C	T	0.656064	1006
3	rs34645606	G	C	0.107356	1006
3	rs6802291	C	T	0.45825	1006
3	rs140518177	C	T	0.0248509	1006
3	rs35096613	G	A	0.196819	1006
3	rs9757179	T	G	0.45825	1006
3	rs9850364	T	C	0.197813	1006
3	rs4678441	T	C	0.45825	1006
3	rs4678442	A	G	0.45825	1006
3	rs4678443	A	T	0.65507	1006
3	rs141706999	A	G	0.00596421	1006
3	rs9860879	T	A	0.196819	1006
3	rs2343681	G	A	0.758449	1006
3	rs9828976	C	G	0.197813	1006
3	rs6439663	T	C	0.65507	1006
3	rs6439664	G	A	0.65507	1006
3	rs1400263	C	T	0.65507	1006
3	rs6763369	G	T	0.65507	1006
3	rs6439667	G	C	0.65507	1006
3	rs4678444	C	G	0.65507	1006
3	rs4678445	C	A	0.65507	1006
3	rs9682783	T	C	0.758449	1006
3	rs9682106	C	A	0.656064	1006
3	rs7614422	T	C	0.65507	1006
3	rs4038076	T	C	0.656064	1006
3	rs4038077	T	C	0.65507	1006
3	rs62410363	C	T	0.185885	1006
3	rs12695653	C	A	0.65507	1006
3	rs111563995	T	G	0.0149105	1006
3	rs146095500	C	T	0.0139165	1006
3	rs4678271	G	A	0.758449	1006
3	rs114346873	G	A	0.0178926	1006
3	rs13080786	A	G	0.188867	1006
3	rs35290537	T	C	0.0755467	1006
3	rs73230093	C	T	0.0755467	1006
3	rs116247328	C	T	0.0526839	1006
3	rs73230095	G	A	0.102386	1006
3	rs7630571	T	C	0.65507	1006
3	rs11714806	C	T	0.0636183	1006
3	rs75961187	G	A	0.0318091	1006
3	rs11924477	C	G	0.65507	1006
3	rs1914048	A	G	0.65507	1006
3	rs9821557	A	G	0.65507	1006
3	rs183704304	C	T	0.0258449	1006
3	rs9864926	G	C	0.656064	1006
3	rs67782618	T	C	0.422465	1006
3	rs28761333	C	T	0.65507	1006
3	rs9832045	A	C	0.656064	1006
3	rs73230097	T	A	0.0357853	1006
3	rs7631541	G	A	0.758449	1006
3	rs9819572	T	C	0.656064	1006
3	rs9819743	T	C	0.65507	1006
3	rs12497379	G	C	0.656064	1006
3	rs9842577	A	G	0.65507	1006
3	rs9880708	C	G	0.65507	1006
3	rs4533585	G	A	0.65507	1006
3	rs73230099	A	G	0.187873	1006
3	rs141832856	C	T	0.0188867	1006
3	rs9835096	T	C	0.656064	1006
3	rs548458816	A	T	0.0149105	1006
3	rs1406541	G	A	0.65507	1006
3	rs1406540	A	G	0.65507	1006
3	rs1406539	C	A	0.758449	1006
3	rs10935198	A	G	0.656064	1006
3	rs4678447	A	G	0.758449	1006
3	rs9818397	T	C	0.656064	1006
3	rs145799451	T	G	0.00795229	1006
3	rs115678099	T	A	0.00795229	1006
3	rs9833232	T	G	0.0417495	1006
3	rs1569229	G	A	0.65507	1006
3	rs1569228	T	C	0.656064	1006
3	rs12486911	C	G	0.420477	1006
3	rs9849767	T	A	0.65507	1006
3	rs142603881	T	C	0.0119284	1006
3	rs73231903	T	A	0.190855	1006
3	rs9834250	C	G	0.654076	1006
3	rs9834574	C	T	0.0367793	1006
3	rs143865230	C	G	0.0248509	1006
3	rs146873803	C	G	0.0308151	1006
3	rs6793966	C	T	0.65507	1006
3	rs9289518	A	G	0.65507	1006
3	rs9289519	C	T	0.65507	1006
3	rs186272589	G	T	0.0218688	1006
3	rs9289520	C	T	0.65507	1006
3	rs10935199	G	C	0.420477	1006
3	rs6773117	A	T	0.656064	1006
3	rs12491729	G	A	0.65507	1006
3	rs12491730	G	A	0.65507	1006
3	rs10470440	T	C	0.65507	1006
3	rs2271684	G	A	0.65507	1006
3	rs9860774	A	G	0.65507	1006
3	rs9843352	T	C	0.65507	1006
3	rs9861103	A	G	0.65507	1006
3	rs9823565	C	T	0.65507	1006
3	rs9847548	T	A	0.65507	1006
3	rs12695654	T	C	0.65507	1006
3	rs6766755	G	A	0.65507	1006
3	rs2880767	G	C	0.65507	1006
3	rs6439670	C	T	0.65507	1006
3	rs77568377	T	C	0.0308151	1006
3	rs4678448	T	C	0.65507	1006
3	rs9817118	A	G	0.65507	1006
3	rs9817132	A	G	0.65507	1006
3	rs9817453	A	G	0.65507	1006
3	rs113077001	G	T	0.102386	1006
3	rs73231917	C	A	0.102386	1006
3	rs9865545	G	A	0.65507	1006
3	rs9827648	A	G	0.65507	1006
3	rs114566691	T	C	0.028827	1006
3	rs1052618	A	G	0.656064	1006
3	rs1052620	C	T	0.188867	1006
3	rs4549230	C	T	0.0646123	1006
3	rs6439671	T	C	0.65507	1006
3	rs1805300	A	G	0.65507	1006
3	rs17366234	C	T	0.418489	1006
3	rs2060303	G	A	0.65507	1006
3	rs2031030	T	G	0.656064	1006
3	rs6439672	C	A	0.657058	1006
3	rs9836807	A	C	0.657058	1006
3	rs115751655	T	G	0.0228628	1006
3	rs140227533	C	T	0.0238569	1006
3	rs71630059	G	A	0.238569	1006
3	rs938525	C	T	0.658052	1006
3	rs56308712	G	T	0.101392	1006
3	rs6777816	C	T	0.658052	1006
3	rs28564581	G	C	0.659046	1006
3	rs144132680	G	C	0.0298211	1006
3	rs28672119	G	C	0.658052	1006
3	rs79989361	A	T	0.0178926	1006
3	rs7429516	C	T	0.658052	1006
3	rs9853404	A	T	0.028827	1006
3	rs9819804	C	T	0.659046	1006
3	rs7649211	A	C	0.659046	1006
3	rs7627298	C	T	0.659046	1006
3	rs7627443	G	C	0.659046	1006
3	rs6797509	T	C	0.659046	1006
3	rs12630955	T	C	0.659046	1006
3	rs9878464	C	G	0.659046	1006
3	rs34799319	G	A	0.422465	1006
3	rs9883108	G	C	0.659046	1006
3	rs9845460	A	G	0.760437	1006
3	rs146562057	C	T	0.0159046	1006
3	rs139949181	C	T	0.0248509	1006
3	rs35760633	T	C	0.659046	1006
3	rs9818792	C	T	0.659046	1006
3	rs12487901	C	A	0.658052	1006
3	rs12330283	C	T	0.659046	1006
3	rs6786648	C	T	0.659046	1006
3	rs62410402	G	A	0.0815109	1006
3	rs111356566	T	C	0.0168986	1006
3	rs2117010	A	T	0.659046	1006
3	rs12637949	A	C	0.659046	1006
3	rs9834861	G	A	0.659046	1006
3	rs6439673	A	G	0.659046	1006
3	rs9883131	A	G	0.659046	1006
3	rs1865149	G	A	0.659046	1006
3	rs78597065	C	G	0.0586481	1006
3	rs9870377	A	G	0.50497	1006
3	rs145123315	A	G	0.0526839	1006
3	rs2031029	T	A	0.657058	1006
3	rs9848867	C	T	0.657058	1006
3	rs9811169	A	G	0.657058	1006
3	rs7434143	G	T	0.645129	1006
3	rs2343663	A	G	0.658052	1006
3	rs2343662	T	A	0.657058	1006
3	rs9874887	T	A	0.658052	1006
3	rs9855314	G	A	0.658052	1006
3	rs9859665	C	T	0.658052	1006
3	rs7617932	G	A	0.659046	1006
3	rs7629659	T	C	0.659046	1006
3	rs7629882	T	C	0.659046	1006
3	rs74736071	A	G	0.0149105	1006
3	rs9815771	T	C	0.658052	1006
3	rs11921170	T	C	0.658052	1006
3	rs9863551	A	G	0.658052	1006
3	rs9846691	T	C	0.658052	1006
3	rs12488365	C	A	0.658052	1006
3	rs140160518	T	A	0.0139165	1006
3	rs73231937	A	G	0.101392	1006
3	rs9856828	T	C	0.658052	1006
3	rs62410438	A	G	0.239563	1006
3	rs9838022	C	T	0.658052	1006
3	rs9841985	C	G	0.659046	1006
3	rs9842145	C	T	0.658052	1006
3	rs9842436	G	A	0.658052	1006
3	rs13077864	T	C	0.239563	1006
3	rs4678272	G	T	0.66004	1006
3	rs4678273	A	C	0.66004	1006
3	rs144725818	T	G	0.0168986	1006
3	rs4678450	G	A	0.658052	1006
3	rs4678451	T	C	0.658052	1006
3	rs9853417	G	A	0.658052	1006
3	rs115290401	G	A	0.0805169	1006
3	rs9878367	T	C	0.658052	1006
3	rs150129538	T	C	0.0129225	1006
3	rs6784005	C	G	0.658052	1006
3	rs9864941	G	A	0.659046	1006
3	rs35339486	C	T	0.658052	1006
3	rs9846334	C	T	0.658052	1006
3	rs1609391	G	A	0.423459	1006
3	rs144856134	T	A	0.0188867	1006
3	rs145198756	A	G	0.0149105	1006
3	rs9824147	A	T	0.0357853	1006
3	rs7645773	G	A	0.658052	1006
3	rs9867325	G	C	0.188867	1006
3	rs6783508	A	G	0.658052	1006
3	rs9878117	G	A	0.658052	1006
3	rs2176270	T	C	0.760437	1006
3	rs2138540	T	C	0.658052	1006
3	rs9840500	A	G	0.188867	1006
3	rs2138541	T	A	0.658052	1006
3	rs114273910	G	A	0.0109344	1006
3	rs73231943	C	T	0.102386	1006
3	rs4678452	A	C	0.658052	1006
3	rs73231944	C	A	0.101392	1006
3	rs114383431	C	T	0.0308151	1006
3	rs6800032	C	T	0.658052	1006
3	rs6800690	G	A	0.585487	1006
3	rs79929954	A	G	0.00994036	1006
3	rs6803618	C	T	0.585487	1006
3	rs7433160	C	T	0.0168986	1006
3	rs1819095	T	C	0.585487	1006
3	rs35127615	G	A	0.173956	1006
3	rs7651085	C	G	0.585487	1006
3	rs6439675	G	A	0.585487	1006
3	rs6761993	C	T	0.585487	1006
3	rs1347209	G	T	0.585487	1006
3	rs9817967	G	A	0.585487	1006
3	rs9859810	A	G	0.584493	1006
3	rs9828009	C	T	0.585487	1006
3	rs75325304	C	G	0.0238569	1006
3	rs9833022	C	T	0.0168986	1006
3	rs75774739	C	G	0.00795229	1006
3	rs55964045	G	A	0.0407555	1006
3	rs6414337	A	G	0.759443	1006
3	rs9837990	C	G	0.584493	1006
3	rs2117009	A	T	0.584493	1006
3	rs9881139	A	G	0.584493	1006
3	rs28489326	T	C	0.125249	1006
3	rs16844241	A	G	0.240557	1006
3	rs145150020	T	C	0.0407555	1006
3	rs9289523	C	G	0.585487	1006
3	rs17366890	C	A	0.173956	1006
3	rs28370972	T	C	0.119284	1006
3	rs138345774	A	G	0.0139165	1006
3	rs9879531	A	G	0.196819	1006
3	rs4678274	T	G	0.656064	1006
3	rs73231953	A	G	0.101392	1006
3	rs79593743	G	A	0.0129225	1006
3	rs150274722	G	A	0.00894632	1006
3	rs6783999	C	T	0.658052	1006
3	rs12629000	T	A	0.760437	1006
3	rs73231958	A	G	0.102386	1006
3	rs7431100	G	A	0.658052	1006
3	rs9846754	G	A	0.658052	1006
3	rs9883979	A	G	0.658052	1006
3	rs1971788	G	T	0.659046	1006
3	rs192947044	C	T	0.00695825	1006
3	rs4594566	C	T	0.658052	1006
3	rs9851726	C	G	0.658052	1006
3	rs3772388	A	G	0.65507	1006
3	rs3772387	G	A	0.659046	1006
3	rs3856623	C	T	0.658052	1006
3	rs3915455	T	C	0.658052	1006
3	rs1965106	T	C	0.659046	1006
3	rs1965107	T	A	0.760437	1006
3	rs1965108	G	A	0.659046	1006
3	rs7648817	C	T	0.658052	1006
3	rs7651644	G	A	0.658052	1006
3	rs2043365	T	C	0.758449	1006
3	rs10935210	A	G	0.657058	1006
3	rs1965109	G	C	0.657058	1006
3	rs143982667	C	T	0.00596421	1006
3	rs1344790	A	C	0.657058	1006
3	rs73231966	A	G	0.101392	1006
3	rs7611847	T	G	0.657058	1006
3	rs4678275	G	A	0.759443	1006
3	rs7647451	C	G	0.658052	1006
3	rs3963921	C	T	0.658052	1006
3	rs6782716	A	G	0.658052	1006
3	rs6771717	T	C	0.658052	1006
3	rs13315318	T	C	0.658052	1006
3	rs6786302	A	G	0.658052	1006
3	rs181565734	C	T	0.00795229	1006
3	rs9877089	C	T	0.158052	1006
3	rs76316086	T	A	0.0159046	1006
3	rs77203258	T	C	0.0705765	1006
3	rs142429549	G	T	0.00695825	1006
3	rs6775389	C	T	0.658052	1006
3	rs80201571	G	T	0.237575	1006
3	rs73231974	A	G	0.101392	1006
3	rs9842400	T	C	0.658052	1006
3	rs4678276	G	T	0.658052	1006
3	rs140857300	A	C	0.0159046	1006
3	rs3845925	G	A	0.658052	1006
3	rs17301365	C	T	0.101392	1006
3	rs9833952	G	A	0.658052	1006
3	rs7636956	A	G	0.658052	1006
3	rs62408868	C	T	0.0357853	1006
3	rs186923231	T	G	0.00695825	1006
3	rs13320485	C	T	0.0178926	1006
3	rs1433318	C	T	0.658052	1006
3	rs1433319	A	G	0.658052	1006
3	rs1048145	T	C	0.101392	1006
3	rs73231975	T	C	0.101392	1006
3	rs856662	T	C	0.658052	1006
3	rs835647	C	T	0.658052	1006
3	rs147287675	A	G	0.0149105	1006
3	rs9853147	C	G	0.0685885	1006
3	rs835648	A	T	0.668986	1006
3	rs7648198	A	C	0.432406	1006
3	rs835649	G	A	0.468191	1006
3	rs835637	A	T	0.469185	1006
3	rs78153299	G	A	0.0188867	1006
3	rs10513018	A	G	0.082505	1006
3	rs835636	A	C	0.499006	1006
3	rs835635	T	C	0.0497018	1006
3	rs835634	C	T	0.427435	1006
3	rs835633	T	C	0.427435	1006
3	rs835632	A	T	0.426441	1006
3	rs55871480	T	C	0.133201	1006
3	rs6773440	A	G	0.109344	1006
3	rs12054219	G	A	0.427435	1006
3	rs12054218	C	G	0.427435	1006
3	rs12054220	G	A	0.56163	1006
3	rs12054408	T	C	0.427435	1006
3	rs16844325	C	G	0.425447	1006
3	rs16844326	G	C	0.425447	1006
3	rs12494558	C	G	0.425447	1006
3	rs146267620	A	C	0.00795229	1006
3	rs112817950	C	T	0.0149105	1006
3	rs35289288	C	T	0.425447	1006
3	rs1654904	T	C	0.426441	1006
3	rs114314338	C	T	0.0149105	1006
3	rs1682333	G	A	0.426441	1006
3	rs1654925	A	G	0.425447	1006
3	rs2163896	G	A	0.427435	1006
3	rs188228235	G	A	0.00795229	1006
3	rs73231985	A	G	0.133201	1006
3	rs1682357	G	A	0.425447	1006
3	rs1682356	T	C	0.425447	1006
3	rs1620455	A	G	0.559642	1006
3	rs111582443	C	T	0.133201	1006
3	rs73231988	G	A	0.133201	1006
3	rs73231989	T	A	0.133201	1006
3	rs1654924	A	G	0.559642	1006
3	rs1654923	A	T	0.425447	1006
3	rs76055526	C	T	0.0258449	1006
3	rs10935213	A	G	0.425447	1006
3	rs10935214	G	A	0.425447	1006
3	rs1097288	C	T	0.425447	1006
3	rs141340818	C	T	0.0109344	1006
3	rs112279310	A	G	0.0178926	1006
3	rs1682338	A	G	0.559642	1006
3	rs116443776	A	G	0.0715706	1006
3	rs361246	G	A	0.425447	1006
3	rs361245	A	G	0.425447	1006
3	rs140654291	C	T	0.0129225	1006
3	rs141467529	T	G	0.00596421	1006
3	rs183121	C	T	0.559642	1006
3	rs361244	C	T	0.426441	1006
3	rs361243	C	T	0.425447	1006
3	rs361242	C	G	0.425447	1006
3	rs11711599	G	T	0.559642	1006
3	rs168635	T	C	0.426441	1006
3	rs361241	C	A	0.425447	1006
3	rs361240	T	G	0.559642	1006
3	rs75976	G	A	0.425447	1006
3	rs75977	C	A	0.425447	1006
3	rs193132140	A	G	0.00795229	1006
3	rs361239	G	T	0.425447	1006
3	rs361238	T	G	0.559642	1006
3	rs11715838	C	T	0.133201	1006
3	rs361237	A	G	0.426441	1006
3	rs183120	A	G	0.559642	1006
3	rs747842	A	C	0.426441	1006
3	rs747843	G	C	0.425447	1006
3	rs835642	A	T	0.426441	1006
3	rs835641	G	T	0.425447	1006
3	rs146183379	T	C	0.0149105	1006
3	rs16844362	T	C	0.425447	1006
3	rs361253	A	G	0.559642	1006
3	rs73232000	C	T	0.133201	1006
3	rs361252	C	T	0.425447	1006
3	rs361251	T	C	0.425447	1006
3	rs361250	C	A	0.420477	1006
3	rs835638	A	G	0.560636	1006
3	rs192490811	C	A	0.0228628	1006
3	rs361249	A	C	0.559642	1006
3	rs74555139	G	A	0.0506958	1006
3	rs361248	G	A	0.425447	1006
3	rs1654926	G	A	0.425447	1006
3	rs1682337	C	T	0.414513	1006
3	rs145322768	C	T	0.00795229	1006
3	rs171519	G	T	0.562624	1006
3	rs189098467	A	G	0.00894632	1006
3	rs9845076	C	T	0.378728	1006
3	rs144217610	C	T	0.0308151	1006
3	rs145506661	T	C	0.0139165	1006
3	rs361231	C	T	0.602386	1006
3	rs4470449	A	G	0.084493	1006
3	rs79146252	G	A	0.0109344	1006
3	rs112895895	T	C	0.614314	1006
3	rs111373219	C	T	0.0218688	1006
3	rs111991922	A	T	0.614314	1006
3	rs835652	G	A	0.614314	1006
3	rs835651	T	C	0.614314	1006
3	rs9876131	G	A	0.38171	1006
3	rs9875855	C	A	0.38171	1006
3	rs361232	G	C	0.619284	1006
3	rs76617922	C	T	0.0159046	1006
3	rs361233	G	C	0.614314	1006
3	rs361234	T	C	0.619284	1006
3	rs361235	G	T	0.61829	1006
3	rs361236	C	T	0.0715706	1006
3	rs108858	C	T	0.614314	1006
3	rs13095028	T	G	0.621272	1006
3	rs13095034	T	A	0.621272	1006
3	rs74790569	C	T	0.026839	1006
3	rs2117008	T	C	0.62326	1006
3	rs1682361	G	C	0.61829	1006
3	rs112436165	G	A	0.0159046	1006
3	rs77436547	C	T	0.0168986	1006
3	rs1682362	G	A	0.61829	1006
3	rs1682363	C	T	0.614314	1006
3	rs144151075	C	T	0.0119284	1006
3	rs1682366	C	T	0.61829	1006
3	rs999038	T	A	0.614314	1006
3	rs141428508	T	A	0.0228628	1006
3	rs1385306	C	G	0.61829	1006
3	rs1654900	A	G	0.61829	1006
3	rs79220195	C	T	0.0178926	1006
3	rs1682365	A	G	0.614314	1006
3	rs1682364	G	C	0.614314	1006
3	rs1654901	A	G	0.614314	1006
3	rs55781515	C	T	0.614314	1006
3	rs73233511	C	T	0.0666004	1006
3	rs835627	C	A	0.61332	1006
3	rs77447620	C	T	0.0347913	1006
3	rs361227	A	G	0.614314	1006
3	rs113101192	A	G	0.0854871	1006
3	rs835628	T	C	0.614314	1006
3	rs361228	G	A	0.614314	1006
3	rs361229	A	C	0.614314	1006
3	rs75719051	C	T	0.0198807	1006
3	rs77506603	C	T	0.0347913	1006
3	rs181732	T	G	0.61829	1006
3	rs835629	T	C	0.614314	1006
3	rs835630	G	A	0.614314	1006
3	rs835631	A	C	0.615308	1006
3	rs9850024	G	A	0.387674	1006
3	rs7640951	G	A	0.387674	1006
3	rs9854795	G	C	0.385686	1006
3	rs9874615	T	C	0.385686	1006
3	rs142804972	C	T	0.0258449	1006
3	rs6439677	T	G	0.407555	1006
3	rs80084861	C	T	0.0159046	1006
3	rs75298443	G	C	0.0168986	1006
3	rs900947	A	T	0.40159	1006
3	rs900948	A	G	0.40159	1006
3	rs900949	T	G	0.40159	1006
3	rs900950	G	C	0.40159	1006
3	rs2086880	C	T	0.406561	1006
3	rs13099657	G	A	0.178926	1006
3	rs9827066	T	C	0.406561	1006
3	rs4678278	T	G	0.402584	1006
3	rs7646307	G	A	0.402584	1006
3	rs6802479	C	G	0.404573	1006
3	rs6766766	T	C	0.402584	1006
3	rs6766858	T	A	0.402584	1006
3	rs9817061	C	T	0.384692	1006
3	rs16844435	G	A	0.0437376	1006
3	rs17302237	G	A	0.0228628	1006
3	rs16844437	A	G	0.0805169	1006
3	rs9869995	C	A	0.681909	1006
3	rs1470142	A	G	0.390656	1006
3	rs79072129	G	A	0.0188867	1006
3	rs16844440	G	A	0.225646	1006
3	rs77705810	C	T	0.0188867	1006
3	rs6439678	A	G	0.39165	1006
3	rs4678279	C	T	0.225646	1006
3	rs6764641	G	A	0.225646	1006
3	rs74820015	G	T	0.0188867	1006
3	rs6777302	T	C	0.225646	1006
3	rs6777391	T	C	0.225646	1006
3	rs6764762	G	A	0.225646	1006
3	rs6764969	G	A	0.225646	1006
3	rs6439679	C	T	0.616302	1006
3	rs6767537	G	A	0.225646	1006
3	rs6767642	G	A	0.225646	1006
3	rs6780453	T	C	0.225646	1006
3	rs6780667	T	C	0.225646	1006
3	rs6792205	A	G	0.225646	1006
3	rs79392726	C	T	0.0188867	1006
3	rs6768141	G	A	0.206759	1006
3	rs12488918	T	C	0.22664	1006
3	rs4678280	T	C	0.616302	1006
3	rs4678281	C	T	0.389662	1006
3	rs1992357	A	G	0.225646	1006
3	rs147302267	C	T	0.0198807	1006
3	rs12635287	A	G	0.225646	1006
3	rs12630035	G	A	0.225646	1006
3	rs12632749	T	A	0.225646	1006
3	rs12632781	T	C	0.225646	1006
3	rs8179952	G	T	0.208748	1006
3	rs7651736	G	A	0.540755	1006
3	rs6772642	T	C	0.584493	1006
3	rs9845921	T	G	0.50497	1006
3	rs1385304	A	G	0.207753	1006
3	rs6763000	C	G	0.373757	1006
3	rs80064776	T	C	0.0487078	1006
3	rs12489946	C	A	0.162028	1006
3	rs75023386	G	A	0.0487078	1006
3	rs6439680	T	G	0.585487	1006
3	rs116034859	A	T	0.00994036	1006
3	rs10804646	G	A	0.162028	1006
3	rs894005	T	G	0.580517	1006
3	rs894004	A	G	0.779324	1006
3	rs1550507	A	G	0.171968	1006
3	rs1550506	C	T	0.170974	1006
3	rs1843200	C	A	0.23161	1006
3	rs13083615	G	A	0.0934394	1006
3	rs17374749	G	A	0.23161	1006
3	rs9877690	A	G	0.774354	1006
3	rs9840202	C	A	0.756461	1006
3	rs4260346	G	A	0.756461	1006
3	rs4678282	T	C	0.757455	1006
3	rs4678283	C	T	0.756461	1006
3	rs4678220	A	G	0.756461	1006
3	rs4678221	T	G	0.756461	1006
3	rs4678222	A	G	0.602386	1006
3	rs6766709	A	T	0.775348	1006
3	rs73216943	T	C	0.170974	1006
3	rs6791533	G	A	0.757455	1006
3	rs6775490	C	T	0.775348	1006
3	rs7622879	G	A	0.775348	1006
3	rs9818478	A	G	0.350895	1006
3	rs9856620	G	A	0.349901	1006
3	rs28432358	C	T	0.248509	1006
3	rs79532349	C	G	0.0506958	1006
3	rs77893064	C	G	0.0506958	1006
3	rs78789547	G	A	0.0506958	1006
3	rs56667163	G	A	0.0506958	1006
3	rs58726415	T	C	0.0506958	1006
3	rs74909410	T	C	0.0636183	1006
3	rs60820448	C	T	0.0506958	1006
3	rs59967164	C	T	0.0506958	1006
3	rs75461137	G	A	0.0506958	1006
3	rs76119615	T	C	0.0506958	1006
3	rs74489595	C	T	0.0506958	1006
3	rs114849354	C	A	0.0188867	1006
3	rs75415513	C	T	0.0506958	1006
3	rs76234675	G	A	0.0506958	1006
3	rs79029292	G	C	0.0506958	1006
3	rs13327408	A	G	0.0218688	1006
3	rs76965078	C	T	0.0506958	1006
3	rs78075482	T	A	0.0506958	1006
3	rs78283734	A	G	0.0506958	1006
3	rs1017491	A	G	0.406561	1006
3	rs77849118	A	G	0.0506958	1006
3	rs78674582	T	G	0.0506958	1006
3	rs79379137	G	A	0.0506958	1006
3	rs75257610	C	T	0.0506958	1006
3	rs12634877	C	T	0.0506958	1006
3	rs12634911	G	T	0.0506958	1006
3	rs62408924	G	C	0.170974	1006
3	rs56358622	C	T	0.276342	1006
3	rs78452368	G	A	0.0506958	1006
3	rs75702319	A	C	0.0506958	1006
3	rs76731705	T	G	0.0506958	1006
3	rs79542380	C	T	0.0506958	1006
3	rs113035960	A	G	0.0506958	1006
3	rs182326735	G	T	0.00397614	1006
3	rs75110435	C	G	0.0516899	1006
3	rs76077501	A	G	0.0506958	1006
3	rs77808167	T	C	0.0506958	1006
3	rs75664687	C	A	0.0506958	1006
3	rs79818394	A	G	0.0506958	1006
3	rs74519954	A	T	0.0506958	1006
3	rs112289288	C	T	0.0506958	1006
3	rs78237730	C	T	0.0506958	1006
3	rs79223159	C	T	0.0506958	1006
3	rs77259320	C	T	0.0506958	1006
3	rs77448625	G	T	0.0506958	1006
3	rs78411023	A	G	0.0506958	1006
3	rs111734645	T	C	0.0198807	1006
3	rs77069181	G	A	0.0506958	1006
3	rs78337593	A	T	0.0506958	1006
3	rs9870582	G	A	0.347913	1006
3	rs76541682	A	G	0.0506958	1006
3	rs73864674	T	A	0.0506958	1006
3	rs4678285	A	G	0.828032	1006
3	rs56127783	C	T	0.263419	1006
3	rs6808049	T	G	0.356859	1006
3	rs6808051	T	C	0.356859	1006
3	rs55667633	G	A	0.263419	1006
3	rs12496949	C	T	0.149105	1006
3	rs59812882	G	A	0.0516899	1006
3	rs12633840	A	C	0.0506958	1006
3	rs74971917	C	T	0.0506958	1006
3	rs75751795	C	A	0.0506958	1006
3	rs9882135	C	T	0.354871	1006
3	rs1484787	C	T	0.406561	1006
3	rs7428525	A	T	0.0506958	1006
3	rs7646139	C	T	0.406561	1006
3	rs57586541	A	G	0.0506958	1006
3	rs1470143	A	G	0.408549	1006
3	rs6781928	A	C	0.407555	1006
3	rs1023765	G	A	0.406561	1006
3	rs6773448	T	C	0.354871	1006
3	rs73864685	T	C	0.0516899	1006
3	rs9874836	G	A	0.354871	1006
3	rs59238900	T	C	0.0526839	1006
3	rs7633692	A	G	0.828032	1006
3	rs144452863	A	G	0.0139165	1006
3	rs79230837	T	C	0.0516899	1006
3	rs7626738	T	C	0.15507	1006
3	rs7617535	C	T	0.828032	1006
3	rs112097322	C	T	0.267396	1006
3	rs9841048	T	C	0.828032	1006
3	rs62408925	C	T	0.156064	1006
3	rs75296048	C	T	0.0506958	1006
3	rs9826507	G	A	0.353877	1006
3	rs752924	C	T	0.0506958	1006
3	rs752923	T	C	0.0516899	1006
3	rs78732525	G	A	0.0516899	1006
3	rs111706244	C	T	0.0238569	1006
3	rs17302970	A	T	0.0238569	1006
3	rs75447663	C	G	0.0666004	1006
3	rs10804647	G	A	0.824056	1006
3	rs9838513	T	C	0.405567	1006
3	rs9818918	G	T	0.403579	1006
3	rs9819250	C	A	0.355865	1006
3	rs17303046	A	G	0.245527	1006
3	rs34687891	G	A	0.0675944	1006
3	rs79821266	G	A	0.0119284	1006
3	rs35599480	G	T	0.0994036	1006
3	rs57251581	T	C	0.028827	1006
3	rs6790386	C	A	0.817097	1006
3	rs9289525	T	C	0.350895	1006
3	rs112855162	C	T	0.0666004	1006
3	rs1351892	C	A	0.40159	1006
3	rs74986638	T	C	0.0407555	1006
3	rs1866813	A	C	0.150099	1006
3	rs13098923	T	A	0.350895	1006
3	rs7627723	T	C	0.352883	1006
3	rs6769622	G	A	0.348907	1006
3	rs6439683	G	A	0.40159	1006
3	rs1484794	A	G	0.403579	1006
3	rs12330233	G	A	0.0516899	1006
3	rs12330441	T	G	0.0516899	1006
3	rs9822931	G	A	0.349901	1006
3	rs114299253	C	T	0.0188867	1006
3	rs9843219	T	G	0.350895	1006
3	rs12634569	T	C	0.153082	1006
3	rs6806914	A	G	0.357853	1006
3	rs6807138	A	G	0.404573	1006
3	rs10935217	C	T	0.0526839	1006
3	rs75072070	C	T	0.00994036	1006
3	rs6802539	T	C	0.0526839	1006
3	rs4678286	A	G	0.40159	1006
3	rs969329	A	G	0.40159	1006
3	rs969330	T	C	0.821074	1006
3	rs3899122	C	T	0.40159	1006
3	rs573649922	G	A	0.0109344	1006
3	rs6439685	G	T	0.400596	1006
3	rs6439686	C	A	0.400596	1006
3	rs56032689	G	A	0.265408	1006
3	rs16844489	T	C	0.0526839	1006
3	rs113260139	T	A	0.0337972	1006
3	rs1484786	A	T	0.826044	1006
3	rs9843104	G	C	0.408549	1006
3	rs6795587	C	T	0.298211	1006
3	rs73216957	G	C	0.0467197	1006
3	rs7643406	C	T	0.16501	1006
3	rs146062810	T	C	0.00994036	1006
3	rs12636898	G	A	0.0467197	1006
3	rs12636974	G	A	0.200795	1006
3	rs12489178	A	T	0.199801	1006
3	rs80149706	G	A	0.0139165	1006
3	rs13320144	A	G	0.240557	1006
3	rs9810065	C	A	0.321074	1006
3	rs56087415	C	G	0.166004	1006
3	rs35687749	G	C	0.201789	1006
3	rs6777338	A	G	0.201789	1006
3	rs12495584	G	C	0.0357853	1006
3	rs7628560	T	C	0.754473	1006
3	rs62408931	A	G	0.16501	1006
3	rs7642062	A	G	0.16501	1006
3	rs62408933	G	T	0.11829	1006
3	rs62408934	G	A	0.11829	1006
3	rs3796180	C	T	0.200795	1006
3	rs1484792	G	A	0.32505	1006
3	rs1484791	G	C	0.553678	1006
3	rs12489735	C	T	0.0357853	1006
3	rs1484790	G	A	0.32505	1006
3	rs6439687	C	T	0.553678	1006
3	rs151073220	G	A	0.0139165	1006
3	rs1484789	G	A	0.718688	1006
3	rs7628202	T	C	0.16501	1006
3	rs62408935	G	A	0.16501	1006
3	rs9855204	A	G	0.327038	1006
3	rs1484788	A	G	0.719682	1006
3	rs1837603	G	A	0.717694	1006
3	rs115484476	T	A	0.0109344	1006
3	rs6783472	G	A	0.166998	1006
3	rs58380440	G	A	0.0178926	1006
3	rs62408937	G	A	0.11829	1006
3	rs6439688	T	A	0.553678	1006
3	rs62408938	T	C	0.164016	1006
3	rs62408939	C	T	0.164016	1006
3	rs6788460	T	C	0.554672	1006
3	rs10935222	A	G	0.180915	1006
3	rs9812652	A	G	0.554672	1006
3	rs10935223	G	A	0.16501	1006
3	rs17309935	A	G	0.222664	1006
3	rs150671711	C	T	0.0149105	1006
3	rs2053439	A	C	0.718688	1006
3	rs62408940	C	T	0.164016	1006
3	rs7614568	A	C	0.0367793	1006
3	rs9881036	A	G	0.32008	1006
3	rs7636828	C	T	0.0367793	1006
3	rs12629207	A	C	0.0367793	1006
3	rs4361230	C	T	0.548708	1006
3	rs6795806	C	T	0.548708	1006
3	rs146469636	C	T	0.0129225	1006
3	rs115371767	G	A	0.0457256	1006
3	rs58332955	C	T	0.168986	1006
3	rs6799280	G	A	0.549702	1006
3	rs9820599	A	G	0.549702	1006
3	rs4678289	G	A	0.549702	1006
3	rs7646165	C	T	0.201789	1006
3	rs11717069	G	A	0.222664	1006
3	rs4678290	A	G	0.550696	1006
3	rs6778363	A	G	0.550696	1006
3	rs6802994	C	T	0.550696	1006
3	rs9826846	A	G	0.550696	1006
3	rs9865013	G	C	0.550696	1006
3	rs9831130	A	G	0.550696	1006
3	rs73216976	T	C	0.223658	1006
3	rs61376276	C	T	0.112326	1006
3	rs34286321	G	T	0.22664	1006
3	rs4678292	C	T	0.326044	1006
3	rs12629126	G	A	0.200795	1006
3	rs143901858	C	T	0.0129225	1006
3	rs4678226	T	G	0.756461	1006
3	rs4678293	C	A	0.756461	1006
3	rs62410472	G	C	0.200795	1006
3	rs1440699	C	T	0.200795	1006
3	rs10513021	C	T	0.200795	1006
3	rs6439689	A	C	0.492048	1006
3	rs1530211	G	A	0.491054	1006
3	rs1530212	A	C	0.492048	1006
3	rs1530213	C	T	0.492048	1006
3	rs1530214	C	T	0.491054	1006
3	rs2196959	G	A	0.491054	1006
3	rs58420600	C	T	0.200795	1006
3	rs6776357	T	G	0.491054	1006
3	rs6766177	C	T	0.491054	1006
3	rs6766461	G	A	0.491054	1006
3	rs6779192	T	A	0.491054	1006
3	rs6766318	C	A	0.690855	1006
3	rs6790752	A	C	0.49006	1006
3	rs13095852	C	T	0.49006	1006
3	rs13095888	A	G	0.49006	1006
3	rs13080243	T	C	0.49006	1006
3	rs13100239	A	T	0.49006	1006
3	rs13100520	C	T	0.491054	1006
3	rs7614143	C	T	0.200795	1006
3	rs55950024	A	G	0.198807	1006
3	rs55844250	C	T	0.198807	1006
3	rs55971688	T	C	0.198807	1006
3	rs55756671	T	C	0.200795	1006
3	rs58351965	A	G	0.200795	1006
3	rs13063732	C	A	0.690855	1006
3	rs79361469	T	C	0.0357853	1006
3	rs13063916	A	T	0.462227	1006
3	rs13064358	G	A	0.261431	1006
3	rs73216987	A	T	0.200795	1006
3	rs73216988	G	T	0.200795	1006
3	rs75038431	T	G	0.0238569	1006
3	rs7624425	T	C	0.200795	1006
3	rs13083219	A	C	0.263419	1006
3	rs7612877	C	T	0.200795	1006
3	rs7634815	A	G	0.200795	1006
3	rs7624691	T	C	0.465209	1006
3	rs73216990	C	A	0.200795	1006
3	rs1899208	G	C	0.845924	1006
3	rs73216991	A	G	0.200795	1006
3	rs62410478	T	C	0.200795	1006
3	rs73216993	C	T	0.200795	1006
3	rs62410479	C	A	0.200795	1006
3	rs62410480	T	C	0.200795	1006
3	rs67426405	A	G	0.49006	1006
3	rs57859055	G	A	0.200795	1006
3	rs57640393	A	G	0.200795	1006
3	rs1440698	A	G	0.22664	1006
3	rs16844526	A	G	0.200795	1006
3	rs13068632	A	T	0.256461	1006
3	rs12486951	G	C	0.200795	1006
3	rs12487636	G	A	0.200795	1006
3	rs12494008	A	G	0.200795	1006
3	rs12487676	G	A	0.200795	1006
3	rs12487686	C	T	0.200795	1006
3	rs10935224	A	G	0.200795	1006
3	rs10935225	A	T	0.200795	1006
3	rs11917260	G	A	0.262425	1006
3	rs62410483	G	A	0.200795	1006
3	rs12631068	C	T	0.200795	1006
3	rs16844544	A	G	0.200795	1006
3	rs11708831	G	A	0.22664	1006
3	rs62410484	A	G	0.200795	1006
3	rs16844548	T	C	0.200795	1006
3	rs62410485	C	T	0.200795	1006
3	rs62410486	A	T	0.200795	1006
3	rs7647718	A	G	0.22664	1006
3	rs10513032	A	T	0.200795	1006
3	rs10935226	C	T	0.200795	1006
3	rs10513031	T	C	0.200795	1006
3	rs73217000	G	T	0.22664	1006
3	rs55953903	C	T	0.171968	1006
3	rs12637795	A	G	0.200795	1006
3	rs9833382	C	G	0.262425	1006
3	rs12635419	T	C	0.200795	1006
3	rs12489623	G	A	0.200795	1006
3	rs12489637	C	T	0.200795	1006
3	rs9858593	T	C	0.691849	1006
3	rs1899207	G	A	0.22664	1006
3	rs55943218	G	A	0.171968	1006
3	rs74392722	G	A	0.0178926	1006
3	rs62410489	C	T	0.171968	1006
3	rs4678294	G	T	0.690855	1006
3	rs11720901	A	C	0.22664	1006
3	rs62410490	A	G	0.200795	1006
3	rs62410491	G	A	0.200795	1006
3	rs73219004	T	C	0.200795	1006
3	rs73219006	T	A	0.200795	1006
3	rs150754743	A	T	0.200795	1006
3	rs149470741	C	T	0.200795	1006
3	rs56230972	T	C	0.200795	1006
3	rs2024540	G	T	0.84493	1006
3	rs16844557	C	G	0.200795	1006
3	rs35716370	T	C	0.200795	1006
3	rs35036213	G	A	0.200795	1006
3	rs58784361	C	A	0.200795	1006
3	rs60743604	A	G	0.200795	1006
3	rs35800092	C	T	0.199801	1006
3	rs12494014	G	A	0.199801	1006
3	rs12487502	A	G	0.199801	1006
3	rs114940919	C	T	0.0139165	1006
3	rs12485379	T	C	0.028827	1006
3	rs12494928	G	A	0.200795	1006
3	rs12485382	T	G	0.200795	1006
3	rs16844561	T	C	0.200795	1006
3	rs112213812	A	G	0.0397614	1006
3	rs55686457	G	A	0.200795	1006
3	rs34731330	A	C	0.200795	1006
3	rs34989106	C	T	0.200795	1006
3	rs150514121	T	C	0.200795	1006
3	rs138463608	G	A	0.200795	1006
3	rs35192343	A	G	0.200795	1006
3	rs6764011	A	G	0.200795	1006
3	rs34937500	C	T	0.200795	1006
3	rs2053438	A	G	0.691849	1006
3	rs6788840	C	T	0.200795	1006
3	rs80308082	A	C	0.0685885	1006
3	rs1899206	A	T	0.028827	1006
3	rs1440697	A	G	0.691849	1006
3	rs73219012	A	T	0.201789	1006
3	rs73219013	C	G	0.201789	1006
3	rs73219016	G	T	0.140159	1006
3	rs144709408	A	T	0.0129225	1006
3	rs12485611	A	T	0.200795	1006
3	rs12492170	G	A	0.200795	1006
3	rs1371907	G	A	0.690855	1006
3	rs12486422	A	C	0.200795	1006
3	rs10513030	T	A	0.171968	1006
3	rs115498881	C	T	0.0228628	1006
3	rs12497087	T	C	0.200795	1006
3	rs12493687	C	G	0.200795	1006
3	rs12493758	G	A	0.200795	1006
3	rs7643428	C	A	0.49006	1006
3	rs67666416	T	G	0.225646	1006
3	rs10935227	A	G	0.204771	1006
3	rs10935228	A	G	0.204771	1006
3	rs10935229	G	C	0.202783	1006
3	rs77976651	G	A	0.028827	1006
3	rs16844587	A	T	0.028827	1006
3	rs80249335	G	A	0.026839	1006
3	rs7626849	A	G	0.412525	1006
3	rs6439690	T	C	0.705765	1006
3	rs58447831	C	T	0.411531	1006
3	rs2196958	T	G	0.708748	1006
3	rs9289530	C	A	0.699801	1006
3	rs75088643	C	T	0.0318091	1006
3	rs1371906	G	A	0.667992	1006
3	rs11707198	G	A	0.184891	1006
3	rs6768820	T	C	0.347913	1006
3	rs141972247	A	G	0.0337972	1006
3	rs9830729	A	C	0.532803	1006
3	rs62410518	G	A	0.164016	1006
3	rs9872887	C	T	0.532803	1006
3	rs962224	G	A	0.531809	1006
3	rs62410521	G	A	0.166004	1006
3	rs9867244	A	G	0.332008	1006
3	rs967950	G	A	0.697813	1006
3	rs967949	A	G	0.697813	1006
3	rs144244084	A	C	0.0149105	1006
3	rs113468293	C	A	0.055666	1006
3	rs10935230	C	T	0.199801	1006
3	rs9839965	C	T	0.527833	1006
3	rs143772397	C	T	0.0109344	1006
3	rs13068766	C	T	0.326044	1006
3	rs62410523	A	G	0.16501	1006
3	rs62410524	C	T	0.16501	1006
3	rs145513011	T	C	0.00894632	1006
3	rs62410525	G	A	0.16501	1006
```
