## Supplementary material for "Characterization of shared and ancestry-specific signals driving complex traits using multi-ancestry fine-mapping": s1_ref.bim

```
3	rs72975671	0	135531813	A	T
3	rs78838685	0	135532067	C	T
3	rs114825248	0	135532451	G	A
3	rs72975672	0	135533161	G	A
3	rs113139024	0	135533562	T	G
3	rs35659692	0	135533793	G	T
3	rs59534722	0	135534049	A	C
3	rs11928602	0	135535014	G	C
3	rs115250559	0	135535284	A	G
3	rs73219871	0	135535423	C	T
3	rs73219872	0	135535523	C	T
3	rs11921046	0	135535582	A	C
3	rs6767662	0	135536054	A	G
3	rs6768080	0	135536448	A	G
3	rs78102211	0	135537393	G	A
3	rs115962780	0	135537925	A	G
3	rs13094348	0	135538771	T	G
3	rs6766642	0	135538983	T	C
3	rs72975679	0	135540352	C	A
3	rs6439598	0	135540384	C	T
3	rs6790678	0	135540529	C	T
3	rs115631449	0	135540654	A	G
3	rs6766669	0	135541002	A	C
3	rs6791536	0	135541135	G	T
3	rs114759819	0	135547810	A	G
3	rs7625402	0	135548161	T	A
3	rs16843405	0	135548749	A	G
3	rs148284317	0	135549862	C	T
3	rs34322597	0	135550945	G	A
3	rs13080331	0	135551960	G	A
3	rs61790390	0	135552920	T	G
3	rs116830325	0	135554049	C	T
3	rs114605630	0	135555656	T	C
3	rs2895793	0	135555935	G	T
3	rs35997531	0	135557915	C	A
3	rs61790391	0	135560388	T	G
3	rs75440705	0	135561049	C	T
3	rs7646013	0	135561715	A	G
3	rs139226800	0	135562562	T	C
3	rs57527075	0	135563098	T	C
3	rs60204183	0	135563394	G	A
3	rs61790394	0	135563483	T	C
3	rs9682721	0	135564018	A	G
3	rs183119835	0	135564895	G	A
3	rs1007836	0	135568211	A	C
3	rs1007835	0	135568235	C	G
3	rs1519258	0	135568291	T	C
3	rs71336041	0	135568410	G	A
3	rs13099318	0	135569317	T	C
3	rs56382648	0	135569416	G	A
3	rs6769893	0	135570030	T	C
3	rs980210	0	135571421	T	A
3	rs115701854	0	135571481	C	T
3	rs1519261	0	135571851	A	G
3	rs61790396	0	135572314	T	G
3	rs61790397	0	135572518	T	A
3	rs2400700	0	135572632	G	T
3	rs6798111	0	135573194	C	T
3	rs60581918	0	135574473	C	T
3	rs2400701	0	135574873	G	C
3	rs7648592	0	135575079	G	A
3	rs79992946	0	135575480	G	A
3	rs6763096	0	135577028	G	A
3	rs61790398	0	135577451	T	C
3	rs79316646	0	135578055	G	A
3	rs59998701	0	135578310	G	A
3	rs1519260	0	135580066	C	T
3	rs17195888	0	135580877	A	C
3	rs7618257	0	135581237	T	C
3	rs61790400	0	135581548	C	T
3	rs6762218	0	135582293	C	T
3	rs6765327	0	135582858	G	T
3	rs7635010	0	135583407	A	G
3	rs140359403	0	135584036	T	C
3	rs6769033	0	135584088	G	A
3	rs11916990	0	135584843	T	C
3	rs61790401	0	135585216	T	G
3	rs73863034	0	135585432	T	C
3	rs73863035	0	135585433	C	G
3	rs60545022	0	135586123	T	G
3	rs61790403	0	135586165	C	G
3	rs1850757	0	135586552	A	G
3	rs61790404	0	135586558	A	G
3	rs56818259	0	135587271	G	A
3	rs1401543	0	135587811	T	C
3	rs146929389	0	135588599	C	A
3	rs148794333	0	135589767	G	A
3	rs61790452	0	135591711	A	G
3	rs6791082	0	135591867	T	C
3	rs61790453	0	135593480	C	T
3	rs1607504	0	135594236	G	A
3	rs9864092	0	135594626	A	G
3	rs6788593	0	135595071	C	T
3	rs1914905	0	135595793	G	A
3	rs148851353	0	135596733	T	C
3	rs61136993	0	135598063	A	G
3	rs61790456	0	135599138	G	T
3	rs72977660	0	135600589	C	T
3	rs28758576	0	135602459	T	C
3	rs908827	0	135603907	T	C
3	rs10512975	0	135604118	C	T
3	rs147193162	0	135604567	C	T
3	rs17249203	0	135604577	A	G
3	rs61790457	0	135604659	G	C
3	rs61790458	0	135604675	C	G
3	rs144586629	0	135604818	A	G
3	rs17196014	0	135604830	A	G
3	rs146610392	0	135605257	C	T
3	rs6414336	0	135606035	T	C
3	rs6439600	0	135606696	T	C
3	rs6772366	0	135607701	C	T
3	rs6772454	0	135607768	C	T
3	rs17196097	0	135607907	G	T
3	rs61790459	0	135608168	A	C
3	rs13074773	0	135609010	G	T
3	rs6776731	0	135609461	G	A
3	rs13075467	0	135609551	C	T
3	rs6439601	0	135609582	T	C
3	rs977562	0	135611057	T	G
3	rs58726628	0	135611516	T	G
3	rs77303483	0	135612761	G	C
3	rs58515221	0	135612819	C	T
3	rs77527047	0	135613972	G	A
3	rs111364127	0	135615091	C	T
3	rs113720292	0	135615103	G	T
3	rs7627556	0	135615606	G	C
3	rs113269297	0	135616299	G	C
3	rs113917422	0	135616404	A	G
3	rs113400992	0	135616482	A	G
3	rs139373187	0	135616570	C	T
3	rs144879976	0	135617335	C	T
3	rs16843447	0	135618005	T	C
3	rs141050816	0	135618953	T	C
3	rs1356664	0	135619585	G	T
3	rs138629984	0	135619756	C	T
3	rs1014312	0	135621417	G	C
3	rs1401545	0	135622481	T	C
3	rs150087143	0	135623143	T	A
3	rs6803679	0	135623469	T	C
3	rs9819988	0	135624570	T	C
3	rs9837855	0	135624822	A	T
3	rs13065282	0	135625311	G	T
3	rs9852406	0	135625498	C	T
3	rs13065836	0	135625601	G	A
3	rs6773469	0	135625723	A	T
3	rs9876837	0	135625958	T	C
3	rs146793960	0	135625982	G	C
3	rs6802139	0	135627433	C	T
3	rs55678980	0	135630218	C	T
3	rs13065542	0	135632647	G	T
3	rs13322891	0	135633525	A	T
3	rs9824558	0	135634029	G	A
3	rs7609938	0	135634917	G	A
3	rs9877722	0	135635468	G	C
3	rs11706438	0	135637102	C	T
3	rs9813082	0	135637457	G	A
3	rs143747814	0	135639352	A	T
3	rs56308637	0	135639648	C	T
3	rs6779603	0	135639955	G	A
3	rs9829329	0	135640660	G	C
3	rs9829476	0	135640756	G	A
3	rs9870581	0	135640854	A	G
3	rs9833470	0	135641014	G	A
3	rs9833799	0	135641167	G	A
3	rs9833699	0	135641284	C	T
3	rs9834624	0	135641694	G	A
3	rs9854494	0	135641822	T	C
3	rs9875948	0	135641904	A	G
3	rs9839259	0	135642337	G	C
3	rs16843509	0	135642504	T	C
3	rs13434196	0	135643303	T	C
3	rs9844478	0	135643315	C	T
3	rs7630276	0	135643320	T	G
3	rs9864656	0	135643538	T	C
3	rs9864775	0	135643568	T	C
3	rs9882561	0	135643655	A	G
3	rs9849088	0	135643902	C	T
3	rs56807950	0	135644373	C	T
3	rs59063369	0	135644478	A	G
3	rs4718	0	135644807	C	G
3	rs116125956	0	135646368	A	G
3	rs870812	0	135647067	G	A
3	rs74834143	0	135647144	T	A
3	rs908825	0	135647537	G	A
3	rs1568349	0	135648221	T	C
3	rs1568350	0	135648685	T	C
3	rs10512981	0	135649310	A	G
3	rs7640153	0	135650060	C	A
3	rs7638129	0	135650641	T	C
3	rs7626676	0	135650750	G	A
3	rs2204259	0	135653272	T	C
3	rs66544356	0	135654467	A	G
3	rs28855968	0	135654945	G	C
3	rs28875187	0	135655008	C	T
3	rs9814505	0	135655505	A	C
3	rs9818786	0	135655901	A	C
3	rs9819060	0	135656050	A	G
3	rs148874568	0	135656190	G	A
3	rs9877191	0	135656267	T	C
3	rs9857579	0	135656496	C	T
3	rs9819707	0	135656506	A	C
3	rs9820057	0	135656738	A	G
3	rs9858063	0	135656780	C	G
3	rs7623721	0	135657414	A	G
3	rs138970191	0	135657439	G	A
3	rs7648146	0	135657510	C	T
3	rs34485548	0	135658315	C	G
3	rs66626713	0	135658994	G	A
3	rs12330820	0	135659385	G	A
3	rs35896773	0	135659566	A	G
3	rs143008299	0	135661123	A	C
3	rs61791660	0	135662068	G	A
3	rs7625040	0	135662465	A	C
3	rs142700313	0	135662871	C	T
3	rs28570106	0	135663296	A	T
3	rs9819440	0	135663482	C	T
3	rs9820189	0	135663785	G	A
3	rs28453905	0	135665019	T	C
3	rs116410695	0	135665726	G	A
3	rs2009002	0	135665992	C	G
3	rs12330384	0	135667754	T	C
3	rs2400648	0	135667961	G	A
3	rs1403769	0	135668348	A	G
3	rs9818015	0	135668385	G	A
3	rs192553155	0	135668600	C	T
3	rs1403767	0	135668716	G	A
3	rs1403766	0	135668836	C	T
3	rs12630389	0	135668839	G	A
3	rs9289501	0	135669219	T	C
3	rs9289502	0	135669311	G	A
3	rs16843560	0	135669685	G	A
3	rs13317459	0	135670056	C	T
3	rs13081105	0	135670572	A	G
3	rs13087164	0	135671384	G	A
3	rs10212530	0	135671417	A	G
3	rs10212532	0	135671534	A	G
3	rs10212558	0	135671866	A	C
3	rs35188750	0	135672088	G	C
3	rs28430744	0	135672820	G	A
3	rs1113211	0	135673477	T	A
3	rs9846137	0	135674932	T	C
3	rs9826806	0	135675190	G	C
3	rs9864514	0	135675487	A	G
3	rs9851361	0	135675872	T	C
3	rs12637541	0	135675968	A	T
3	rs13084404	0	135676132	A	G
3	rs114548309	0	135678232	A	G
3	rs13097172	0	135678267	C	T
3	rs1403770	0	135678625	A	G
3	rs35097316	0	135678726	G	A
3	rs9868246	0	135679545	T	C
3	rs6439603	0	135679783	G	A
3	rs140858896	0	135679822	C	T
3	rs76760258	0	135680244	T	C
3	rs140332867	0	135680960	T	C
3	rs565182634	0	135681498	C	T
3	rs13072596	0	135681531	A	G
3	rs9883808	0	135682214	T	C
3	rs71336046	0	135682756	T	G
3	rs74992672	0	135683192	T	G
3	rs183654378	0	135683445	T	C
3	rs184442184	0	135684459	G	T
3	rs112781244	0	135685290	T	C
3	rs1523599	0	135686355	T	G
3	rs1523598	0	135686534	C	T
3	rs9862743	0	135687292	G	A
3	rs9862763	0	135687341	G	A
3	rs115832404	0	135687954	T	C
3	rs9868239	0	135688453	G	A
3	rs11718972	0	135689162	C	T
3	rs150636728	0	135689644	A	G
3	rs13075579	0	135690784	T	C
3	rs13100235	0	135691004	A	G
3	rs9834104	0	135692561	T	C
3	rs28449384	0	135693191	A	T
3	rs6807242	0	135693943	G	A
3	rs9862264	0	135694496	A	G
3	rs6810223	0	135694504	G	T
3	rs9825239	0	135694771	C	T
3	rs7621396	0	135695018	T	C
3	rs148838269	0	135696616	A	G
3	rs17196987	0	135697373	G	A
3	rs116741516	0	135697866	G	A
3	rs7641070	0	135698129	A	G
3	rs57594457	0	135698153	G	A
3	rs60070757	0	135698195	A	G
3	rs77490582	0	135698265	C	G
3	rs67709813	0	135699713	T	G
3	rs7625177	0	135699877	C	T
3	rs6439605	0	135702645	C	T
3	rs6802942	0	135702704	G	A
3	rs9843725	0	135702865	G	A
3	rs6770366	0	135703656	T	A
3	rs77769797	0	135706190	G	A
3	rs9848322	0	135707156	A	G
3	rs35257855	0	135707761	T	C
3	rs9853577	0	135708147	A	G
3	rs9836374	0	135708448	T	C
3	rs34311570	0	135708982	G	A
3	rs17250445	0	135709103	C	T
3	rs77824290	0	135709530	A	G
3	rs13078865	0	135709995	G	T
3	rs9864247	0	135710176	A	G
3	rs77307361	0	135710360	G	A
3	rs77964675	0	135710498	T	C
3	rs9827662	0	135710841	C	A
3	rs188650245	0	135710843	G	A
3	rs17197259	0	135711661	A	C
3	rs13097946	0	135713622	C	A
3	rs13098245	0	135713634	G	A
3	rs16843611	0	135713755	C	G
3	rs6786769	0	135713769	T	C
3	rs6774289	0	135714105	G	T
3	rs6439609	0	135715022	T	G
3	rs6439610	0	135715322	G	A
3	rs57681844	0	135715868	A	G
3	rs9873015	0	135716966	A	G
3	rs73222209	0	135717033	C	T
3	rs13325914	0	135717217	A	G
3	rs111496438	0	135717220	A	G
3	rs115606762	0	135717467	G	C
3	rs9846554	0	135719235	C	T
3	rs9808979	0	135719298	A	G
3	rs4678432	0	135720241	T	C
3	rs9814557	0	135720540	A	G
3	rs9872542	0	135720673	T	C
3	rs6779903	0	135720851	G	T
3	rs34629706	0	135721036	C	T
3	rs115951794	0	135721085	A	G
3	rs34901937	0	135721781	C	G
3	rs61757744	0	135721981	C	T
3	rs17197552	0	135722264	A	G
3	rs187815576	0	135722492	G	A
3	rs4678434	0	135722767	G	A
3	rs4678435	0	135723131	G	A
3	rs10935175	0	135724461	C	T
3	rs115176930	0	135724717	C	G
3	rs34522617	0	135724841	T	G
3	rs6775778	0	135726679	A	G
3	rs115783572	0	135727772	A	G
3	rs75188364	0	135728748	A	T
3	rs34409306	0	135729548	G	A
3	rs35532770	0	135730912	T	C
3	rs6809006	0	135731240	T	C
3	rs6771997	0	135731314	A	G
3	rs6439614	0	135732909	G	A
3	rs7433567	0	135733617	G	A
3	rs6439615	0	135733797	A	G
3	rs7427833	0	135733833	T	C
3	rs7433592	0	135733906	C	T
3	rs13097267	0	135734165	T	A
3	rs4331626	0	135734592	A	C
3	rs193003581	0	135736073	A	T
3	rs9842840	0	135736222	A	C
3	rs73222214	0	135737017	G	A
3	rs13066914	0	135738428	A	G
3	rs9289503	0	135739341	C	T
3	rs1523597	0	135739722	C	T
3	rs1523596	0	135739807	C	T
3	rs1523595	0	135740147	C	A
3	rs4073308	0	135740469	G	A
3	rs4493374	0	135740798	A	G
3	rs9852169	0	135741367	T	C
3	rs114488298	0	135741393	T	C
3	rs2177407	0	135741565	A	G
3	rs9836600	0	135741887	C	T
3	rs1523594	0	135742367	A	G
3	rs6439618	0	135743441	A	G
3	rs13316798	0	135744872	C	G
3	rs9826032	0	135745762	C	T
3	rs76401139	0	135746680	G	A
3	rs77121034	0	135746796	T	G
3	rs146569999	0	135750054	G	A
3	rs9856799	0	135750913	G	A
3	rs9877082	0	135751336	T	C
3	rs138421205	0	135751434	A	G
3	rs9862777	0	135752319	G	T
3	rs114916088	0	135754652	C	T
3	rs6796869	0	135755549	G	A
3	rs1523600	0	135755987	G	A
3	rs116501749	0	135756873	A	G
3	rs1523593	0	135758709	G	A
3	rs6807058	0	135758869	C	T
3	rs6807565	0	135759246	G	A
3	rs6771224	0	135760734	A	G
3	rs7643661	0	135761898	G	T
3	rs7621331	0	135761927	A	G
3	rs7621425	0	135762017	A	G
3	rs9812561	0	135762510	C	T
3	rs7650079	0	135764245	C	T
3	rs9875328	0	135765190	G	A
3	rs9837355	0	135765309	A	G
3	rs76799353	0	135765412	G	A
3	rs56276193	0	135765541	G	C
3	rs9880721	0	135766164	G	A
3	rs9842864	0	135766339	A	G
3	rs61791710	0	135767266	G	A
3	rs141832029	0	135767387	G	A
3	rs67039922	0	135768232	T	A
3	rs4075999	0	135768771	C	T
3	rs13072433	0	135769006	G	A
3	rs150284332	0	135769102	A	G
3	rs13072782	0	135769210	G	A
3	rs6775261	0	135769397	C	T
3	rs13072690	0	135769410	A	G
3	rs2140450	0	135769746	T	C
3	rs13059064	0	135770384	T	C
3	rs35125684	0	135771303	C	T
3	rs9852009	0	135771387	T	C
3	rs73222222	0	135771725	A	G
3	rs13065499	0	135771730	T	C
3	rs7625607	0	135771852	T	G
3	rs55873361	0	135771903	T	C
3	rs9836758	0	135772078	C	T
3	rs184993337	0	135773164	G	A
3	rs13097176	0	135773227	G	A
3	rs34767379	0	135773326	C	T
3	rs13097248	0	135773469	A	G
3	rs115890825	0	135773481	T	C
3	rs28576629	0	135773661	G	T
3	rs12633805	0	135773768	C	T
3	rs3946444	0	135774219	T	C
3	rs36039354	0	135774361	G	A
3	rs7635621	0	135775458	T	G
3	rs56152207	0	135775504	C	T
3	rs9682712	0	135775510	A	G
3	rs2400649	0	135776528	A	C
3	rs139138366	0	135777151	A	G
3	rs12632791	0	135777518	G	A
3	rs7610302	0	135777570	A	G
3	rs147770895	0	135777669	C	T
3	rs4678224	0	135778382	T	C
3	rs4678288	0	135778633	A	G
3	rs61791712	0	135779348	C	T
3	rs75817561	0	135779779	A	G
3	rs75295663	0	135780015	A	G
3	rs144295828	0	135780412	G	C
3	rs9758578	0	135780722	T	A
3	rs35946332	0	135781105	C	T
3	rs7628848	0	135781940	G	A
3	rs13082684	0	135783166	G	A
3	rs111862778	0	135783796	C	T
3	rs940229	0	135784478	G	A
3	rs2400731	0	135784871	G	T
3	rs6439622	0	135784877	T	A
3	rs6771950	0	135785468	A	G
3	rs10049233	0	135785469	G	A
3	rs10048942	0	135785491	A	G
3	rs34447526	0	135785582	C	G
3	rs13069408	0	135786758	A	G
3	rs55939279	0	135787498	C	T
3	rs6439623	0	135787529	C	A
3	rs6439624	0	135787586	A	G
3	rs6803786	0	135787996	C	A
3	rs78194377	0	135788421	A	G
3	rs35328261	0	135789199	G	A
3	rs75125767	0	135789212	T	C
3	rs13092707	0	135789956	G	A
3	rs35773450	0	135790885	C	T
3	rs34683314	0	135791069	T	C
3	rs13079037	0	135791382	T	C
3	rs61791718	0	135791534	A	G
3	rs6799517	0	135792010	C	A
3	rs35264626	0	135792313	A	C
3	rs550110318	0	135792324	A	T
3	rs28509770	0	135793657	C	G
3	rs114352779	0	135793677	C	G
3	rs79037025	0	135794432	A	G
3	rs61683900	0	135794544	T	G
3	rs151053585	0	135794741	C	T
3	rs58592880	0	135794742	G	A
3	rs7623246	0	135795681	T	C
3	rs34706807	0	135795889	C	T
3	rs1403763	0	135796240	C	G
3	rs2400730	0	135796524	G	A
3	rs147006675	0	135797206	C	T
3	rs6771887	0	135798396	G	A
3	rs34894639	0	135798658	C	T
3	rs6774621	0	135798730	G	C
3	rs6787409	0	135798738	T	C
3	rs34330586	0	135800409	A	T
3	rs13079205	0	135800693	A	G
3	rs6774226	0	135802156	A	G
3	rs6799056	0	135802350	C	T
3	rs6799320	0	135802439	G	A
3	rs61791721	0	135804550	T	A
3	rs3772390	0	135806811	A	G
3	rs78473846	0	135806933	T	A
3	rs60149787	0	135808356	A	G
3	rs186781511	0	135808455	T	C
3	rs9834966	0	135808620	T	G
3	rs116090319	0	135809730	G	A
3	rs9653930	0	135810314	C	T
3	rs78930792	0	135810352	G	A
3	rs114051241	0	135810865	T	C
3	rs6775793	0	135811285	T	C
3	rs67589653	0	135811574	T	C
3	rs4678322	0	135812523	G	T
3	rs1278493	0	135814009	G	A
3	rs10512990	0	135814627	G	T
3	rs9848926	0	135816302	T	C
3	rs6793835	0	135819934	G	A
3	rs9870122	0	135820265	T	G
3	rs78811952	0	135821704	G	T
3	rs75262249	0	135822011	A	G
3	rs34864445	0	135822924	C	T
3	rs10512987	0	135823077	C	T
3	rs28568667	0	135823772	T	C
3	rs7634492	0	135824130	G	A
3	rs144420426	0	135824610	C	T
3	rs6792630	0	135824901	C	A
3	rs1278495	0	135826181	C	G
3	rs67109185	0	135827392	G	A
3	rs111990522	0	135829708	T	C
3	rs9875207	0	135830138	G	C
3	rs9837224	0	135830227	A	G
3	rs4678361	0	135833005	A	G
3	rs6784219	0	135834842	A	G
3	rs115778536	0	135835681	A	T
3	rs144997399	0	135836658	G	A
3	rs150914071	0	135837638	C	T
3	rs13088093	0	135838598	T	G
3	rs116718733	0	135839893	C	G
3	rs74656356	0	135842111	A	G
3	rs6781817	0	135842507	T	C
3	rs77362515	0	135843006	T	C
3	rs9840812	0	135843162	C	T
3	rs7619852	0	135844311	G	T
3	rs12695644	0	135844938	C	T
3	rs13082532	0	135846831	G	T
3	rs113346874	0	135846911	T	G
3	rs116814272	0	135847506	C	T
3	rs143917773	0	135849114	G	A
3	rs4431046	0	135849123	A	C
3	rs141164406	0	135849875	G	T
3	rs75452345	0	135851017	G	A
3	rs10935177	0	135851077	A	C
3	rs12330335	0	135853532	A	C
3	rs1393786	0	135854035	C	A
3	rs1393787	0	135854201	G	A
3	rs79966407	0	135855642	G	T
3	rs17198295	0	135856318	T	A
3	rs148241411	0	135856519	G	A
3	rs77793450	0	135858922	G	T
3	rs116415933	0	135858924	G	T
3	rs183317164	0	135859580	A	C
3	rs9881400	0	135861666	G	T
3	rs150681650	0	135862322	G	C
3	rs111611688	0	135864127	T	C
3	rs6767060	0	135867090	C	G
3	rs7372313	0	135872958	G	C
3	rs77686023	0	135873636	G	A
3	rs112490075	0	135873966	G	A
3	rs113021516	0	135874294	G	C
3	rs28519617	0	135874930	T	G
3	rs28669017	0	135874932	T	G
3	rs59747718	0	135875379	T	A
3	rs9865841	0	135876125	A	G
3	rs13081671	0	135876549	C	T
3	rs191838024	0	135877070	C	T
3	rs10222451	0	135877413	G	C
3	rs61791755	0	135878522	T	C
3	rs35837273	0	135878634	T	C
3	rs9647335	0	135880410	A	T
3	rs35352346	0	135881488	G	A
3	rs11720497	0	135881890	T	A
3	rs113587652	0	135882530	A	T
3	rs141390726	0	135882569	C	A
3	rs144469404	0	135884272	A	G
3	rs36060212	0	135885163	G	A
3	rs13321220	0	135885205	G	A
3	rs75439229	0	135886948	T	C
3	rs181605755	0	135888641	C	T
3	rs73222236	0	135888642	A	G
3	rs13065565	0	135889651	T	C
3	rs9836446	0	135889931	A	T
3	rs6762209	0	135891736	T	C
3	rs28535121	0	135892798	T	C
3	rs10935178	0	135893295	A	G
3	rs71336052	0	135898617	G	A
3	rs6786582	0	135898984	T	C
3	rs144781051	0	135899877	C	T
3	rs6439629	0	135901270	G	A
3	rs115976517	0	135902903	A	T
3	rs114737552	0	135904235	C	T
3	rs143800624	0	135904814	C	T
3	rs61791757	0	135905325	G	A
3	rs13068210	0	135905546	T	G
3	rs78494777	0	135906401	A	G
3	rs111247900	0	135907212	G	A
3	rs6779146	0	135907213	T	C
3	rs6769762	0	135908178	G	A
3	rs10935179	0	135908786	G	T
3	rs6800570	0	135909962	A	C
3	rs150612222	0	135910541	G	A
3	rs7349597	0	135911172	C	T
3	rs9845457	0	135914476	G	A
3	rs9822771	0	135915822	C	A
3	rs60288484	0	135916678	A	T
3	rs35087366	0	135917197	G	A
3	rs61789561	0	135917627	G	A
3	rs115602041	0	135918449	G	A
3	rs139721578	0	135923639	C	T
3	rs1154988	0	135925191	T	A
3	rs34069849	0	135926099	C	T
3	rs645040	0	135926622	G	T
3	rs3872588	0	135926656	A	G
3	rs61789562	0	135926784	T	C
3	rs113915265	0	135927206	C	A
3	rs61789564	0	135930228	T	A
3	rs9873767	0	135930406	C	T
3	rs145697381	0	135930961	G	A
3	rs3905668	0	135931586	A	G
3	rs687339	0	135932359	C	T
3	rs56398805	0	135932400	A	G
3	rs35320690	0	135932494	T	C
3	rs116606544	0	135932888	A	G
3	rs1279831	0	135933264	A	G
3	rs642075	0	135933899	G	A
3	rs28631273	0	135934711	G	A
3	rs525773	0	135936453	G	A
3	rs35970307	0	135936788	G	A
3	rs113695599	0	135936931	G	A
3	rs13327606	0	135936985	G	C
3	rs114990140	0	135937549	C	A
3	rs9813054	0	135938466	C	T
3	rs115614237	0	135939192	G	A
3	rs9818740	0	135939586	G	A
3	rs182677699	0	135940207	G	A
3	rs541917877	0	135941300	T	C
3	rs13081352	0	135941416	C	A
3	rs668437	0	135941739	G	A
3	rs634559	0	135941764	A	G
3	rs1698982	0	135943021	G	A
3	rs582536	0	135943200	G	A
3	rs653995	0	135943350	G	A
3	rs863930	0	135949737	T	G
3	rs111323206	0	135949806	C	G
3	rs838199	0	135950090	T	C
3	rs78015804	0	135950696	G	A
3	rs511154	0	135950921	A	G
3	rs668485	0	135951009	A	G
3	rs632251	0	135951491	G	A
3	rs147781408	0	135951596	A	C
3	rs6805316	0	135952112	A	G
3	rs116096445	0	135952592	C	T
3	rs9826454	0	135953220	A	G
3	rs13059045	0	135953306	T	C
3	rs661739	0	135953476	C	T
3	rs590198	0	135953729	G	A
3	rs1153870	0	135954150	A	T
3	rs1153871	0	135954599	T	C
3	rs61789601	0	135954979	C	T
3	rs895894	0	135955443	G	A
3	rs895893	0	135955604	C	T
3	rs1153872	0	135955800	G	A
3	rs3957816	0	135955852	G	A
3	rs684773	0	135956305	A	C
3	rs111807955	0	135956338	G	T
3	rs41345846	0	135956639	G	A
3	rs184838622	0	135957728	G	C
3	rs561307	0	135960485	C	T
3	rs534944	0	135961031	T	G
3	rs1278719	0	135961569	G	A
3	rs188181111	0	135963183	C	T
3	rs142196094	0	135965732	G	A
3	rs523118	0	135965888	T	G
3	rs115064616	0	135966726	A	G
3	rs3755636	0	135968828	G	C
3	rs548288	0	135969755	T	C
3	rs67692166	0	135970704	C	A
3	rs113375712	0	135972167	G	A
3	rs72493178	0	135972597	C	T
3	rs9844666	0	135974216	G	A
3	rs111626003	0	135976502	G	A
3	rs632016	0	135977040	G	A
3	rs7650071	0	135977305	A	G
3	rs75456511	0	135977331	G	A
3	rs78787340	0	135977904	A	G
3	rs13072038	0	135978797	T	C
3	rs589092	0	135979698	A	G
3	rs2290131	0	135980673	C	T
3	rs73222262	0	135982417	A	C
3	rs75490702	0	135982888	A	G
3	rs9826146	0	135983089	A	G
3	rs866782	0	135983497	C	T
3	rs147087364	0	135983517	C	T
3	rs28812220	0	135984966	A	G
3	rs606725	0	135986087	A	G
3	rs9872178	0	135986438	T	G
3	rs9872326	0	135986544	T	G
3	rs60614489	0	135986978	A	C
3	rs114968564	0	135987156	G	C
3	rs4678428	0	135988412	G	A
3	rs576771	0	135989292	C	T
3	rs67214626	0	135989376	C	T
3	rs6808143	0	135989705	G	A
3	rs12695645	0	135990881	A	T
3	rs77082554	0	135992378	T	C
3	rs147326122	0	135992536	C	T
3	rs12488721	0	135992645	T	C
3	rs4678429	0	135993276	G	C
3	rs684195	0	135993599	A	C
3	rs650505	0	135994043	G	C
3	rs113630844	0	135994639	G	A
3	rs141664190	0	135994769	C	T
3	rs55654524	0	135994801	C	T
3	rs665200	0	135995016	T	C
3	rs489398	0	135995498	T	C
3	rs146580445	0	135995891	C	T
3	rs35316359	0	135996102	A	G
3	rs1279949	0	135996870	T	A
3	rs114635206	0	135998078	A	G
3	rs7628146	0	135998453	T	G
3	rs6796523	0	135998521	A	T
3	rs74934894	0	136000349	A	G
3	rs570621	0	136000743	A	G
3	rs9843801	0	136000746	T	C
3	rs3821445	0	136002809	T	C
3	rs16843879	0	136003194	A	C
3	rs1153877	0	136004925	C	T
3	rs116094500	0	136004961	C	A
3	rs7653249	0	136005792	C	G
3	rs1279840	0	136006576	T	C
3	rs79079820	0	136006957	C	G
3	rs1279425	0	136006984	T	C
3	rs9843348	0	136007257	A	G
3	rs1279424	0	136007333	A	G
3	rs9848883	0	136008432	A	G
3	rs12330635	0	136009590	A	G
3	rs17252498	0	136014198	A	C
3	rs13071085	0	136014923	G	A
3	rs145402663	0	136016358	T	C
3	rs56336182	0	136016478	A	G
3	rs184993788	0	136018077	C	T
3	rs34031772	0	136018141	T	C
3	rs55797013	0	136019204	A	C
3	rs71336055	0	136020454	C	T
3	rs1711171	0	136020541	T	C
3	rs1711170	0	136020975	A	C
3	rs34153877	0	136021052	C	A
3	rs9852811	0	136021647	C	T
3	rs1618069	0	136027145	A	G
3	rs556788	0	136027549	A	G
3	rs9856769	0	136027640	G	A
3	rs112066868	0	136028054	C	T
3	rs480330	0	136028987	C	T
3	rs9866840	0	136029258	G	C
3	rs13067714	0	136030446	T	C
3	rs527888	0	136031358	G	C
3	rs66895236	0	136032049	G	A
3	rs67677899	0	136032095	G	A
3	rs142823435	0	136032486	A	G
3	rs144263115	0	136034155	G	A
3	rs116822870	0	136034280	A	C
3	rs67389407	0	136034503	T	C
3	rs34428695	0	136034741	G	C
3	rs3913715	0	136035119	G	A
3	rs838202	0	136035217	G	A
3	rs681783	0	136035303	C	T
3	rs9833162	0	136035737	A	G
3	rs1291921	0	136036226	A	G
3	rs664088	0	136036986	T	C
3	rs553018	0	136037227	A	C
3	rs650326	0	136037707	G	A
3	rs61789606	0	136037742	C	T
3	rs35522825	0	136038198	C	T
3	rs4125861	0	136038421	G	A
3	rs1279086	0	136038574	G	A
3	rs9853387	0	136038988	A	G
3	rs518972	0	136039268	C	A
3	rs7622833	0	136041921	T	C
3	rs6776841	0	136042164	T	C
3	rs56264828	0	136043392	T	C
3	rs77340672	0	136043643	C	T
3	rs67452583	0	136044493	C	T
3	rs17265675	0	136045213	G	A
3	rs696081	0	136047189	A	G
3	rs483465	0	136047977	A	G
3	rs150415859	0	136048175	C	G
3	rs35058853	0	136050764	A	G
3	rs6783337	0	136052737	G	A
3	rs610860	0	136052816	A	G
3	rs9812513	0	136054158	T	A
3	rs141070002	0	136054386	C	G
3	rs17199880	0	136054853	C	G
3	rs10513002	0	136054982	T	G
3	rs61789607	0	136055025	T	C
3	rs8045	0	136055459	T	C
3	rs17199978	0	136056184	A	G
3	rs696520	0	136056861	T	C
3	rs6439638	0	136057832	A	C
3	rs503973	0	136059537	G	C
3	rs12330258	0	136061168	T	C
3	rs143563224	0	136062148	A	T
3	rs16843941	0	136062150	G	A
3	rs17200118	0	136062523	A	G
3	rs67525027	0	136063434	C	T
3	rs149083637	0	136063596	C	T
3	rs9813115	0	136063707	C	T
3	rs695983	0	136064547	G	A
3	rs7650075	0	136064895	G	A
3	rs9832813	0	136065565	A	G
3	rs9870825	0	136065720	C	A
3	rs517319	0	136066051	A	T
3	rs35767900	0	136066069	C	T
3	rs17200216	0	136067232	C	A
3	rs696517	0	136067655	T	C
3	rs191393175	0	136067682	T	A
3	rs696516	0	136067778	G	T
3	rs480162	0	136068695	A	T
3	rs654237	0	136068699	T	C
3	rs1145101	0	136069286	T	C
3	rs56057807	0	136069408	G	A
3	rs667920	0	136069472	G	T
3	rs9854328	0	136069720	A	G
3	rs9837158	0	136073163	C	T
3	rs6770476	0	136073920	C	T
3	rs73222299	0	136074404	A	C
3	rs76270275	0	136074576	C	A
3	rs1711161	0	136080537	G	T
3	rs112172904	0	136080665	G	A
3	rs115769262	0	136082119	A	G
3	rs188000813	0	136082895	C	T
3	rs145511462	0	136085951	G	T
3	rs142503315	0	136086323	A	C
3	rs619605	0	136087012	G	C
3	rs67963055	0	136087338	T	C
3	rs9289509	0	136087494	T	C
3	rs9860801	0	136088038	G	A
3	rs138586478	0	136090808	T	C
3	rs9821663	0	136091366	T	A
3	rs182818929	0	136091658	T	G
3	rs7652176	0	136091857	T	C
3	rs73222301	0	136094304	G	A
3	rs571513	0	136095035	A	G
3	rs9832056	0	136095191	A	T
3	rs76790147	0	136096816	G	C
3	rs655836	0	136097576	T	C
3	rs73222302	0	136098085	A	G
3	rs10935181	0	136098408	G	A
3	rs9811261	0	136098559	C	A
3	rs568555369	0	136099883	A	G
3	rs33999043	0	136100040	G	A
3	rs17266364	0	136101180	C	T
3	rs34324561	0	136101242	T	G
3	rs684845	0	136101667	A	G
3	rs17200503	0	136102316	C	T
3	rs9832556	0	136102536	G	A
3	rs655720	0	136103267	C	T
3	rs655748	0	136103287	G	A
3	rs526574	0	136103349	A	G
3	rs521746	0	136103920	T	C
3	rs16843978	0	136106435	C	G
3	rs9880211	0	136107549	G	A
3	rs9809427	0	136108192	C	T
3	rs115498639	0	136108213	G	A
3	rs11705908	0	136108326	G	A
3	rs9810051	0	136108603	C	A
3	rs111730376	0	136108619	C	T
3	rs9851986	0	136109114	A	G
3	rs11714647	0	136109261	A	G
3	rs698270	0	136109512	A	G
3	rs61789642	0	136109696	C	T
3	rs61789643	0	136109752	G	T
3	rs711972	0	136110018	C	T
3	rs5026242	0	136110468	C	T
3	rs698269	0	136110506	C	G
3	rs9820621	0	136110513	G	A
3	rs834304	0	136111658	G	T
3	rs1145106	0	136111917	G	A
3	rs11717954	0	136112109	A	G
3	rs6769582	0	136113768	G	A
3	rs150448940	0	136114762	A	G
3	rs1964675	0	136114945	C	T
3	rs9818536	0	136115295	C	T
3	rs185931403	0	136115554	G	A
3	rs190392714	0	136115706	G	A
3	rs7625592	0	136116532	G	A
3	rs111822807	0	136117226	C	T
3	rs116079103	0	136118876	C	T
3	rs834305	0	136119354	C	T
3	rs143824534	0	136119470	C	T
3	rs115316129	0	136119697	A	G
3	rs864437	0	136119909	G	C
3	rs696518	0	136120300	A	C
3	rs113317862	0	136120788	G	A
3	rs114747734	0	136120878	G	A
3	rs61789644	0	136121153	G	A
3	rs28478252	0	136121600	A	C
3	rs2655008	0	136123775	A	T
3	rs559792077	0	136125960	T	G
3	rs138628138	0	136126695	G	A
3	rs34913797	0	136127570	G	A
3	rs112511298	0	136129591	G	A
3	rs28634226	0	136129882	G	A
3	rs56235965	0	136130677	A	G
3	rs56095774	0	136132074	T	C
3	rs73224192	0	136132688	T	C
3	rs7620314	0	136132705	A	G
3	rs9826198	0	136132709	T	C
3	rs73224196	0	136134496	T	C
3	rs74827276	0	136135483	T	C
3	rs9841529	0	136137283	A	C
3	rs10935182	0	136137422	G	A
3	rs139742671	0	136137549	T	A
3	rs6779727	0	136137682	T	C
3	rs67971203	0	136138396	C	T
3	rs11915629	0	136139730	C	G
3	rs9819496	0	136139878	G	A
3	rs141173920	0	136140912	C	T
3	rs140017560	0	136141711	A	G
3	rs9850584	0	136142317	T	C
3	rs9831321	0	136142592	G	A
3	rs79031967	0	136142777	C	A
3	rs9835523	0	136142933	G	C
3	rs55848312	0	136143239	T	C
3	rs34282798	0	136143357	G	C
3	rs34757183	0	136143668	G	T
3	rs112402636	0	136143829	G	A
3	rs61789645	0	136143840	C	A
3	rs56251259	0	136145108	T	C
3	rs7644541	0	136145766	A	G
3	rs6789488	0	136146030	T	C
3	rs61789646	0	136146361	G	C
3	rs9867368	0	136147771	A	G
3	rs138571983	0	136148236	C	T
3	rs10935183	0	136149139	C	T
3	rs9845396	0	136150451	C	G
3	rs114452756	0	136150869	G	A
3	rs9869720	0	136150995	T	G
3	rs9812579	0	136151250	A	G
3	rs12492510	0	136151631	G	T
3	rs145804203	0	136152162	A	G
3	rs13069326	0	136152562	A	G
3	rs114168833	0	136152664	T	C
3	rs10935184	0	136153468	T	C
3	rs66890203	0	136153545	T	G
3	rs75268054	0	136154334	G	C
3	rs66691851	0	136154828	C	T
3	rs34154714	0	136154860	C	T
3	rs142082981	0	136157213	G	A
3	rs13316214	0	136158221	A	G
3	rs73224201	0	136158406	C	T
3	rs9809184	0	136159076	T	C
3	rs9864407	0	136159128	C	T
3	rs74618430	0	136160522	G	A
3	rs6791611	0	136160590	G	C
3	rs6804194	0	136160732	T	C
3	rs80071199	0	136162056	C	T
3	rs17364170	0	136163234	T	C
3	rs116323751	0	136164401	T	C
3	rs9854197	0	136164666	A	T
3	rs9868120	0	136165076	C	A
3	rs10804640	0	136165695	G	A
3	rs191418863	0	136165771	T	A
3	rs66637842	0	136166164	T	G
3	rs9823373	0	136167027	T	C
3	rs28396702	0	136167381	G	A
3	rs114192045	0	136168126	G	A
3	rs6773604	0	136169737	C	T
3	rs114305326	0	136169786	T	C
3	rs34165586	0	136172419	C	T
3	rs6766450	0	136173165	G	A
3	rs35375192	0	136175525	A	G
3	rs113498805	0	136176462	G	A
3	rs60270684	0	136176946	T	C
3	rs66494666	0	136179075	A	G
3	rs28889583	0	136179532	C	A
3	rs58641485	0	136181054	A	C
3	rs1604793	0	136181070	G	C
3	rs9850383	0	136181443	C	G
3	rs181756545	0	136181962	T	A
3	rs151006381	0	136182038	T	C
3	rs11715257	0	136182053	C	T
3	rs34168675	0	136183106	A	G
3	rs34379561	0	136183216	G	C
3	rs137950796	0	136183226	T	C
3	rs35326900	0	136183253	G	A
3	rs9861150	0	136183320	G	T
3	rs9866535	0	136184355	G	A
3	rs71336058	0	136184937	C	T
3	rs6439640	0	136185680	A	G
3	rs140329089	0	136186021	G	A
3	rs56083120	0	136186047	C	A
3	rs9810789	0	136186184	A	G
3	rs9849696	0	136186756	G	C
3	rs111790018	0	136186919	T	A
3	rs150651064	0	136187101	G	C
3	rs139689491	0	136187366	C	T
3	rs9714347	0	136188837	T	C
3	rs56218376	0	136189173	G	A
3	rs4678269	0	136189865	G	A
3	rs145505534	0	136190906	T	C
3	rs67082054	0	136190961	G	A
3	rs6439642	0	136192807	T	A
3	rs116020151	0	136192943	T	C
3	rs17298525	0	136193025	G	C
3	rs9854084	0	136194743	A	T
3	rs34498968	0	136195130	T	C
3	rs150619835	0	136195547	T	C
3	rs1394094	0	136195788	A	T
3	rs16843991	0	136196028	T	C
3	rs1394092	0	136196071	C	T
3	rs188834939	0	136196637	T	A
3	rs11719310	0	136196754	C	T
3	rs9878871	0	136197238	C	T
3	rs78287596	0	136197259	C	A
3	rs78682139	0	136197496	C	T
3	rs188460966	0	136197850	T	G
3	rs28718456	0	136204006	A	G
3	rs17364492	0	136204437	A	C
3	rs6768743	0	136205007	T	C
3	rs140350752	0	136205094	A	G
3	rs13068119	0	136206369	T	C
3	rs111942290	0	136207034	G	A
3	rs9883916	0	136208788	C	T
3	rs13321721	0	136209550	A	G
3	rs9818056	0	136210074	C	T
3	rs115498810	0	136210173	T	C
3	rs73226130	0	136211844	T	C
3	rs12637102	0	136211960	A	G
3	rs11717791	0	136212697	A	C
3	rs67949818	0	136212978	G	A
3	rs12489577	0	136213145	C	T
3	rs73226190	0	136213310	T	C
3	rs67305360	0	136214191	T	C
3	rs66973954	0	136214357	A	T
3	rs900048	0	136218930	C	T
3	rs9858105	0	136219264	T	C
3	rs114157713	0	136220502	C	T
3	rs113632149	0	136220746	G	A
3	rs35644083	0	136222468	T	C
3	rs17298882	0	136222954	T	G
3	rs13072698	0	136222998	C	T
3	rs67663578	0	136223354	T	C
3	rs699165	0	136224697	A	G
3	rs75269643	0	136225127	G	A
3	rs150862536	0	136226259	A	G
3	rs34135127	0	136226498	T	C
3	rs711977	0	136227387	G	A
3	rs9820485	0	136228566	A	C
3	rs711976	0	136229022	A	G
3	rs35899944	0	136229057	G	A
3	rs34962604	0	136229990	T	C
3	rs833861	0	136231067	T	A
3	rs9809602	0	136233470	C	T
3	rs141982996	0	136234703	C	T
3	rs142601645	0	136235605	C	G
3	rs711975	0	136235908	T	C
3	rs67621498	0	136236404	C	T
3	rs67794070	0	136236859	G	C
3	rs9878078	0	136237573	C	T
3	rs60014495	0	136237590	T	G
3	rs116330348	0	136237959	T	C
3	rs9812319	0	136238860	C	T
3	rs13092193	0	136240366	T	C
3	rs6773495	0	136240403	G	A
3	rs6771002	0	136241028	T	A
3	rs6773949	0	136241536	T	A
3	rs148084830	0	136242749	A	G
3	rs148469828	0	136244352	T	C
3	rs1070228	0	136245815	G	A
3	rs58994059	0	136246053	C	T
3	rs7636806	0	136247247	T	A
3	rs1070230	0	136247748	T	G
3	rs9828088	0	136247790	C	T
3	rs9869630	0	136248019	A	C
3	rs1070232	0	136248087	T	G
3	rs78681909	0	136248175	G	A
3	rs76223356	0	136248188	T	C
3	rs9858457	0	136249577	T	C
3	rs9811416	0	136251582	A	G
3	rs28811905	0	136252052	T	C
3	rs2688600	0	136252596	C	A
3	rs2688601	0	136252601	G	A
3	rs74648298	0	136252872	C	T
3	rs184964698	0	136253846	C	T
3	rs28833292	0	136254193	A	G
3	rs833752	0	136255169	A	G
3	rs13096466	0	136255483	C	T
3	rs113531732	0	136255572	C	T
3	rs9880099	0	136255776	A	G
3	rs181966930	0	136255860	A	G
3	rs56040643	0	136257463	A	G
3	rs67303976	0	136257550	C	T
3	rs3932048	0	136258924	C	G
3	rs148726310	0	136259829	G	A
3	rs67281610	0	136259946	G	A
3	rs73228016	0	136259983	T	C
3	rs3931416	0	136260576	T	C
3	rs9813691	0	136260722	T	G
3	rs13326151	0	136261744	G	A
3	rs9289511	0	136262364	T	C
3	rs67902591	0	136263096	C	T
3	rs2623099	0	136265134	G	A
3	rs4678433	0	136265682	C	T
3	rs34967300	0	136268818	A	G
3	rs6769934	0	136269396	G	A
3	rs12695649	0	136271916	T	C
3	rs77513004	0	136271951	T	C
3	rs7621017	0	136272229	T	C
3	rs7621025	0	136272246	T	C
3	rs113823771	0	136272473	G	A
3	rs7612160	0	136272805	C	A
3	rs6439646	0	136273563	T	C
3	rs7427564	0	136274435	G	A
3	rs73228025	0	136274879	C	T
3	rs7621308	0	136275528	G	A
3	rs6774964	0	136275582	G	A
3	rs6775314	0	136275948	G	A
3	rs73228026	0	136276231	T	C
3	rs78970728	0	136276256	T	C
3	rs77145930	0	136277501	T	G
3	rs4630889	0	136278251	T	C
3	rs9857966	0	136279390	T	C
3	rs116728253	0	136279611	C	T
3	rs13067764	0	136282585	G	A
3	rs147775164	0	136282596	C	T
3	rs141307235	0	136284307	A	G
3	rs66902780	0	136284421	G	A
3	rs7644471	0	136284561	T	C
3	rs73228031	0	136284832	A	T
3	rs67113926	0	136287034	C	T
3	rs7432375	0	136288405	G	A
3	rs9883189	0	136289466	T	C
3	rs146829205	0	136289751	T	C
3	rs28641809	0	136290489	G	A
3	rs10935185	0	136290529	C	G
3	rs13069695	0	136291562	T	C
3	rs6794351	0	136292279	C	T
3	rs112907850	0	136292767	C	T
3	rs66810260	0	136293057	C	T
3	rs73228037	0	136293087	A	C
3	rs67888773	0	136293630	G	C
3	rs11706758	0	136294135	C	T
3	rs13065626	0	136294757	C	G
3	rs2880501	0	136295540	C	T
3	rs138968983	0	136295599	C	T
3	rs9834631	0	136296599	A	T
3	rs111602733	0	136296925	A	G
3	rs12163529	0	136298879	G	A
3	rs12635723	0	136300732	A	G
3	rs12630999	0	136300927	G	A
3	rs73228040	0	136301950	T	C
3	rs149624441	0	136303271	C	T
3	rs9839137	0	136304262	C	T
3	rs6806123	0	136305476	C	G
3	rs57681357	0	136305529	C	G
3	rs6806795	0	136306139	C	T
3	rs4452981	0	136307767	A	G
3	rs4452980	0	136307768	A	G
3	rs77442224	0	136308138	C	T
3	rs112006512	0	136308750	G	T
3	rs7627292	0	136309092	T	C
3	rs28657043	0	136309706	C	G
3	rs940174	0	136309710	T	C
3	rs9821478	0	136310985	C	G
3	rs13071220	0	136314119	T	C
3	rs55763637	0	136314317	C	T
3	rs141704377	0	136315060	T	G
3	rs61790790	0	136315751	C	A
3	rs149584140	0	136316035	T	C
3	rs4678436	0	136317402	G	T
3	rs9826420	0	136317506	G	C
3	rs66470158	0	136317647	T	A
3	rs4678437	0	136317665	C	T
3	rs71310215	0	136318360	G	A
3	rs73228043	0	136319949	C	T
3	rs6788346	0	136319965	G	A
3	rs55907946	0	136322667	T	C
3	rs61790791	0	136324448	T	C
3	rs73230004	0	136325425	T	C
3	rs55993001	0	136326944	T	C
3	rs115905504	0	136327037	G	A
3	rs35849216	0	136327569	C	T
3	rs1471741	0	136328268	T	C
3	rs1471740	0	136328270	T	C
3	rs67145204	0	136328665	G	C
3	rs6789541	0	136330721	G	A
3	rs144407016	0	136332103	T	C
3	rs182785254	0	136332132	G	A
3	rs75702359	0	136333398	C	T
3	rs142120925	0	136333624	T	C
3	rs9832572	0	136334228	T	C
3	rs189563852	0	136334519	C	T
3	rs16844056	0	136335157	G	C
3	rs6782151	0	136335795	A	G
3	rs34438032	0	136337029	G	A
3	rs7629905	0	136339689	T	C
3	rs116387571	0	136339949	T	C
3	rs34804893	0	136339970	G	A
3	rs116172169	0	136340042	G	A
3	rs17365351	0	136340339	G	T
3	rs138545323	0	136340555	T	A
3	rs9858800	0	136340901	A	T
3	rs9828068	0	136342702	G	C
3	rs10513016	0	136343945	G	A
3	rs140256132	0	136344888	C	G
3	rs4678438	0	136344920	A	C
3	rs13066401	0	136345819	A	G
3	rs10935186	0	136346206	T	C
3	rs9820513	0	136346292	G	A
3	rs34602896	0	136346385	A	G
3	rs9820717	0	136346613	C	A
3	rs73230010	0	136346617	G	A
3	rs148486720	0	136347142	C	T
3	rs7646245	0	136347372	A	C
3	rs11919030	0	136348599	G	A
3	rs138924615	0	136348952	G	A
3	rs6784582	0	136348961	C	T
3	rs13433980	0	136350801	C	A
3	rs76578737	0	136350891	G	A
3	rs66637228	0	136351210	G	A
3	rs9847427	0	136351550	C	A
3	rs71336069	0	136351866	G	C
3	rs67236827	0	136351892	T	C
3	rs66471262	0	136353058	G	A
3	rs13434116	0	136353074	G	C
3	rs55970317	0	136353193	T	G
3	rs59616231	0	136353428	T	C
3	rs78916444	0	136353531	C	T
3	rs141845681	0	136355886	G	A
3	rs116245010	0	136356311	C	T
3	rs9845762	0	136356464	C	T
3	rs9845950	0	136356598	C	T
3	rs73230012	0	136357619	C	A
3	rs1017881	0	136357693	A	G
3	rs1017882	0	136357705	T	C
3	rs147736596	0	136357912	C	A
3	rs114598930	0	136358320	A	G
3	rs147930002	0	136358330	A	G
3	rs7644346	0	136358487	C	T
3	rs78727643	0	136358662	T	C
3	rs181320324	0	136359673	T	G
3	rs28750366	0	136361055	T	C
3	rs73230015	0	136362223	G	A
3	rs28682370	0	136363064	T	C
3	rs4038586	0	136363291	T	C
3	rs114242526	0	136363965	C	G
3	rs73230016	0	136364282	C	T
3	rs7621970	0	136364342	A	G
3	rs7646563	0	136364485	C	A
3	rs7646723	0	136364511	G	A
3	rs59931907	0	136365097	T	C
3	rs6767889	0	136365455	T	A
3	rs66739346	0	136366574	T	C
3	rs1484250	0	136369537	C	G
3	rs4521165	0	136369710	T	C
3	rs111379782	0	136369953	T	A
3	rs7618518	0	136370092	C	T
3	rs6772759	0	136371487	T	C
3	rs6808312	0	136371504	C	T
3	rs6439649	0	136371691	G	T
3	rs9869361	0	136373016	A	T
3	rs59696368	0	136374097	C	T
3	rs74641205	0	136374804	A	G
3	rs6791142	0	136377377	T	C
3	rs923001	0	136378415	T	C
3	rs34553037	0	136379413	T	C
3	rs6763239	0	136379751	A	G
3	rs67382287	0	136380459	C	T
3	rs35428413	0	136380698	T	A
3	rs77217092	0	136380781	C	T
3	rs4038587	0	136381368	A	C
3	rs76946962	0	136382163	C	A
3	rs116636776	0	136383241	A	G
3	rs67231188	0	136384174	T	A
3	rs9877786	0	136385519	A	G
3	rs140804346	0	136385563	G	A
3	rs35304385	0	136386253	T	C
3	rs148844971	0	136386574	G	C
3	rs4678270	0	136387348	A	G
3	rs13063893	0	136387638	C	T
3	rs9818372	0	136388453	A	T
3	rs73230027	0	136388635	T	C
3	rs6800969	0	136389244	C	G
3	rs6765239	0	136389317	T	C
3	rs9881831	0	136389718	T	C
3	rs140774039	0	136390872	A	C
3	rs3856637	0	136391195	A	G
3	rs68018658	0	136391627	C	T
3	rs78454357	0	136394139	C	T
3	rs73230030	0	136395507	G	A
3	rs28877020	0	136395716	T	G
3	rs9869957	0	136395947	G	A
3	rs141720374	0	136396233	C	T
3	rs57466072	0	136398117	C	A
3	rs7634476	0	136398387	A	G
3	rs113468368	0	136398431	C	T
3	rs17466223	0	136398883	G	C
3	rs143256543	0	136400343	A	T
3	rs7618871	0	136400420	G	T
3	rs76921464	0	136400501	T	C
3	rs6789152	0	136401351	G	A
3	rs145691683	0	136401724	C	T
3	rs9826828	0	136402060	G	A
3	rs4456810	0	136402153	T	C
3	rs7637129	0	136402293	C	T
3	rs111311105	0	136404019	G	A
3	rs13070680	0	136404095	T	C
3	rs4402873	0	136404411	C	T
3	rs9857833	0	136404467	T	C
3	rs4408829	0	136404683	C	T
3	rs7623824	0	136404852	A	G
3	rs56047785	0	136405448	G	C
3	rs73230039	0	136405762	A	T
3	rs73230040	0	136405983	T	C
3	rs28472992	0	136406708	A	G
3	rs73230043	0	136407159	G	T
3	rs4336059	0	136408414	A	G
3	rs13433688	0	136409171	C	T
3	rs72975363	0	136409621	T	C
3	rs149859747	0	136409647	A	C
3	rs7626418	0	136411243	A	G
3	rs113934788	0	136411445	C	T
3	rs56888009	0	136412703	C	A
3	rs148415710	0	136414212	G	C
3	rs9836231	0	136414321	C	T
3	rs76953609	0	136414633	C	T
3	rs9833207	0	136415217	T	C
3	rs192022732	0	136416863	A	G
3	rs34421305	0	136418274	C	T
3	rs148170552	0	136419193	T	C
3	rs149987619	0	136420022	C	T
3	rs13100192	0	136421291	C	A
3	rs138926056	0	136423796	A	G
3	rs10212476	0	136423976	G	C
3	rs142886516	0	136424037	G	A
3	rs77993372	0	136424372	G	T
3	rs6764567	0	136425514	A	C
3	rs140239349	0	136425592	A	C
3	rs13072691	0	136425600	T	C
3	rs4038578	0	136426822	A	T
3	rs11714098	0	136427337	G	A
3	rs139748314	0	136429342	C	T
3	rs150982686	0	136429672	T	C
3	rs149006544	0	136430995	G	A
3	rs111681309	0	136431005	G	A
3	rs9875770	0	136432324	C	T
3	rs35270659	0	136432566	C	T
3	rs191819607	0	136432873	A	G
3	rs80338366	0	136433196	G	T
3	rs75685279	0	136434833	A	C
3	rs139270227	0	136435148	T	C
3	rs9825700	0	136435162	A	G
3	rs147072475	0	136435284	G	A
3	rs9813590	0	136436323	T	C
3	rs9813596	0	136436334	T	C
3	rs34738913	0	136437884	T	A
3	rs28452147	0	136438354	C	G
3	rs7616204	0	136444589	C	T
3	rs188764043	0	136444693	G	C
3	rs13063987	0	136445397	C	G
3	rs114462013	0	136448887	C	T
3	rs113335876	0	136450542	T	C
3	rs6771713	0	136450593	C	T
3	rs9289513	0	136451746	G	T
3	rs9871160	0	136452728	T	C
3	rs34613715	0	136455007	A	T
3	rs9838884	0	136455704	C	T
3	rs59361983	0	136455956	C	G
3	rs9881078	0	136456191	A	G
3	rs114344800	0	136457080	C	T
3	rs6799699	0	136458866	C	T
3	rs67923745	0	136461187	A	G
3	rs28489907	0	136461544	A	G
3	rs34281413	0	136461860	C	T
3	rs77730841	0	136461888	G	A
3	rs190118742	0	136462486	T	C
3	rs12107125	0	136464612	T	C
3	rs13062352	0	136464762	G	A
3	rs140048840	0	136465679	C	T
3	rs10155017	0	136466019	G	A
3	rs6805814	0	136466391	C	T
3	rs111919234	0	136466400	A	C
3	rs6439655	0	136466599	A	G
3	rs73230065	0	136467355	C	T
3	rs35100027	0	136467561	T	A
3	rs115229902	0	136467631	C	T
3	rs34169052	0	136468000	A	G
3	rs35159729	0	136468503	G	A
3	rs34992220	0	136468637	T	C
3	rs35874192	0	136470004	G	C
3	rs61790842	0	136470317	G	A
3	rs77465081	0	136471332	G	A
3	rs900818	0	136471815	C	T
3	rs67546863	0	136471914	C	G
3	rs56049011	0	136472208	G	A
3	rs9845862	0	136472573	T	C
3	rs73230069	0	136472640	G	A
3	rs115735638	0	136472667	T	G
3	rs1681818	0	136473673	A	G
3	rs1681817	0	136473728	C	T
3	rs116146138	0	136474120	C	T
3	rs9873536	0	136474267	A	G
3	rs1681816	0	136474762	C	G
3	rs9813376	0	136475426	C	T
3	rs61322732	0	136476568	C	G
3	rs6789329	0	136476862	T	C
3	rs61790844	0	136477755	T	C
3	rs61508594	0	136478143	C	A
3	rs9849793	0	136481870	C	A
3	rs9812541	0	136482244	A	G
3	rs9855565	0	136483028	G	T
3	rs113263571	0	136483209	G	A
3	rs61790846	0	136483725	G	T
3	rs6795372	0	136483890	T	G
3	rs1729950	0	136484385	C	T
3	rs55749418	0	136485616	G	A
3	rs6439656	0	136486228	G	A
3	rs142950149	0	136486668	A	G
3	rs144809446	0	136487257	A	T
3	rs13314357	0	136487559	A	G
3	rs61790847	0	136487646	C	G
3	rs34564818	0	136487727	G	A
3	rs9853960	0	136487989	G	A
3	rs6802702	0	136489563	G	A
3	rs71336078	0	136489602	G	A
3	rs11708548	0	136489839	A	G
3	rs139631207	0	136490521	G	A
3	rs4678440	0	136491907	A	T
3	rs9819856	0	136492149	T	C
3	rs36109616	0	136492403	G	A
3	rs35198484	0	136492637	G	A
3	rs6795227	0	136492893	C	G
3	rs9289514	0	136493203	C	T
3	rs6798137	0	136493476	C	T
3	rs12171317	0	136493661	C	G
3	rs116307941	0	136494023	C	G
3	rs6439657	0	136494639	C	T
3	rs35716521	0	136494670	G	A
3	rs73230075	0	136495755	G	T
3	rs71336080	0	136496070	G	A
3	rs35210994	0	136496136	A	C
3	rs1280624	0	136496690	T	C
3	rs141221830	0	136496743	T	C
3	rs17365792	0	136497392	C	G
3	rs148160824	0	136497889	G	A
3	rs74582496	0	136497969	G	A
3	rs9809686	0	136499506	C	T
3	rs10513014	0	136499728	G	A
3	rs1729951	0	136500733	T	G
3	rs900816	0	136502568	G	T
3	rs1280623	0	136503404	A	G
3	rs1872240	0	136503896	C	T
3	rs1872239	0	136503911	G	A
3	rs66509730	0	136504258	A	C
3	rs13075615	0	136505832	C	T
3	rs35422852	0	136505915	A	T
3	rs115504365	0	136506946	G	A
3	rs35880395	0	136507090	C	T
3	rs13088001	0	136507818	G	A
3	rs1280622	0	136508008	C	A
3	rs36177165	0	136508281	G	A
3	rs113548075	0	136508408	T	G
3	rs112374810	0	136508448	G	A
3	rs13098800	0	136509041	G	C
3	rs6793936	0	136509793	A	C
3	rs79470404	0	136509875	T	A
3	rs1533445	0	136510266	C	T
3	rs76909461	0	136510317	C	G
3	rs56695781	0	136510601	G	T
3	rs9875034	0	136511391	T	C
3	rs75359259	0	136511459	G	A
3	rs73230077	0	136511985	A	C
3	rs73230078	0	136512028	C	T
3	rs73230079	0	136512498	C	T
3	rs4420814	0	136513282	T	C
3	rs9865995	0	136513350	G	A
3	rs28671336	0	136514142	C	G
3	rs74381694	0	136514255	C	G
3	rs9871184	0	136514310	G	A
3	rs79200189	0	136514862	G	T
3	rs11713817	0	136515145	G	A
3	rs11717974	0	136515307	T	A
3	rs115050567	0	136515659	G	C
3	rs28877307	0	136515677	G	A
3	rs55646943	0	136515890	C	T
3	rs116774218	0	136516111	A	G
3	rs145416038	0	136516270	G	A
3	rs9878031	0	136516860	T	C
3	rs7621932	0	136517016	C	T
3	rs7633629	0	136517028	T	A
3	rs9858560	0	136517154	C	T
3	rs4600775	0	136517683	C	T
3	rs13433683	0	136518670	T	C
3	rs7639692	0	136518828	T	C
3	rs138631218	0	136519036	T	C
3	rs2176269	0	136519732	G	A
3	rs60574021	0	136520281	C	G
3	rs115374726	0	136520881	T	C
3	rs938524	0	136521208	G	A
3	rs9809988	0	136522221	C	G
3	rs28458819	0	136522314	A	G
3	rs2031031	0	136523397	C	T
3	rs9835571	0	136523475	T	G
3	rs114706955	0	136524500	G	A
3	rs16844103	0	136525518	G	T
3	rs113372365	0	136526222	C	T
3	rs115372287	0	136526603	G	A
3	rs187110793	0	136527094	G	A
3	rs1971397	0	136527300	C	G
3	rs6795628	0	136528011	G	A
3	rs62410361	0	136528099	G	A
3	rs34317175	0	136528542	C	T
3	rs13314932	0	136528555	C	T
3	rs34645606	0	136530102	G	C
3	rs6802291	0	136530148	C	T
3	rs140518177	0	136531249	C	T
3	rs35096613	0	136531250	G	A
3	rs9757179	0	136531587	T	G
3	rs9850364	0	136531655	T	C
3	rs4678441	0	136532828	T	C
3	rs4678442	0	136532971	A	G
3	rs4678443	0	136533033	A	T
3	rs141706999	0	136533225	A	G
3	rs9860879	0	136533548	T	A
3	rs2343681	0	136535024	G	A
3	rs9828976	0	136536835	C	G
3	rs6439663	0	136537044	T	C
3	rs6439664	0	136537074	G	A
3	rs1400263	0	136537916	C	T
3	rs6763369	0	136538380	G	T
3	rs6439667	0	136538850	G	C
3	rs4678444	0	136538947	C	G
3	rs4678445	0	136539024	C	A
3	rs9682783	0	136539689	T	C
3	rs9682106	0	136539699	C	A
3	rs7614422	0	136540529	T	C
3	rs4038076	0	136541112	T	C
3	rs4038077	0	136541362	T	C
3	rs62410363	0	136541667	C	T
3	rs12695653	0	136542154	C	A
3	rs111563995	0	136542490	T	G
3	rs146095500	0	136542989	C	T
3	rs4678271	0	136543415	G	A
3	rs114346873	0	136543640	G	A
3	rs13080786	0	136543708	A	G
3	rs35290537	0	136544722	T	C
3	rs73230093	0	136545170	C	T
3	rs116247328	0	136545415	C	T
3	rs73230095	0	136545540	G	A
3	rs7630571	0	136546165	T	C
3	rs11714806	0	136546212	C	T
3	rs75961187	0	136546242	G	A
3	rs11924477	0	136547120	C	G
3	rs1914048	0	136547390	A	G
3	rs9821557	0	136547845	A	G
3	rs183704304	0	136548212	C	T
3	rs9864926	0	136548809	G	C
3	rs67782618	0	136548919	T	C
3	rs28761333	0	136549163	C	T
3	rs9832045	0	136549679	A	C
3	rs73230097	0	136550100	T	A
3	rs7631541	0	136550260	G	A
3	rs9819572	0	136550548	T	C
3	rs9819743	0	136550672	T	C
3	rs12497379	0	136551012	G	C
3	rs9842577	0	136551620	A	G
3	rs9880708	0	136551794	C	G
3	rs4533585	0	136552053	G	A
3	rs73230099	0	136552627	A	G
3	rs141832856	0	136552652	C	T
3	rs9835096	0	136553249	T	C
3	rs548458816	0	136553250	A	T
3	rs1406541	0	136553621	G	A
3	rs1406540	0	136553746	A	G
3	rs1406539	0	136553923	C	A
3	rs10935198	0	136554402	A	G
3	rs4678447	0	136555433	A	G
3	rs9818397	0	136555746	T	C
3	rs145799451	0	136557313	T	G
3	rs115678099	0	136557473	T	A
3	rs9833232	0	136558135	T	G
3	rs1569229	0	136558645	G	A
3	rs1569228	0	136558759	T	C
3	rs12486911	0	136558953	C	G
3	rs9849767	0	136561425	T	A
3	rs142603881	0	136561578	T	C
3	rs73231903	0	136561625	T	A
3	rs9834250	0	136561899	C	G
3	rs9834574	0	136562121	C	T
3	rs143865230	0	136562289	C	G
3	rs146873803	0	136562460	C	G
3	rs6793966	0	136562691	C	T
3	rs9289518	0	136563047	A	G
3	rs9289519	0	136563057	C	T
3	rs186272589	0	136563367	G	T
3	rs9289520	0	136563456	C	T
3	rs10935199	0	136563535	G	C
3	rs6773117	0	136563989	A	T
3	rs12491729	0	136564587	G	A
3	rs12491730	0	136564595	G	A
3	rs10470440	0	136564849	T	C
3	rs2271684	0	136565548	G	A
3	rs9860774	0	136565612	A	G
3	rs9843352	0	136565739	T	C
3	rs9861103	0	136565781	A	G
3	rs9823565	0	136565788	C	T
3	rs9847548	0	136565981	T	A
3	rs12695654	0	136568531	T	C
3	rs6766755	0	136569376	G	A
3	rs2880767	0	136569647	G	C
3	rs6439670	0	136570160	C	T
3	rs77568377	0	136570895	T	C
3	rs4678448	0	136571189	T	C
3	rs9817118	0	136571480	A	G
3	rs9817132	0	136571527	A	G
3	rs9817453	0	136571696	A	G
3	rs113077001	0	136572215	G	T
3	rs73231917	0	136572792	C	A
3	rs9865545	0	136573289	G	A
3	rs9827648	0	136573440	A	G
3	rs114566691	0	136574239	T	C
3	rs1052618	0	136574501	A	G
3	rs1052620	0	136574521	C	T
3	rs4549230	0	136575256	C	T
3	rs6439671	0	136575871	T	C
3	rs1805300	0	136576242	A	G
3	rs17366234	0	136577085	C	T
3	rs2060303	0	136577786	G	A
3	rs2031030	0	136578892	T	G
3	rs6439672	0	136579199	C	A
3	rs9836807	0	136580524	A	C
3	rs115751655	0	136580897	T	G
3	rs140227533	0	136581293	C	T
3	rs71630059	0	136581611	G	A
3	rs938525	0	136581953	C	T
3	rs56308712	0	136582037	G	T
3	rs6777816	0	136582986	C	T
3	rs28564581	0	136583160	G	C
3	rs144132680	0	136583204	G	C
3	rs28672119	0	136583265	G	C
3	rs79989361	0	136583550	A	T
3	rs7429516	0	136583687	C	T
3	rs9853404	0	136583786	A	T
3	rs9819804	0	136583956	C	T
3	rs7649211	0	136584161	A	C
3	rs7627298	0	136584216	C	T
3	rs7627443	0	136584220	G	C
3	rs6797509	0	136584772	T	C
3	rs12630955	0	136586154	T	C
3	rs9878464	0	136586506	C	G
3	rs34799319	0	136586618	G	A
3	rs9883108	0	136586853	G	C
3	rs9845460	0	136587117	A	G
3	rs146562057	0	136587192	C	T
3	rs139949181	0	136587323	C	T
3	rs35760633	0	136588926	T	C
3	rs9818792	0	136589320	C	T
3	rs12487901	0	136590302	C	A
3	rs12330283	0	136590411	C	T
3	rs6786648	0	136590470	C	T
3	rs62410402	0	136590593	G	A
3	rs111356566	0	136590724	T	C
3	rs2117010	0	136591583	A	T
3	rs12637949	0	136592187	A	C
3	rs9834861	0	136592217	G	A
3	rs6439673	0	136592956	A	G
3	rs9883131	0	136594347	A	G
3	rs1865149	0	136595610	G	A
3	rs78597065	0	136596318	C	G
3	rs9870377	0	136597120	A	G
3	rs145123315	0	136599023	A	G
3	rs2031029	0	136599814	T	A
3	rs9848867	0	136600048	C	T
3	rs9811169	0	136600083	A	G
3	rs7434143	0	136600667	G	T
3	rs2343663	0	136600945	A	G
3	rs2343662	0	136601046	T	A
3	rs9874887	0	136601562	T	A
3	rs9855314	0	136601645	G	A
3	rs9859665	0	136602161	C	T
3	rs7617932	0	136603599	G	A
3	rs7629659	0	136603770	T	C
3	rs7629882	0	136604040	T	C
3	rs74736071	0	136604687	A	G
3	rs9815771	0	136604697	T	C
3	rs11921170	0	136605797	T	C
3	rs9863551	0	136605851	A	G
3	rs9846691	0	136606271	T	C
3	rs12488365	0	136606478	C	A
3	rs140160518	0	136607115	T	A
3	rs73231937	0	136607198	A	G
3	rs9856828	0	136607982	T	C
3	rs62410438	0	136608445	A	G
3	rs9838022	0	136608841	C	T
3	rs9841985	0	136608899	C	G
3	rs9842145	0	136608972	C	T
3	rs9842436	0	136609017	G	A
3	rs13077864	0	136609838	T	C
3	rs4678272	0	136610630	G	T
3	rs4678273	0	136610633	A	C
3	rs144725818	0	136610875	T	G
3	rs4678450	0	136610945	G	A
3	rs4678451	0	136610996	T	C
3	rs9853417	0	136611230	G	A
3	rs115290401	0	136611972	G	A
3	rs9878367	0	136612149	T	C
3	rs150129538	0	136612250	T	C
3	rs6784005	0	136612761	C	G
3	rs9864941	0	136613787	G	A
3	rs35339486	0	136614239	C	T
3	rs9846334	0	136615226	C	T
3	rs1609391	0	136615268	G	A
3	rs144856134	0	136615413	T	A
3	rs145198756	0	136615895	A	G
3	rs9824147	0	136617998	A	T
3	rs7645773	0	136618214	G	A
3	rs9867325	0	136618909	G	C
3	rs6783508	0	136619566	A	G
3	rs9878117	0	136621007	G	A
3	rs2176270	0	136621188	T	C
3	rs2138540	0	136621325	T	C
3	rs9840500	0	136621338	A	G
3	rs2138541	0	136621438	T	A
3	rs114273910	0	136621469	G	A
3	rs73231943	0	136621618	C	T
3	rs4678452	0	136621717	A	C
3	rs73231944	0	136622008	C	A
3	rs114383431	0	136622466	C	T
3	rs6800032	0	136622560	C	T
3	rs6800690	0	136623026	G	A
3	rs79929954	0	136623748	A	G
3	rs6803618	0	136623791	C	T
3	rs7433160	0	136623917	C	T
3	rs1819095	0	136624044	T	C
3	rs35127615	0	136625269	G	A
3	rs7651085	0	136625339	C	G
3	rs6439675	0	136625436	G	A
3	rs6761993	0	136625902	C	T
3	rs1347209	0	136626697	G	T
3	rs9817967	0	136629490	G	A
3	rs9859810	0	136629986	A	G
3	rs9828009	0	136631275	C	T
3	rs75325304	0	136631684	C	G
3	rs9833022	0	136632122	C	T
3	rs75774739	0	136632352	C	G
3	rs55964045	0	136632477	G	A
3	rs6414337	0	136632537	A	G
3	rs9837990	0	136632936	C	G
3	rs2117009	0	136633571	A	T
3	rs9881139	0	136634040	A	G
3	rs28489326	0	136634546	T	C
3	rs16844241	0	136635171	A	G
3	rs145150020	0	136635293	T	C
3	rs9289523	0	136635589	C	G
3	rs17366890	0	136636583	C	A
3	rs28370972	0	136636685	T	C
3	rs138345774	0	136637853	A	G
3	rs9879531	0	136638975	A	G
3	rs4678274	0	136639237	T	G
3	rs73231953	0	136639515	A	G
3	rs79593743	0	136639884	G	A
3	rs150274722	0	136642136	G	A
3	rs6783999	0	136642823	C	T
3	rs12629000	0	136643571	T	A
3	rs73231958	0	136644278	A	G
3	rs7431100	0	136644887	G	A
3	rs9846754	0	136645413	G	A
3	rs9883979	0	136645417	A	G
3	rs1971788	0	136645809	G	T
3	rs192947044	0	136645876	C	T
3	rs4594566	0	136646068	C	T
3	rs9851726	0	136646387	C	G
3	rs3772388	0	136647246	A	G
3	rs3772387	0	136647481	G	A
3	rs3856623	0	136647807	C	T
3	rs3915455	0	136647904	T	C
3	rs1965106	0	136648607	T	C
3	rs1965107	0	136648643	T	A
3	rs1965108	0	136648693	G	A
3	rs7648817	0	136649463	C	T
3	rs7651644	0	136649846	G	A
3	rs2043365	0	136650927	T	C
3	rs10935210	0	136651153	A	G
3	rs1965109	0	136651517	G	C
3	rs143982667	0	136651723	C	T
3	rs1344790	0	136651964	A	C
3	rs73231966	0	136652134	A	G
3	rs7611847	0	136652881	T	G
3	rs4678275	0	136653683	G	A
3	rs7647451	0	136653928	C	G
3	rs3963921	0	136654684	C	T
3	rs6782716	0	136654952	A	G
3	rs6771717	0	136655313	T	C
3	rs13315318	0	136655672	T	C
3	rs6786302	0	136656029	A	G
3	rs181565734	0	136656260	C	T
3	rs9877089	0	136656593	C	T
3	rs76316086	0	136656952	T	A
3	rs77203258	0	136657359	T	C
3	rs142429549	0	136659652	G	T
3	rs6775389	0	136659724	C	T
3	rs80201571	0	136659779	G	T
3	rs73231974	0	136659841	A	G
3	rs9842400	0	136660223	T	C
3	rs4678276	0	136660930	G	T
3	rs140857300	0	136661743	A	C
3	rs3845925	0	136662062	G	A
3	rs17301365	0	136662529	C	T
3	rs9833952	0	136662603	G	A
3	rs7636956	0	136663041	A	G
3	rs62408868	0	136663635	C	T
3	rs186923231	0	136664155	T	G
3	rs13320485	0	136664737	C	T
3	rs1433318	0	136666454	C	T
3	rs1433319	0	136666599	A	G
3	rs1048145	0	136667405	T	C
3	rs73231975	0	136668412	T	C
3	rs856662	0	136668625	T	C
3	rs835647	0	136669079	C	T
3	rs147287675	0	136671331	A	G
3	rs9853147	0	136671379	C	G
3	rs835648	0	136671504	A	T
3	rs7648198	0	136671761	A	C
3	rs835649	0	136671890	G	A
3	rs835637	0	136673157	A	T
3	rs78153299	0	136674146	G	A
3	rs10513018	0	136674468	A	G
3	rs835636	0	136674500	A	C
3	rs835635	0	136674654	T	C
3	rs835634	0	136676303	C	T
3	rs835633	0	136676496	T	C
3	rs835632	0	136676525	A	T
3	rs55871480	0	136676702	T	C
3	rs6773440	0	136677064	A	G
3	rs12054219	0	136677472	G	A
3	rs12054218	0	136677496	C	G
3	rs12054220	0	136677581	G	A
3	rs12054408	0	136677645	T	C
3	rs16844325	0	136678161	C	G
3	rs16844326	0	136678385	G	C
3	rs12494558	0	136678781	C	G
3	rs146267620	0	136679248	A	C
3	rs112817950	0	136679283	C	T
3	rs35289288	0	136680568	C	T
3	rs1654904	0	136681149	T	C
3	rs114314338	0	136681321	C	T
3	rs1682333	0	136688618	G	A
3	rs1654925	0	136690391	A	G
3	rs2163896	0	136691177	G	A
3	rs188228235	0	136691248	G	A
3	rs73231985	0	136691808	A	G
3	rs1682357	0	136692009	G	A
3	rs1682356	0	136692037	T	C
3	rs1620455	0	136692087	A	G
3	rs111582443	0	136692201	C	T
3	rs73231988	0	136692308	G	A
3	rs73231989	0	136692376	T	A
3	rs1654924	0	136692515	A	G
3	rs1654923	0	136692620	A	T
3	rs76055526	0	136693028	C	T
3	rs10935213	0	136693459	A	G
3	rs10935214	0	136693485	G	A
3	rs1097288	0	136693721	C	T
3	rs141340818	0	136694606	C	T
3	rs112279310	0	136694618	A	G
3	rs1682338	0	136694885	A	G
3	rs116443776	0	136695101	A	G
3	rs361246	0	136695667	G	A
3	rs361245	0	136695706	A	G
3	rs140654291	0	136696422	C	T
3	rs141467529	0	136696444	T	G
3	rs183121	0	136696584	C	T
3	rs361244	0	136697506	C	T
3	rs361243	0	136697786	C	T
3	rs361242	0	136698330	C	G
3	rs11711599	0	136698509	G	T
3	rs168635	0	136699078	T	C
3	rs361241	0	136699561	C	A
3	rs361240	0	136699893	T	G
3	rs75976	0	136700455	G	A
3	rs75977	0	136700549	C	A
3	rs193132140	0	136700626	A	G
3	rs361239	0	136701295	G	T
3	rs361238	0	136701396	T	G
3	rs11715838	0	136702184	C	T
3	rs361237	0	136702414	A	G
3	rs183120	0	136702704	A	G
3	rs747842	0	136703121	A	C
3	rs747843	0	136703130	G	C
3	rs835642	0	136703365	A	T
3	rs835641	0	136703474	G	T
3	rs146183379	0	136703516	T	C
3	rs16844362	0	136704008	T	C
3	rs361253	0	136704568	A	G
3	rs73232000	0	136705231	C	T
3	rs361252	0	136705804	C	T
3	rs361251	0	136706206	T	C
3	rs361250	0	136706428	C	A
3	rs835638	0	136706638	A	G
3	rs192490811	0	136706676	C	A
3	rs361249	0	136707507	A	C
3	rs74555139	0	136708818	G	A
3	rs361248	0	136709066	G	A
3	rs1654926	0	136709924	G	A
3	rs1682337	0	136710519	C	T
3	rs145322768	0	136711954	C	T
3	rs171519	0	136713355	G	T
3	rs189098467	0	136713716	A	G
3	rs9845076	0	136715468	C	T
3	rs144217610	0	136715957	C	T
3	rs145506661	0	136716364	T	C
3	rs361231	0	136716773	C	T
3	rs4470449	0	136719278	A	G
3	rs79146252	0	136720481	G	A
3	rs112895895	0	136721567	T	C
3	rs111373219	0	136721959	C	T
3	rs111991922	0	136724902	A	T
3	rs835652	0	136725935	G	A
3	rs835651	0	136725989	T	C
3	rs9876131	0	136726790	G	A
3	rs9875855	0	136726791	C	A
3	rs361232	0	136727714	G	C
3	rs76617922	0	136728114	C	T
3	rs361233	0	136728357	G	C
3	rs361234	0	136728656	T	C
3	rs361235	0	136728886	G	T
3	rs361236	0	136729811	C	T
3	rs108858	0	136729885	C	T
3	rs13095028	0	136730155	T	G
3	rs13095034	0	136730156	T	A
3	rs74790569	0	136730564	C	T
3	rs2117008	0	136732082	T	C
3	rs1682361	0	136734014	G	C
3	rs112436165	0	136734992	G	A
3	rs77436547	0	136735116	C	T
3	rs1682362	0	136735607	G	A
3	rs1682363	0	136735792	C	T
3	rs144151075	0	136737421	C	T
3	rs1682366	0	136738640	C	T
3	rs999038	0	136738889	T	A
3	rs141428508	0	136739340	T	A
3	rs1385306	0	136739406	C	G
3	rs1654900	0	136739786	A	G
3	rs79220195	0	136740106	C	T
3	rs1682365	0	136740769	A	G
3	rs1682364	0	136741079	G	C
3	rs1654901	0	136741226	A	G
3	rs55781515	0	136741389	C	T
3	rs73233511	0	136741557	C	T
3	rs835627	0	136741804	C	A
3	rs77447620	0	136742090	C	T
3	rs361227	0	136742300	A	G
3	rs113101192	0	136743096	A	G
3	rs835628	0	136743266	T	C
3	rs361228	0	136744003	G	A
3	rs361229	0	136744065	A	C
3	rs75719051	0	136744106	C	T
3	rs77506603	0	136744277	C	T
3	rs181732	0	136744386	T	G
3	rs835629	0	136744996	T	C
3	rs835630	0	136745740	G	A
3	rs835631	0	136746022	A	C
3	rs9850024	0	136746221	G	A
3	rs7640951	0	136746678	G	A
3	rs9854795	0	136746889	G	C
3	rs9874615	0	136746974	T	C
3	rs142804972	0	136748522	C	T
3	rs6439677	0	136748808	T	G
3	rs80084861	0	136749875	C	T
3	rs75298443	0	136750980	G	C
3	rs900947	0	136751460	A	T
3	rs900948	0	136751526	A	G
3	rs900949	0	136751674	T	G
3	rs900950	0	136751732	G	C
3	rs2086880	0	136751968	C	T
3	rs13099657	0	136752590	G	A
3	rs9827066	0	136752653	T	C
3	rs4678278	0	136753031	T	G
3	rs7646307	0	136753622	G	A
3	rs6802479	0	136753780	C	G
3	rs6766766	0	136753849	T	C
3	rs6766858	0	136753876	T	A
3	rs9817061	0	136754251	C	T
3	rs16844435	0	136754700	G	A
3	rs17302237	0	136755405	G	A
3	rs16844437	0	136755553	A	G
3	rs9869995	0	136755594	C	A
3	rs1470142	0	136755982	A	G
3	rs79072129	0	136756143	G	A
3	rs16844440	0	136756229	G	A
3	rs77705810	0	136756239	C	T
3	rs6439678	0	136756437	A	G
3	rs4678279	0	136756670	C	T
3	rs6764641	0	136757078	G	A
3	rs74820015	0	136757110	G	T
3	rs6777302	0	136757115	T	C
3	rs6777391	0	136757223	T	C
3	rs6764762	0	136757250	G	A
3	rs6764969	0	136757462	G	A
3	rs6439679	0	136757463	C	T
3	rs6767537	0	136757594	G	A
3	rs6767642	0	136757707	G	A
3	rs6780453	0	136757858	T	C
3	rs6780667	0	136758036	T	C
3	rs6792205	0	136758055	A	G
3	rs79392726	0	136758098	C	T
3	rs6768141	0	136758170	G	A
3	rs12488918	0	136758325	T	C
3	rs4678280	0	136758846	T	C
3	rs4678281	0	136758997	C	T
3	rs1992357	0	136759012	A	G
3	rs147302267	0	136759043	C	T
3	rs12635287	0	136759378	A	G
3	rs12630035	0	136759533	G	A
3	rs12632749	0	136759620	T	A
3	rs12632781	0	136759730	T	C
3	rs8179952	0	136760246	G	T
3	rs7651736	0	136760598	G	A
3	rs6772642	0	136760945	T	C
3	rs9845921	0	136761075	T	G
3	rs1385304	0	136761161	A	G
3	rs6763000	0	136761687	C	G
3	rs80064776	0	136761924	T	C
3	rs12489946	0	136762937	C	A
3	rs75023386	0	136763148	G	A
3	rs6439680	0	136763653	T	G
3	rs116034859	0	136764272	A	T
3	rs10804646	0	136764798	G	A
3	rs894005	0	136765059	T	G
3	rs894004	0	136765859	A	G
3	rs1550507	0	136766096	A	G
3	rs1550506	0	136766266	C	T
3	rs1843200	0	136766976	C	A
3	rs13083615	0	136767684	G	A
3	rs17374749	0	136768010	G	A
3	rs9877690	0	136769014	A	G
3	rs9840202	0	136769062	C	A
3	rs4260346	0	136769359	G	A
3	rs4678282	0	136769466	T	C
3	rs4678283	0	136769566	C	T
3	rs4678220	0	136769698	A	G
3	rs4678221	0	136769802	T	G
3	rs4678222	0	136769944	A	G
3	rs6766709	0	136770263	A	T
3	rs73216943	0	136770289	T	C
3	rs6791533	0	136770305	G	A
3	rs6775490	0	136770481	C	T
3	rs7622879	0	136771382	G	A
3	rs9818478	0	136772099	A	G
3	rs9856620	0	136772139	G	A
3	rs28432358	0	136772348	C	T
3	rs79532349	0	136773179	C	G
3	rs77893064	0	136773452	C	G
3	rs78789547	0	136773471	G	A
3	rs56667163	0	136773620	G	A
3	rs58726415	0	136773875	T	C
3	rs74909410	0	136773905	T	C
3	rs60820448	0	136774019	C	T
3	rs59967164	0	136774041	C	T
3	rs75461137	0	136774128	G	A
3	rs76119615	0	136774392	T	C
3	rs74489595	0	136774496	C	T
3	rs114849354	0	136774503	C	A
3	rs75415513	0	136774593	C	T
3	rs76234675	0	136774770	G	A
3	rs79029292	0	136774793	G	C
3	rs13327408	0	136775130	A	G
3	rs76965078	0	136775441	C	T
3	rs78075482	0	136775543	T	A
3	rs78283734	0	136775608	A	G
3	rs1017491	0	136775710	A	G
3	rs77849118	0	136775773	A	G
3	rs78674582	0	136776100	T	G
3	rs79379137	0	136776382	G	A
3	rs75257610	0	136776581	C	T
3	rs12634877	0	136776819	C	T
3	rs12634911	0	136776829	G	T
3	rs62408924	0	136776916	G	C
3	rs56358622	0	136777233	C	T
3	rs78452368	0	136777492	G	A
3	rs75702319	0	136777529	A	C
3	rs76731705	0	136777618	T	G
3	rs79542380	0	136777645	C	T
3	rs113035960	0	136777669	A	G
3	rs182326735	0	136777973	G	T
3	rs75110435	0	136778026	C	G
3	rs76077501	0	136778090	A	G
3	rs77808167	0	136778107	T	C
3	rs75664687	0	136778447	C	A
3	rs79818394	0	136778755	A	G
3	rs74519954	0	136778779	A	T
3	rs112289288	0	136778930	C	T
3	rs78237730	0	136779116	C	T
3	rs79223159	0	136779186	C	T
3	rs77259320	0	136779204	C	T
3	rs77448625	0	136779431	G	T
3	rs78411023	0	136779464	A	G
3	rs111734645	0	136779696	T	C
3	rs77069181	0	136779711	G	A
3	rs78337593	0	136779753	A	T
3	rs9870582	0	136779876	G	A
3	rs76541682	0	136779897	A	G
3	rs73864674	0	136780920	T	A
3	rs4678285	0	136781083	A	G
3	rs56127783	0	136781566	C	T
3	rs6808049	0	136781670	T	G
3	rs6808051	0	136781680	T	C
3	rs55667633	0	136781719	G	A
3	rs12496949	0	136781789	C	T
3	rs59812882	0	136781790	G	A
3	rs12633840	0	136782127	A	C
3	rs74971917	0	136782435	C	T
3	rs75751795	0	136782450	C	A
3	rs9882135	0	136782584	C	T
3	rs1484787	0	136783213	C	T
3	rs7428525	0	136783292	A	T
3	rs7646139	0	136783679	C	T
3	rs57586541	0	136783974	A	G
3	rs1470143	0	136784385	A	G
3	rs6781928	0	136785299	A	C
3	rs1023765	0	136785797	G	A
3	rs6773448	0	136785847	T	C
3	rs73864685	0	136786069	T	C
3	rs9874836	0	136786214	G	A
3	rs59238900	0	136786221	T	C
3	rs7633692	0	136787157	A	G
3	rs144452863	0	136787551	A	G
3	rs79230837	0	136788190	T	C
3	rs7626738	0	136788282	T	C
3	rs7617535	0	136788716	C	T
3	rs112097322	0	136788804	C	T
3	rs9841048	0	136790529	T	C
3	rs62408925	0	136790539	C	T
3	rs75296048	0	136791254	C	T
3	rs9826507	0	136791386	G	A
3	rs752924	0	136792159	C	T
3	rs752923	0	136792237	T	C
3	rs78732525	0	136793090	G	A
3	rs111706244	0	136793289	C	T
3	rs17302970	0	136794029	A	T
3	rs75447663	0	136794303	C	G
3	rs10804647	0	136794697	G	A
3	rs9838513	0	136794971	T	C
3	rs9818918	0	136795007	G	T
3	rs9819250	0	136795393	C	A
3	rs17303046	0	136796050	A	G
3	rs34687891	0	136796221	G	A
3	rs79821266	0	136797498	G	A
3	rs35599480	0	136798986	G	T
3	rs57251581	0	136799033	T	C
3	rs6790386	0	136799516	C	A
3	rs9289525	0	136799815	T	C
3	rs112855162	0	136800244	C	T
3	rs1351892	0	136800721	C	A
3	rs74986638	0	136801886	T	C
3	rs1866813	0	136801938	A	C
3	rs13098923	0	136803437	T	A
3	rs7627723	0	136803845	T	C
3	rs6769622	0	136804211	G	A
3	rs6439683	0	136804213	G	A
3	rs1484794	0	136804986	A	G
3	rs12330233	0	136805525	G	A
3	rs12330441	0	136805599	T	G
3	rs9822931	0	136805937	G	A
3	rs114299253	0	136806207	C	T
3	rs9843219	0	136806292	T	G
3	rs12634569	0	136807288	T	C
3	rs6806914	0	136807791	A	G
3	rs6807138	0	136808022	A	G
3	rs10935217	0	136808364	C	T
3	rs75072070	0	136809597	C	T
3	rs6802539	0	136809692	T	C
3	rs4678286	0	136809699	A	G
3	rs969329	0	136809834	A	G
3	rs969330	0	136809935	T	C
3	rs3899122	0	136810290	C	T
3	rs573649922	0	136811145	G	A
3	rs6439685	0	136811317	G	T
3	rs6439686	0	136811406	C	A
3	rs56032689	0	136812062	G	A
3	rs16844489	0	136812118	T	C
3	rs113260139	0	136812132	T	A
3	rs1484786	0	136815129	A	T
3	rs9843104	0	136815175	G	C
3	rs6795587	0	136816576	C	T
3	rs73216957	0	136817518	G	C
3	rs7643406	0	136818041	C	T
3	rs146062810	0	136818124	T	C
3	rs12636898	0	136819318	G	A
3	rs12636974	0	136819602	G	A
3	rs12489178	0	136820234	A	T
3	rs80149706	0	136820675	G	A
3	rs13320144	0	136822479	A	G
3	rs9810065	0	136823119	C	A
3	rs56087415	0	136823132	C	G
3	rs35687749	0	136823639	G	C
3	rs6777338	0	136824112	A	G
3	rs12495584	0	136825785	G	C
3	rs7628560	0	136828838	T	C
3	rs62408931	0	136828918	A	G
3	rs7642062	0	136829968	A	G
3	rs62408933	0	136829980	G	T
3	rs62408934	0	136831452	G	A
3	rs3796180	0	136832120	C	T
3	rs1484792	0	136832749	G	A
3	rs1484791	0	136832791	G	C
3	rs12489735	0	136833104	C	T
3	rs1484790	0	136833467	G	A
3	rs6439687	0	136833679	C	T
3	rs151073220	0	136834162	G	A
3	rs1484789	0	136834461	G	A
3	rs7628202	0	136834462	T	C
3	rs62408935	0	136834820	G	A
3	rs9855204	0	136835237	A	G
3	rs1484788	0	136836709	A	G
3	rs1837603	0	136837555	G	A
3	rs115484476	0	136837774	T	A
3	rs6783472	0	136838293	G	A
3	rs58380440	0	136839337	G	A
3	rs62408937	0	136839408	G	A
3	rs6439688	0	136839578	T	A
3	rs62408938	0	136839680	T	C
3	rs62408939	0	136840700	C	T
3	rs6788460	0	136841449	T	C
3	rs10935222	0	136841553	A	G
3	rs9812652	0	136841710	A	G
3	rs10935223	0	136841721	G	A
3	rs17309935	0	136843043	A	G
3	rs150671711	0	136844366	C	T
3	rs2053439	0	136844600	A	C
3	rs62408940	0	136845150	C	T
3	rs7614568	0	136845647	A	C
3	rs9881036	0	136845666	A	G
3	rs7636828	0	136845694	C	T
3	rs12629207	0	136846259	A	C
3	rs4361230	0	136846854	C	T
3	rs6795806	0	136846923	C	T
3	rs146469636	0	136846968	C	T
3	rs115371767	0	136847434	G	A
3	rs58332955	0	136847657	C	T
3	rs6799280	0	136847838	G	A
3	rs9820599	0	136848047	A	G
3	rs4678289	0	136848427	G	A
3	rs7646165	0	136848730	C	T
3	rs11717069	0	136848894	G	A
3	rs4678290	0	136849069	A	G
3	rs6778363	0	136849227	A	G
3	rs6802994	0	136849454	C	T
3	rs9826846	0	136849627	A	G
3	rs9865013	0	136849700	G	C
3	rs9831130	0	136849972	A	G
3	rs73216976	0	136850693	T	C
3	rs61376276	0	136851520	C	T
3	rs34286321	0	136852525	G	T
3	rs4678292	0	136852664	C	T
3	rs12629126	0	136852847	G	A
3	rs143901858	0	136853429	C	T
3	rs4678226	0	136853462	T	G
3	rs4678293	0	136853463	C	A
3	rs62410472	0	136854940	G	C
3	rs1440699	0	136854978	C	T
3	rs10513021	0	136855950	C	T
3	rs6439689	0	136855990	A	C
3	rs1530211	0	136856502	G	A
3	rs1530212	0	136856664	A	C
3	rs1530213	0	136856686	C	T
3	rs1530214	0	136856734	C	T
3	rs2196959	0	136856871	G	A
3	rs58420600	0	136857117	C	T
3	rs6776357	0	136857274	T	G
3	rs6766177	0	136857468	C	T
3	rs6766461	0	136857606	G	A
3	rs6779192	0	136857625	T	A
3	rs6766318	0	136857662	C	A
3	rs6790752	0	136857687	A	C
3	rs13095852	0	136857732	C	T
3	rs13095888	0	136857829	A	G
3	rs13080243	0	136857879	T	C
3	rs13100239	0	136857908	A	T
3	rs13100520	0	136857997	C	T
3	rs7614143	0	136858266	C	T
3	rs55950024	0	136858590	A	G
3	rs55844250	0	136858593	C	T
3	rs55971688	0	136858609	T	C
3	rs55756671	0	136858654	T	C
3	rs58351965	0	136858718	A	G
3	rs13063732	0	136858901	C	A
3	rs79361469	0	136858916	T	C
3	rs13063916	0	136859074	A	T
3	rs13064358	0	136859082	G	A
3	rs73216987	0	136862354	A	T
3	rs73216988	0	136862392	G	T
3	rs75038431	0	136862758	T	G
3	rs7624425	0	136862806	T	C
3	rs13083219	0	136862820	A	C
3	rs7612877	0	136862867	C	T
3	rs7634815	0	136862919	A	G
3	rs7624691	0	136863079	T	C
3	rs73216990	0	136863233	C	A
3	rs1899208	0	136863271	G	C
3	rs73216991	0	136863300	A	G
3	rs62410478	0	136863588	T	C
3	rs73216993	0	136863699	C	T
3	rs62410479	0	136863864	C	A
3	rs62410480	0	136863868	T	C
3	rs67426405	0	136864352	A	G
3	rs57859055	0	136864502	G	A
3	rs57640393	0	136864550	A	G
3	rs1440698	0	136864838	A	G
3	rs16844526	0	136864903	A	G
3	rs13068632	0	136865434	A	T
3	rs12486951	0	136865757	G	C
3	rs12487636	0	136865846	G	A
3	rs12494008	0	136865890	A	G
3	rs12487676	0	136866009	G	A
3	rs12487686	0	136866190	C	T
3	rs10935224	0	136866191	A	G
3	rs10935225	0	136866257	A	T
3	rs11917260	0	136866272	G	A
3	rs62410483	0	136866624	G	A
3	rs12631068	0	136866634	C	T
3	rs16844544	0	136866669	A	G
3	rs11708831	0	136866730	G	A
3	rs62410484	0	136866845	A	G
3	rs16844548	0	136866897	T	C
3	rs62410485	0	136867036	C	T
3	rs62410486	0	136867167	A	T
3	rs7647718	0	136867313	A	G
3	rs10513032	0	136867549	A	T
3	rs10935226	0	136867742	C	T
3	rs10513031	0	136867782	T	C
3	rs73217000	0	136867888	G	T
3	rs55953903	0	136867989	C	T
3	rs12637795	0	136868177	A	G
3	rs9833382	0	136868229	C	G
3	rs12635419	0	136868563	T	C
3	rs12489623	0	136868600	G	A
3	rs12489637	0	136868820	C	T
3	rs9858593	0	136869141	T	C
3	rs1899207	0	136869484	G	A
3	rs55943218	0	136869603	G	A
3	rs74392722	0	136870213	G	A
3	rs62410489	0	136870234	C	T
3	rs4678294	0	136870267	G	T
3	rs11720901	0	136870285	A	C
3	rs62410490	0	136870598	A	G
3	rs62410491	0	136870620	G	A
3	rs73219004	0	136870759	T	C
3	rs73219006	0	136870835	T	A
3	rs150754743	0	136871027	A	T
3	rs149470741	0	136871225	C	T
3	rs56230972	0	136871241	T	C
3	rs2024540	0	136871886	G	T
3	rs16844557	0	136871897	C	G
3	rs35716370	0	136871949	T	C
3	rs35036213	0	136872030	G	A
3	rs58784361	0	136872040	C	A
3	rs60743604	0	136872078	A	G
3	rs35800092	0	136872869	C	T
3	rs12494014	0	136872925	G	A
3	rs12487502	0	136872933	A	G
3	rs114940919	0	136873024	C	T
3	rs12485379	0	136873867	T	C
3	rs12494928	0	136873890	G	A
3	rs12485382	0	136873907	T	G
3	rs16844561	0	136874157	T	C
3	rs112213812	0	136874186	A	G
3	rs55686457	0	136874210	G	A
3	rs34731330	0	136874444	A	C
3	rs34989106	0	136874482	C	T
3	rs150514121	0	136874532	T	C
3	rs138463608	0	136874533	G	A
3	rs35192343	0	136874642	A	G
3	rs6764011	0	136874758	A	G
3	rs34937500	0	136874831	C	T
3	rs2053438	0	136874879	A	G
3	rs6788840	0	136875009	C	T
3	rs80308082	0	136875228	A	C
3	rs1899206	0	136875280	A	T
3	rs1440697	0	136875691	A	G
3	rs73219012	0	136875706	A	T
3	rs73219013	0	136875707	C	G
3	rs73219016	0	136875818	G	T
3	rs144709408	0	136875916	A	T
3	rs12485611	0	136876685	A	T
3	rs12492170	0	136876819	G	A
3	rs1371907	0	136876849	G	A
3	rs12486422	0	136877283	A	C
3	rs10513030	0	136877493	T	A
3	rs115498881	0	136877744	C	T
3	rs12497087	0	136877854	T	C
3	rs12493687	0	136877919	C	G
3	rs12493758	0	136878025	G	A
3	rs7643428	0	136878252	C	A
3	rs67666416	0	136878395	T	G
3	rs10935227	0	136878490	A	G
3	rs10935228	0	136878841	A	G
3	rs10935229	0	136879020	G	C
3	rs77976651	0	136879120	G	A
3	rs16844587	0	136879243	A	T
3	rs80249335	0	136879461	G	A
3	rs7626849	0	136879530	A	G
3	rs6439690	0	136880600	T	C
3	rs58447831	0	136881175	C	T
3	rs2196958	0	136881627	T	G
3	rs9289530	0	136882119	C	A
3	rs75088643	0	136882336	C	T
3	rs1371906	0	136882822	G	A
3	rs11707198	0	136884558	G	A
3	rs6768820	0	136884673	T	C
3	rs141972247	0	136884899	A	G
3	rs9830729	0	136885813	A	C
3	rs62410518	0	136885894	G	A
3	rs9872887	0	136886152	C	T
3	rs962224	0	136890896	G	A
3	rs62410521	0	136892064	G	A
3	rs9867244	0	136892298	A	G
3	rs967950	0	136892581	G	A
3	rs967949	0	136892728	A	G
3	rs144244084	0	136892950	A	C
3	rs113468293	0	136892958	C	A
3	rs10935230	0	136893356	C	T
3	rs9839965	0	136894133	C	T
3	rs143772397	0	136895441	C	T
3	rs13068766	0	136895504	C	T
3	rs62410523	0	136896390	A	G
3	rs62410524	0	136896814	C	T
3	rs145513011	0	136896859	T	C
3	rs62410525	0	136897156	G	A
```
