## Supplementary material for "Characterization of shared and ancestry-specific signals driving complex traits using multi-ancestry fine-mapping": s2.afreq

```
#CHROM	ID	REF	ALT	ALT_FREQS	OBS_CT
3	rs148686789	C	T	0.0337302	1008
3	rs184443266	T	A	0.0138889	1008
3	rs78102211	G	A	0.0287698	1008
3	rs6439598	C	T	0.146825	1008
3	rs149695695	T	C	0.0168651	1008
3	rs144151687	A	G	0.0376984	1008
3	rs145530432	C	A	0.0198413	1008
3	rs186879317	A	T	0.0138889	1008
3	rs142461821	G	A	0.0267857	1008
3	rs142268960	C	T	0.0267857	1008
3	rs141086369	A	C	0.0595238	1008
3	rs79966332	A	G	0.0347222	1008
3	rs35997531	C	A	0.145833	1008
3	rs75440705	C	T	0.115079	1008
3	rs150823204	A	G	0.015873	1008
3	rs117838199	A	G	0.0168651	1008
3	rs76724796	T	C	0.031746	1008
3	rs13099318	T	C	0.139881	1008
3	rs140532525	C	T	0.0168651	1008
3	rs6763096	G	A	0.136905	1008
3	rs79316646	G	A	0.0972222	1008
3	rs1519260	C	T	0.162698	1008
3	rs192474242	G	A	0.0267857	1008
3	rs78825102	G	A	0.0228175	1008
3	rs1850757	A	G	0.141865	1008
3	rs142298083	A	T	0.0178571	1008
3	rs149715671	C	A	0.0168651	1008
3	rs75892705	C	T	0.0763889	1008
3	rs141967166	C	T	0.0138889	1008
3	rs192916073	T	C	0.0119048	1008
3	rs10512975	C	T	0.136905	1008
3	rs75874934	A	G	0.0515873	1008
3	rs6439600	T	C	0.139881	1008
3	rs6772366	C	T	0.131944	1008
3	rs6772454	C	T	0.137897	1008
3	rs61790459	A	C	0.00595238	1008
3	rs13074773	G	T	0.209325	1008
3	rs13075467	C	T	0.00892857	1008
3	rs80179684	A	G	0.0386905	1008
3	rs16843447	T	C	0.156746	1008
3	rs1356664	G	T	0.0257937	1008
3	rs144942848	G	A	0.0238095	1008
3	rs1014312	G	C	0.229167	1008
3	rs1401545	T	C	0.0277778	1008
3	rs6803679	T	C	0.229167	1008
3	rs9819988	T	C	0.0297619	1008
3	rs9837855	A	T	0.0277778	1008
3	rs9852406	C	T	0.0228175	1008
3	rs6773469	A	T	0.0297619	1008
3	rs9876837	T	C	0.0297619	1008
3	rs6802139	C	T	0.0297619	1008
3	rs55678980	C	T	0.0277778	1008
3	rs183428091	A	C	0.0109127	1008
3	rs13322891	A	T	0.0277778	1008
3	rs9824558	G	A	0.0297619	1008
3	rs7609938	G	A	0.0297619	1008
3	rs78297270	C	T	0.0744048	1008
3	rs9877722	G	C	0.0287698	1008
3	rs1040245	C	A	0.0496032	1008
3	rs9813082	G	A	0.0297619	1008
3	rs56308637	C	T	0.0238095	1008
3	rs6779603	G	A	0.030754	1008
3	rs9829329	G	C	0.030754	1008
3	rs9829476	G	A	0.030754	1008
3	rs9870581	A	G	0.0287698	1008
3	rs9833799	G	A	0.030754	1008
3	rs9833699	C	T	0.0287698	1008
3	rs9834624	G	A	0.0287698	1008
3	rs9854494	T	C	0.0287698	1008
3	rs9875948	A	G	0.0287698	1008
3	rs9839259	G	C	0.030754	1008
3	rs16843509	T	C	0.030754	1008
3	rs13434196	T	C	0.030754	1008
3	rs9844478	C	T	0.030754	1008
3	rs9864656	T	C	0.030754	1008
3	rs9864775	T	C	0.0287698	1008
3	rs9849088	C	T	0.030754	1008
3	rs56807950	C	T	0.030754	1008
3	rs59063369	A	G	0.030754	1008
3	rs4718	C	G	0.0287698	1008
3	rs870812	G	A	0.0287698	1008
3	rs908825	G	A	0.0287698	1008
3	rs1568349	T	C	0.030754	1008
3	rs1568350	T	C	0.0287698	1008
3	rs10512981	A	G	0.030754	1008
3	rs7640153	C	A	0.030754	1008
3	rs140995763	C	A	0.0198413	1008
3	rs7638129	T	C	0.030754	1008
3	rs7626676	G	A	0.030754	1008
3	rs2204259	T	C	0.030754	1008
3	rs151198579	C	T	0.0188492	1008
3	rs66544356	A	G	0.030754	1008
3	rs28855968	G	C	0.0287698	1008
3	rs28875187	C	T	0.0238095	1008
3	rs9814505	A	C	0.0287698	1008
3	rs9818786	A	C	0.0287698	1008
3	rs9819060	A	G	0.030754	1008
3	rs9877191	T	C	0.030754	1008
3	rs9857579	C	T	0.030754	1008
3	rs9819707	A	C	0.030754	1008
3	rs9820057	A	G	0.030754	1008
3	rs9858063	C	G	0.0287698	1008
3	rs144049318	G	A	0.014881	1008
3	rs7623721	A	G	0.030754	1008
3	rs191390452	A	G	0.0198413	1008
3	rs7648146	C	T	0.030754	1008
3	rs188934176	A	G	0.0109127	1008
3	rs34485548	C	G	0.030754	1008
3	rs66626713	G	A	0.030754	1008
3	rs12330820	G	A	0.030754	1008
3	rs35896773	A	G	0.030754	1008
3	rs7625040	A	C	0.030754	1008
3	rs28570106	A	T	0.0287698	1008
3	rs9819440	C	T	0.0287698	1008
3	rs9820189	G	A	0.0287698	1008
3	rs116992639	C	T	0.104167	1008
3	rs192808242	C	T	0.0128968	1008
3	rs28453905	T	C	0.030754	1008
3	rs2009002	C	G	0.200397	1008
3	rs117394052	A	G	0.0436508	1008
3	rs12330384	T	C	0.0297619	1008
3	rs2400648	G	A	0.030754	1008
3	rs1403769	A	G	0.030754	1008
3	rs1403767	G	A	0.0228175	1008
3	rs1403766	C	T	0.0277778	1008
3	rs12630389	G	A	0.191468	1008
3	rs9289501	T	C	0.227183	1008
3	rs9289502	G	A	0.0257937	1008
3	rs16843560	G	A	0.191468	1008
3	rs13317459	C	T	0.0238095	1008
3	rs13081105	A	G	0.0238095	1008
3	rs10212530	A	G	0.0238095	1008
3	rs10212532	A	G	0.220238	1008
3	rs10212558	A	C	0.0257937	1008
3	rs35188750	G	C	0.0257937	1008
3	rs28430744	G	A	0.0238095	1008
3	rs77764833	T	C	0.0753968	1008
3	rs1113211	T	A	0.0257937	1008
3	rs79552752	C	T	0.0823413	1008
3	rs9846137	T	C	0.0257937	1008
3	rs9826806	G	C	0.0257937	1008
3	rs9864514	A	G	0.0257937	1008
3	rs9851361	T	C	0.0257937	1008
3	rs12637541	A	T	0.193452	1008
3	rs13084404	A	G	0.220238	1008
3	rs142329261	G	A	0.0168651	1008
3	rs139390971	C	T	0.0644841	1008
3	rs13097172	C	T	0.218254	1008
3	rs1403770	A	G	0.0238095	1008
3	rs35097316	G	A	0.19246	1008
3	rs9868246	T	C	0.0257937	1008
3	rs6439603	G	A	0.19246	1008
3	rs13072596	A	G	0.0257937	1008
3	rs9883808	T	C	0.0257937	1008
3	rs71336046	T	G	0.0257937	1008
3	rs184442184	G	T	0.0238095	1008
3	rs112781244	T	C	0.0257937	1008
3	rs1523599	T	G	0.194444	1008
3	rs1523598	C	T	0.219246	1008
3	rs9862743	G	A	0.0257937	1008
3	rs9862763	G	A	0.0257937	1008
3	rs9868239	G	A	0.219246	1008
3	rs139804685	G	T	0.046627	1008
3	rs79260524	A	G	0.0456349	1008
3	rs13075579	T	C	0.195437	1008
3	rs13100235	A	G	0.229167	1008
3	rs75557093	C	A	0.0178571	1008
3	rs9834104	T	C	0.0287698	1008
3	rs28449384	A	T	0.0267857	1008
3	rs6807242	G	A	0.0287698	1008
3	rs9862264	A	G	0.0287698	1008
3	rs6810223	G	T	0.0287698	1008
3	rs9825239	C	T	0.0267857	1008
3	rs7621396	T	C	0.0267857	1008
3	rs17196987	G	A	0.0287698	1008
3	rs7641070	A	G	0.0287698	1008
3	rs57594457	G	A	0.194444	1008
3	rs60070757	A	G	0.195437	1008
3	rs7625177	C	T	0.222222	1008
3	rs6439605	C	T	0.222222	1008
3	rs9843725	G	A	0.0267857	1008
3	rs6770366	T	A	0.224206	1008
3	rs117666986	A	G	0.0496032	1008
3	rs9848322	A	G	0.0277778	1008
3	rs35257855	T	C	0.0297619	1008
3	rs9853577	A	G	0.046627	1008
3	rs9836374	T	C	0.0297619	1008
3	rs141342692	C	T	0.0287698	1008
3	rs34311570	G	A	0.0297619	1008
3	rs17250445	C	T	0.0297619	1008
3	rs13078865	G	T	0.224206	1008
3	rs9864247	A	G	0.030754	1008
3	rs9827662	C	A	0.00396825	1008
3	rs185631409	G	A	0.0119048	1008
3	rs150008070	T	C	0.0496032	1008
3	rs13097946	C	A	0.0287698	1008
3	rs13098245	G	A	0.0287698	1008
3	rs16843611	C	G	0.197421	1008
3	rs6786769	T	C	0.0297619	1008
3	rs80001060	T	C	0.0545635	1008
3	rs6774289	G	T	0.0287698	1008
3	rs6439609	T	G	0.198413	1008
3	rs6439610	G	A	0.225198	1008
3	rs13325914	A	G	0.0287698	1008
3	rs184281334	A	G	0.0119048	1008
3	rs9846554	C	T	0.225198	1008
3	rs9808979	A	G	0.0287698	1008
3	rs4678432	T	C	0.198413	1008
3	rs9814557	A	G	0.0267857	1008
3	rs9872542	T	C	0.0287698	1008
3	rs6779903	G	T	0.196429	1008
3	rs141649812	C	T	0.00992063	1008
3	rs17197552	A	G	0.0287698	1008
3	rs115346210	T	A	0.0178571	1008
3	rs4678434	G	A	0.195437	1008
3	rs4678435	G	A	0.195437	1008
3	rs74552439	A	G	0.0515873	1008
3	rs10935175	C	T	0.0267857	1008
3	rs34522617	T	G	0.0267857	1008
3	rs6775778	A	G	0.0218254	1008
3	rs34409306	G	A	0.0396825	1008
3	rs146899942	C	T	0.0287698	1008
3	rs35532770	T	C	0.198413	1008
3	rs6809006	T	C	0.0277778	1008
3	rs6771997	A	G	0.0277778	1008
3	rs116964378	C	G	0.0238095	1008
3	rs6439614	G	A	0.224206	1008
3	rs7433567	G	A	0.0267857	1008
3	rs6439615	A	G	0.22619	1008
3	rs7427833	T	C	0.0277778	1008
3	rs7433592	C	T	0.196429	1008
3	rs13097267	T	A	0.196429	1008
3	rs4331626	A	C	0.22619	1008
3	rs9842840	A	C	0.0287698	1008
3	rs1357539	G	T	0.0119048	1008
3	rs9289503	C	T	0.0277778	1008
3	rs1523597	C	T	0.0277778	1008
3	rs1523596	C	T	0.0277778	1008
3	rs1523595	C	A	0.0277778	1008
3	rs4073308	G	A	0.0277778	1008
3	rs9852169	T	C	0.22619	1008
3	rs2177407	A	G	0.198413	1008
3	rs1523594	A	G	0.998016	1008
3	rs138847594	A	G	0.0257937	1008
3	rs6439618	A	G	0.225198	1008
3	rs13316798	C	G	0.543651	1008
3	rs16843645	G	A	0.0843254	1008
3	rs145086342	C	T	0.0168651	1008
3	rs183112524	G	C	0.0178571	1008
3	rs56748703	G	A	0.0416667	1008
3	rs145230206	G	A	0.0337302	1008
3	rs9856799	G	A	0.225198	1008
3	rs9877082	T	C	0.0277778	1008
3	rs9862777	G	T	0.0257937	1008
3	rs145780499	G	A	0.0277778	1008
3	rs6796869	G	A	0.22619	1008
3	rs1523600	G	A	0.197421	1008
3	rs79438247	G	A	0.0128968	1008
3	rs1523593	G	A	0.197421	1008
3	rs6807058	C	T	0.0267857	1008
3	rs6807565	G	A	0.0257937	1008
3	rs6771224	A	G	0.0277778	1008
3	rs7643661	G	T	0.0277778	1008
3	rs7621331	A	G	0.0277778	1008
3	rs7621425	A	G	0.0277778	1008
3	rs200328328	A	G	0.0109127	1008
3	rs9812561	C	T	0.0277778	1008
3	rs7650079	C	T	0.199405	1008
3	rs9875328	G	A	0.0277778	1008
3	rs9837355	A	G	0.0257937	1008
3	rs141055138	C	T	0.046627	1008
3	rs9880721	G	A	0.0277778	1008
3	rs9842864	A	G	0.0257937	1008
3	rs141832029	G	A	0.0257937	1008
3	rs144681011	G	A	0.0337302	1008
3	rs67039922	T	A	0.0277778	1008
3	rs75199015	A	C	0.0515873	1008
3	rs4075999	C	T	0.197421	1008
3	rs80259462	A	G	0.0525794	1008
3	rs13072433	G	A	0.197421	1008
3	rs13072782	G	A	0.22619	1008
3	rs6775261	C	T	0.22619	1008
3	rs13072690	A	G	0.22619	1008
3	rs2140450	T	C	0.22619	1008
3	rs13059064	T	C	0.22619	1008
3	rs9852009	T	C	0.22619	1008
3	rs73222222	A	G	0.0257937	1008
3	rs13065499	T	C	0.198413	1008
3	rs7625607	T	G	0.22619	1008
3	rs55873361	T	C	0.198413	1008
3	rs9836758	C	T	0.0257937	1008
3	rs77560664	C	T	0.015873	1008
3	rs13097176	G	A	0.225198	1008
3	rs34767379	C	T	0.0257937	1008
3	rs28576629	G	T	0.0218254	1008
3	rs12633805	C	T	0.197421	1008
3	rs3946444	T	C	0.22619	1008
3	rs36039354	G	A	0.0257937	1008
3	rs7635621	T	G	0.225198	1008
3	rs56152207	C	T	0.197421	1008
3	rs9682712	A	G	0.225198	1008
3	rs148120084	G	A	0.0267857	1008
3	rs2400649	A	C	0.22619	1008
3	rs12632791	G	A	0.197421	1008
3	rs7610302	A	G	0.22619	1008
3	rs4678224	T	C	0.198413	1008
3	rs4678288	A	G	0.198413	1008
3	rs61791712	C	T	0.198413	1008
3	rs9758578	T	A	0.203373	1008
3	rs534045733	A	G	0.0208333	1008
3	rs35946332	C	T	0.225198	1008
3	rs7628848	G	A	0.0218254	1008
3	rs185953527	C	T	0.0367063	1008
3	rs13082684	G	A	0.0218254	1008
3	rs940229	G	A	0.225198	1008
3	rs117293820	A	T	0.0595238	1008
3	rs6439622	T	A	0.203373	1008
3	rs6771950	A	G	0.198413	1008
3	rs10049233	G	A	0.0218254	1008
3	rs10048942	A	G	0.0218254	1008
3	rs34447526	C	G	0.198413	1008
3	rs117738060	A	G	0.0257937	1008
3	rs13069408	A	G	0.198413	1008
3	rs6439623	C	A	0.204365	1008
3	rs6439624	A	G	0.197421	1008
3	rs6803786	C	A	0.197421	1008
3	rs13092707	G	A	0.196429	1008
3	rs35773450	C	T	0.276786	1008
3	rs34683314	T	C	0.204365	1008
3	rs13079037	T	C	0.225198	1008
3	rs78431341	A	G	0.14881	1008
3	rs6799517	C	A	0.0228175	1008
3	rs35264626	A	C	0.196429	1008
3	rs28509770	C	G	0.0218254	1008
3	rs76863118	G	T	0.0406746	1008
3	rs34706807	C	T	0.194444	1008
3	rs1403763	C	G	0.0208333	1008
3	rs74439119	C	T	0.0486111	1008
3	rs145124500	G	T	0.0208333	1008
3	rs34894639	C	T	0.144841	1008
3	rs6774621	G	C	0.0515873	1008
3	rs6787409	T	C	0.0595238	1008
3	rs189639134	T	G	0.00793651	1008
3	rs34330586	A	T	0.145833	1008
3	rs6774226	A	G	0.0535714	1008
3	rs6799056	C	T	0.0456349	1008
3	rs137947429	G	A	0.0436508	1008
3	rs114127884	G	A	0.0228175	1008
3	rs61791721	T	A	0.145833	1008
3	rs3772390	A	G	0.131944	1008
3	rs143384260	T	A	0.0327381	1008
3	rs79714913	G	A	0.0565476	1008
3	rs143177131	A	G	0.0565476	1008
3	rs148674227	A	G	0.0327381	1008
3	rs79117371	G	C	0.0575397	1008
3	rs4678322	G	T	0.145833	1008
3	rs79722040	A	G	0.0565476	1008
3	rs116304350	A	G	0.0565476	1008
3	rs112764208	A	G	0.0565476	1008
3	rs1278493	G	A	0.210317	1008
3	rs78062342	C	G	0.0228175	1008
3	rs151122167	T	C	0.0565476	1008
3	rs141025141	T	C	0.0565476	1008
3	rs78230039	A	G	0.0565476	1008
3	rs138196262	A	G	0.0218254	1008
3	rs16843694	C	T	0.117063	1008
3	rs146023323	A	G	0.0565476	1008
3	rs113377621	A	G	0.0565476	1008
3	rs9870122	T	G	0.0585317	1008
3	rs76670624	G	A	0.0496032	1008
3	rs77821753	T	C	0.0565476	1008
3	rs10512987	C	T	0.0644841	1008
3	rs150717970	A	G	0.0565476	1008
3	rs188232943	G	A	0.0575397	1008
3	rs67109185	G	A	0.0585317	1008
3	rs78273466	A	G	0.0347222	1008
3	rs141639844	T	C	0.0565476	1008
3	rs150896152	A	G	0.0565476	1008
3	rs9875207	G	C	0.0644841	1008
3	rs9837224	A	G	0.0654762	1008
3	rs117906802	A	T	0.0496032	1008
3	rs4678361	A	G	0.854167	1008
3	rs6784219	A	G	0.0654762	1008
3	rs138259551	G	T	0.0565476	1008
3	rs13088093	T	G	0.0654762	1008
3	rs190193035	A	T	0.0188492	1008
3	rs9840812	C	T	0.854167	1008
3	rs12695644	C	T	0.0585317	1008
3	rs112316893	C	A	0.0565476	1008
3	rs113346874	T	G	0.854167	1008
3	rs181442346	A	G	0.0565476	1008
3	rs4431046	A	C	0.854167	1008
3	rs111799043	A	G	0.0565476	1008
3	rs147769424	T	G	0.0565476	1008
3	rs10935177	A	C	0.789683	1008
3	rs189741594	C	A	0.00694444	1008
3	rs138134077	T	C	0.0565476	1008
3	rs186989930	A	T	0.0565476	1008
3	rs139590288	T	C	0.0456349	1008
3	rs77969236	A	T	0.0565476	1008
3	rs149008085	G	A	0.0297619	1008
3	rs375971434	T	C	0.0565476	1008
3	rs6771253	A	G	0.0565476	1008
3	rs549251287	G	T	0.0565476	1008
3	rs143204657	A	G	0.0565476	1008
3	rs6799503	G	T	0.0565476	1008
3	rs150055703	C	T	0.0565476	1008
3	rs113242606	A	G	0.0565476	1008
3	rs192141978	G	A	0.0565476	1008
3	rs113053506	G	A	0.0565476	1008
3	rs79386029	C	T	0.0456349	1008
3	rs75594273	C	T	0.0168651	1008
3	rs146844070	T	C	0.0188492	1008
3	rs149811665	T	C	0.0565476	1008
3	rs145705654	C	A	0.0198413	1008
3	rs76302509	G	A	0.0436508	1008
3	rs7372313	G	C	0.78869	1008
3	rs113021516	G	C	0.0654762	1008
3	rs149407671	T	C	0.0228175	1008
3	rs9865841	A	G	0.854167	1008
3	rs13081671	C	T	0.0585317	1008
3	rs57091877	T	C	0.0803571	1008
3	rs9647335	A	T	0.0138889	1008
3	rs149004013	G	A	0.0525794	1008
3	rs35352346	G	A	0.0585317	1008
3	rs143395594	T	C	0.031746	1008
3	rs75439229	T	C	0.152778	1008
3	rs73222236	A	G	0.0664683	1008
3	rs183429350	G	A	0.0565476	1008
3	rs147350312	G	A	0.0456349	1008
3	rs190513050	A	G	0.00892857	1008
3	rs200716776	C	T	0.0218254	1008
3	rs182600219	T	C	0.00396825	1008
3	rs558770868	G	A	0.0565476	1008
3	rs146317975	T	C	0.046627	1008
3	rs139304791	A	G	0.046627	1008
3	rs191548579	T	C	0.0565476	1008
3	rs6439629	G	A	0.0585317	1008
3	rs192742908	C	T	0.0565476	1008
3	rs115976517	A	T	0.249008	1008
3	rs61791757	G	A	0.147817	1008
3	rs6786532	A	G	0.0565476	1008
3	rs117487848	C	A	0.0436508	1008
3	rs6779146	T	C	0.147817	1008
3	rs182296710	C	T	0.0565476	1008
3	rs117785690	G	A	0.0565476	1008
3	rs7349597	C	T	0.785714	1008
3	rs117922011	G	A	0.0565476	1008
3	rs9845457	G	A	0.78869	1008
3	rs149266355	C	G	0.0565476	1008
3	rs190800300	G	T	0.00595238	1008
3	rs12489403	C	G	0.0208333	1008
3	rs61789561	G	A	0.0138889	1008
3	rs143566032	T	G	0.030754	1008
3	rs141242828	T	C	0.0218254	1008
3	rs1154988	T	A	0.853175	1008
3	rs645040	G	T	0.854167	1008
3	rs12496297	G	A	0.0218254	1008
3	rs9873767	C	T	0.534722	1008
3	rs149807135	C	T	0.031746	1008
3	rs190391944	G	A	0.00793651	1008
3	rs3905668	A	G	0.0585317	1008
3	rs687339	C	T	0.85119	1008
3	rs78422559	T	C	0.0565476	1008
3	rs1279831	A	G	0.78869	1008
3	rs145848548	G	A	0.0565476	1008
3	rs642075	G	A	0.787698	1008
3	rs187292868	C	T	0.0198413	1008
3	rs140606914	G	A	0.0565476	1008
3	rs144544228	A	G	0.00396825	1008
3	rs143482152	T	A	0.0565476	1008
3	rs150957598	C	T	0.0168651	1008
3	rs525773	G	A	0.790675	1008
3	rs118062791	G	A	0.161706	1008
3	rs140747435	A	G	0.0565476	1008
3	rs116813069	T	C	0.0565476	1008
3	rs9813054	C	T	0.534722	1008
3	rs113946361	C	T	0.0565476	1008
3	rs668437	G	A	0.798611	1008
3	rs634559	A	G	0.799603	1008
3	rs74217340	G	A	0.0267857	1008
3	rs117658273	A	G	0.0525794	1008
3	rs1698982	G	A	0.798611	1008
3	rs582536	G	A	0.798611	1008
3	rs117553871	C	T	0.0515873	1008
3	rs653995	G	A	0.798611	1008
3	rs371001424	A	C	0.0525794	1008
3	rs145407865	C	T	0.0267857	1008
3	rs375710063	T	C	0.0525794	1008
3	rs372756791	G	T	0.0525794	1008
3	rs200859245	A	G	0.0525794	1008
3	rs201929270	A	G	0.0525794	1008
3	rs863930	T	G	0.800595	1008
3	rs838199	T	C	0.853175	1008
3	rs511154	A	G	0.854167	1008
3	rs668485	A	G	0.853175	1008
3	rs632251	G	A	0.800595	1008
3	rs147921767	A	G	0.0267857	1008
3	rs149176084	G	A	0.0525794	1008
3	rs661739	C	T	0.800595	1008
3	rs590198	G	A	0.800595	1008
3	rs1153870	A	T	0.853175	1008
3	rs1153871	T	C	0.854167	1008
3	rs117710550	C	T	0.0525794	1008
3	rs117933217	A	G	0.0525794	1008
3	rs117318585	G	C	0.0525794	1008
3	rs61789601	C	T	0.0128968	1008
3	rs895894	G	A	0.800595	1008
3	rs895893	C	T	0.854167	1008
3	rs1153872	G	A	0.853175	1008
3	rs3957816	G	A	0.800595	1008
3	rs684773	A	C	0.854167	1008
3	rs561307	C	T	0.249008	1008
3	rs534944	T	G	0.855159	1008
3	rs1278719	G	A	0.854167	1008
3	rs117162155	A	G	0.0525794	1008
3	rs144321066	C	T	0.0545635	1008
3	rs145177939	T	C	0.0525794	1008
3	rs148723737	T	C	0.0525794	1008
3	rs118068054	G	T	0.0525794	1008
3	rs151225020	A	G	0.0525794	1008
3	rs141482477	C	T	0.0525794	1008
3	rs523118	T	G	0.856151	1008
3	rs74968242	C	T	0.0525794	1008
3	rs80347188	A	C	0.0525794	1008
3	rs142833716	T	G	0.0228175	1008
3	rs116886712	C	T	0.0525794	1008
3	rs3755636	G	C	0.85119	1008
3	rs139744249	T	A	0.0525794	1008
3	rs77598352	T	C	0.0525794	1008
3	rs548288	T	C	0.845238	1008
3	rs142088909	A	G	0.0208333	1008
3	rs118109248	G	A	0.0525794	1008
3	rs137896205	A	G	0.0525794	1008
3	rs149617577	A	G	0.0644841	1008
3	rs141483983	G	T	0.0525794	1008
3	rs72493178	C	T	0.137897	1008
3	rs148844014	C	A	0.0525794	1008
3	rs138475581	A	G	0.0525794	1008
3	rs2305265	C	T	0.0525794	1008
3	rs16843829	T	C	0.160714	1008
3	rs150766725	A	G	0.0525794	1008
3	rs632016	G	A	0.845238	1008
3	rs139154531	C	T	0.0525794	1008
3	rs149896853	G	T	0.0228175	1008
3	rs117604575	C	T	0.0525794	1008
3	rs76931214	G	A	0.0515873	1008
3	rs111474141	C	T	0.0605159	1008
3	rs113629197	A	T	0.0515873	1008
3	rs112798704	T	C	0.0525794	1008
3	rs117164248	C	T	0.0525794	1008
3	rs117447517	A	T	0.0525794	1008
3	rs589092	A	G	0.785714	1008
3	rs75951527	C	T	0.0525794	1008
3	rs77873185	C	T	0.0128968	1008
3	rs2290131	C	T	0.541667	1008
3	rs112879291	C	T	0.0525794	1008
3	rs73222262	A	C	0.138889	1008
3	rs117752803	C	T	0.0525794	1008
3	rs9826146	A	G	0.0615079	1008
3	rs111731062	G	A	0.0525794	1008
3	rs191022160	C	T	0.0525794	1008
3	rs146577064	T	C	0.0654762	1008
3	rs28812220	A	G	0.0615079	1008
3	rs606725	A	G	0.847222	1008
3	rs9872326	T	G	0.0615079	1008
3	rs112452404	C	T	0.0525794	1008
3	rs4678428	G	A	0.847222	1008
3	rs113486097	A	T	0.0525794	1008
3	rs140168899	C	T	0.0297619	1008
3	rs145698008	C	T	0.031746	1008
3	rs111233284	C	G	0.0525794	1008
3	rs576771	C	T	0.837302	1008
3	rs143645462	A	G	0.0337302	1008
3	rs74599702	T	G	0.0525794	1008
3	rs79807118	T	A	0.0535714	1008
3	rs12488721	T	C	0.785714	1008
3	rs684195	A	C	0.785714	1008
3	rs111762753	T	G	0.0525794	1008
3	rs650505	G	C	0.84623	1008
3	rs78385303	G	A	0.0525794	1008
3	rs665200	T	C	0.847222	1008
3	rs77502650	C	A	0.0486111	1008
3	rs148565706	A	G	0.0525794	1008
3	rs117861403	C	T	0.015873	1008
3	rs117338795	C	G	0.0525794	1008
3	rs112832757	G	A	0.0525794	1008
3	rs1279949	T	A	0.785714	1008
3	rs77958117	A	G	0.0525794	1008
3	rs7628146	T	G	0.847222	1008
3	rs6796523	A	T	0.0188492	1008
3	rs368317292	A	G	0.0525794	1008
3	rs74934894	A	G	0.110119	1008
3	rs78416719	G	C	0.0525794	1008
3	rs570621	A	G	0.784722	1008
3	rs9843801	T	C	0.0615079	1008
3	rs117660274	A	G	0.0525794	1008
3	rs113321614	A	G	0.0525794	1008
3	rs1153877	C	T	0.784722	1008
3	rs80007343	G	A	0.0287698	1008
3	rs7653249	C	G	0.84623	1008
3	rs142121328	C	T	0.0525794	1008
3	rs112819890	G	A	0.0525794	1008
3	rs1279840	T	C	0.845238	1008
3	rs1279425	T	C	0.84623	1008
3	rs116921148	T	A	0.0525794	1008
3	rs9843348	A	G	0.0615079	1008
3	rs1279424	A	G	0.784722	1008
3	rs147470163	A	T	0.0525794	1008
3	rs9848883	A	G	0.139881	1008
3	rs79778387	A	C	0.0525794	1008
3	rs12330635	A	G	0.138889	1008
3	rs77890743	T	A	0.0436508	1008
3	rs16843892	C	A	0.116071	1008
3	rs74654481	T	C	0.0525794	1008
3	rs112185482	T	C	0.0525794	1008
3	rs147032635	C	T	0.0525794	1008
3	rs113470503	C	T	0.0525794	1008
3	rs76677545	A	G	0.0525794	1008
3	rs78266740	T	A	0.0525794	1008
3	rs113471858	G	T	0.0525794	1008
3	rs148307684	G	A	0.0525794	1008
3	rs78769135	A	G	0.0525794	1008
3	rs55797013	A	C	0.0615079	1008
3	rs3732521	G	A	0.0525794	1008
3	rs3732520	T	C	0.0525794	1008
3	rs1711171	T	C	0.853175	1008
3	rs149802224	T	C	0.0525794	1008
3	rs1711170	A	C	0.799603	1008
3	rs34153877	C	A	0.00198413	1008
3	rs75952291	G	A	0.0982143	1008
3	rs183209265	A	G	0.0992063	1008
3	rs111723216	T	G	0.0992063	1008
3	rs112604694	A	G	0.0992063	1008
3	rs112543296	C	T	0.0992063	1008
3	rs143551712	A	C	0.0863095	1008
3	rs138676651	G	C	0.0992063	1008
3	rs112278391	G	A	0.0525794	1008
3	rs1618069	A	G	0.847222	1008
3	rs76867318	G	C	0.0525794	1008
3	rs556788	A	G	0.785714	1008
3	rs9856769	G	A	0.137897	1008
3	rs144801536	G	A	0.0525794	1008
3	rs112945064	T	C	0.0525794	1008
3	rs480330	C	T	0.785714	1008
3	rs80251991	C	G	0.0119048	1008
3	rs76247818	G	A	0.0525794	1008
3	rs527888	G	C	0.784722	1008
3	rs76069077	G	A	0.0525794	1008
3	rs201250499	T	A	0.0525794	1008
3	rs79743504	A	G	0.0525794	1008
3	rs150293112	C	G	0.0198413	1008
3	rs149000493	C	T	0.0525794	1008
3	rs112908024	T	C	0.0525794	1008
3	rs838202	G	A	0.785714	1008
3	rs681783	C	T	0.785714	1008
3	rs112375412	C	T	0.0525794	1008
3	rs138853479	A	G	0.0525794	1008
3	rs1291921	A	G	0.847222	1008
3	rs664088	T	C	0.777778	1008
3	rs553018	A	C	0.725198	1008
3	rs650326	G	A	0.785714	1008
3	rs7615252	G	A	0.0525794	1008
3	rs112650535	G	A	0.0525794	1008
3	rs150919825	C	T	0.0525794	1008
3	rs1279086	G	A	0.785714	1008
3	rs9853387	A	G	0.0615079	1008
3	rs518972	C	A	0.784722	1008
3	rs78120017	T	C	0.0525794	1008
3	rs143711019	G	A	0.0228175	1008
3	rs113059706	C	T	0.0535714	1008
3	rs79986003	A	T	0.0178571	1008
3	rs74511498	A	G	0.0436508	1008
3	rs201315005	T	G	0.0525794	1008
3	rs7622833	T	C	0.0615079	1008
3	rs7633573	A	G	0.0525794	1008
3	rs112116593	C	A	0.0525794	1008
3	rs111513879	A	G	0.0525794	1008
3	rs12492830	T	C	0.0267857	1008
3	rs117780761	G	A	0.0347222	1008
3	rs111877187	T	C	0.0525794	1008
3	rs139061498	G	A	0.0525794	1008
3	rs113623724	C	T	0.0525794	1008
3	rs111675085	G	T	0.0525794	1008
3	rs696081	A	G	0.784722	1008
3	rs3732519	A	G	0.0525794	1008
3	rs113081595	G	T	0.0525794	1008
3	rs74330660	T	G	0.0525794	1008
3	rs483465	A	G	0.84623	1008
3	rs117427336	A	C	0.0525794	1008
3	rs142508590	C	T	0.0535714	1008
3	rs6783337	G	A	0.00892857	1008
3	rs9812513	T	A	0.0575397	1008
3	rs696520	T	C	0.793651	1008
3	rs117069616	T	G	0.0486111	1008
3	rs146755354	G	A	0.0486111	1008
3	rs75771194	C	T	0.046627	1008
3	rs141658224	C	T	0.0257937	1008
3	rs3821444	G	A	0.0515873	1008
3	rs503973	G	C	0.988095	1008
3	rs12330258	T	C	0.149802	1008
3	rs79720013	A	T	0.0297619	1008
3	rs695983	G	A	0.84127	1008
3	rs77482937	T	G	0.0168651	1008
3	rs9832813	A	G	0.141865	1008
3	rs517319	A	T	0.776786	1008
3	rs696516	G	T	0.84127	1008
3	rs480162	A	T	0.789683	1008
3	rs654237	T	C	0.789683	1008
3	rs667920	G	T	0.849206	1008
3	rs9854328	A	G	0.14881	1008
3	rs6770476	C	T	0.138889	1008
3	rs144191937	C	T	0.0565476	1008
3	rs142094196	G	A	0.0486111	1008
3	rs190831426	T	A	0.0515873	1008
3	rs150083569	T	C	0.0198413	1008
3	rs149205877	C	G	0.0535714	1008
3	rs148387517	T	C	0.0535714	1008
3	rs181738531	C	G	0.0168651	1008
3	rs149312608	G	T	0.0178571	1008
3	rs144596964	T	C	0.0347222	1008
3	rs1711161	G	T	0.844246	1008
3	rs140364556	A	C	0.0575397	1008
3	rs118114345	C	T	0.0406746	1008
3	rs117340462	A	G	0.0525794	1008
3	rs79352323	G	T	0.0297619	1008
3	rs619605	G	C	0.784722	1008
3	rs9860801	G	A	0.0585317	1008
3	rs139816310	G	A	0.0208333	1008
3	rs138586478	T	C	0.137897	1008
3	rs571513	A	G	0.847222	1008
3	rs9832056	A	T	0.138889	1008
3	rs145605087	T	A	0.0565476	1008
3	rs655836	T	C	0.785714	1008
3	rs73222302	A	G	0.784722	1008
3	rs10935181	G	A	0.781746	1008
3	rs9811261	C	A	0.0625	1008
3	rs684845	A	G	0.0525794	1008
3	rs80081203	T	C	0.0515873	1008
3	rs9832556	G	A	0.136905	1008
3	rs655720	C	T	0.844246	1008
3	rs655748	G	A	0.781746	1008
3	rs526574	A	G	0.784722	1008
3	rs521746	T	C	0.782738	1008
3	rs191388830	C	A	0.0238095	1008
3	rs143489942	A	G	0.0198413	1008
3	rs192295519	G	A	0.0188492	1008
3	rs9809427	C	T	0.138889	1008
3	rs9851986	A	G	0.139881	1008
3	rs698270	A	G	0.849206	1008
3	rs711972	C	T	0.780754	1008
3	rs698269	C	G	0.78373	1008
3	rs183026362	C	A	0.0178571	1008
3	rs834304	G	T	0.779762	1008
3	rs1145106	G	A	0.84623	1008
3	rs11717954	A	G	0.789683	1008
3	rs1964675	C	T	0.84623	1008
3	rs141267207	C	T	0.243056	1008
3	rs834305	C	T	0.78373	1008
3	rs864437	G	C	0.78373	1008
3	rs696518	A	C	0.787698	1008
3	rs28478252	A	C	0.84623	1008
3	rs2655008	A	T	0.84623	1008
3	rs116921667	T	C	0.046627	1008
3	rs117988399	A	G	0.0565476	1008
3	rs185296942	C	T	0.0386905	1008
3	rs56235965	A	G	0.795635	1008
3	rs531384175	C	T	0.014881	1008
3	rs7620314	A	G	0.204365	1008
3	rs10935182	G	A	0.78373	1008
3	rs117846936	C	A	0.0257937	1008
3	rs11915629	C	G	0.787698	1008
3	rs9831321	G	A	0.0585317	1008
3	rs9835523	G	C	0.138889	1008
3	rs55848312	T	C	0.0644841	1008
3	rs61789645	C	A	0.137897	1008
3	rs147497488	C	G	0.0565476	1008
3	rs7644541	A	G	0.849206	1008
3	rs6789488	T	C	0.850198	1008
3	rs61789646	G	C	0.138889	1008
3	rs76314530	C	T	0.0138889	1008
3	rs144810561	C	T	0.0138889	1008
3	rs79583212	C	T	0.047619	1008
3	rs142346853	C	T	0.0535714	1008
3	rs10935183	C	T	0.781746	1008
3	rs116058458	C	T	0.0535714	1008
3	rs9845396	C	G	0.138889	1008
3	rs9869720	T	G	0.138889	1008
3	rs12492510	G	T	0.77877	1008
3	rs192983157	T	A	0.0248016	1008
3	rs141937174	C	A	0.0396825	1008
3	rs10935184	T	C	0.793651	1008
3	rs66691851	C	T	0.777778	1008
3	rs142876534	A	T	0.0347222	1008
3	rs6791611	G	C	0.782738	1008
3	rs147198312	T	G	0.0565476	1008
3	rs9868120	C	A	0.0585317	1008
3	rs145050525	G	A	0.0178571	1008
3	rs10804640	G	A	0.777778	1008
3	rs147373340	G	C	0.0565476	1008
3	rs192337262	G	A	0.0436508	1008
3	rs28396702	G	A	0.0654762	1008
3	rs181126443	G	A	0.0496032	1008
3	rs117363537	C	T	0.0496032	1008
3	rs74965275	C	G	0.0535714	1008
3	rs145287767	G	C	0.0347222	1008
3	rs146435527	G	C	0.0565476	1008
3	rs118127196	C	T	0.0535714	1008
3	rs116845858	T	C	0.0535714	1008
3	rs145886948	T	C	0.0535714	1008
3	rs9850383	C	G	0.0615079	1008
3	rs11715257	C	T	0.84623	1008
3	rs200835848	C	A	0.00892857	1008
3	rs9849696	G	C	0.138889	1008
3	rs200936657	G	A	0.00892857	1008
3	rs144081699	T	C	0.0763889	1008
3	rs146487606	G	C	0.0525794	1008
3	rs9714347	T	C	0.785714	1008
3	rs190103091	C	T	0.0535714	1008
3	rs4678269	G	A	0.78373	1008
3	rs117033321	C	G	0.0565476	1008
3	rs148700597	T	C	0.0436508	1008
3	rs117337973	T	C	0.0535714	1008
3	rs117623701	T	C	0.0535714	1008
3	rs76446837	A	G	0.0168651	1008
3	rs9854084	A	T	0.85119	1008
3	rs145689475	T	A	0.0347222	1008
3	rs142750525	A	C	0.0525794	1008
3	rs1394094	A	T	0.784722	1008
3	rs1394092	C	T	0.848214	1008
3	rs11719310	C	T	0.789683	1008
3	rs142046040	T	C	0.0515873	1008
3	rs201111196	G	T	0.0446429	1008
3	rs138223561	C	T	0.0178571	1008
3	rs117795110	C	T	0.0496032	1008
3	rs142525553	T	G	0.0228175	1008
3	rs143732915	G	A	0.0525794	1008
3	rs12637102	A	G	0.852183	1008
3	rs12489577	C	T	0.849206	1008
3	rs73226190	T	C	0.790675	1008
3	rs141558664	C	T	0.0535714	1008
3	rs138041679	G	C	0.0426587	1008
3	rs900048	C	T	0.843254	1008
3	rs141492849	C	A	0.0496032	1008
3	rs77240980	T	A	0.0406746	1008
3	rs117289761	C	T	0.0436508	1008
3	rs699165	A	G	0.85119	1008
3	rs139253443	C	T	0.0535714	1008
3	rs139982104	C	T	0.0565476	1008
3	rs711977	G	A	0.782738	1008
3	rs9820485	A	C	0.137897	1008
3	rs711976	A	G	0.853175	1008
3	rs833861	T	A	0.791667	1008
3	rs117135377	C	T	0.0228175	1008
3	rs118095625	C	G	0.0496032	1008
3	rs149065186	G	A	0.0496032	1008
3	rs77539526	A	G	0.0565476	1008
3	rs711975	T	C	0.794643	1008
3	rs147810667	T	C	0.0287698	1008
3	rs116963478	C	T	0.0168651	1008
3	rs9812319	C	T	0.0625	1008
3	rs77032003	G	C	0.0426587	1008
3	rs141865805	G	A	0.0585317	1008
3	rs185395854	A	C	0.00595238	1008
3	rs143752554	G	A	0.0496032	1008
3	rs368878392	C	G	0.0496032	1008
3	rs150428715	G	T	0.0496032	1008
3	rs149134849	G	C	0.0803571	1008
3	rs1070228	G	A	0.792659	1008
3	rs58994059	C	T	0.134921	1008
3	rs1070230	T	G	0.856151	1008
3	rs1070232	T	G	0.856151	1008
3	rs117470996	G	A	0.0505952	1008
3	rs75179027	C	T	0.0535714	1008
3	rs9811416	A	G	0.135913	1008
3	rs75637443	C	G	0.0505952	1008
3	rs2688600	C	A	0.78373	1008
3	rs2688601	G	A	0.78373	1008
3	rs833752	A	G	0.855159	1008
3	rs12486301	A	G	0.0218254	1008
3	rs56040643	A	G	0.0625	1008
3	rs3932048	C	G	0.0585317	1008
3	rs145335486	G	A	0.0496032	1008
3	rs9289511	T	C	0.136905	1008
3	rs117572858	A	G	0.0535714	1008
3	rs75607396	C	T	0.0575397	1008
3	rs79334894	T	C	0.0535714	1008
3	rs4678433	C	T	0.850198	1008
3	rs138460971	C	T	0.0496032	1008
3	rs116936665	C	T	0.0496032	1008
3	rs34967300	A	G	0.00992063	1008
3	rs118063143	G	T	0.0327381	1008
3	rs7621017	T	C	0.0625	1008
3	rs7621025	T	C	0.85119	1008
3	rs7612160	C	A	0.0585317	1008
3	rs6439646	T	C	0.852183	1008
3	rs117166942	C	T	0.0496032	1008
3	rs7427564	G	A	0.793651	1008
3	rs7621308	G	A	0.802579	1008
3	rs144210052	G	A	0.0496032	1008
3	rs4630889	T	C	0.791667	1008
3	rs151295700	G	T	0.0535714	1008
3	rs79345784	T	C	0.0744048	1008
3	rs148454528	C	T	0.122024	1008
3	rs74783420	C	A	0.0496032	1008
3	rs7432375	G	A	0.790675	1008
3	rs77501169	T	C	0.0535714	1008
3	rs10935185	C	G	0.791667	1008
3	rs74683433	A	T	0.0257937	1008
3	rs6794351	C	T	0.847222	1008
3	rs143881580	C	A	0.031746	1008
3	rs66810260	C	T	0.0585317	1008
3	rs181257464	G	T	0.0496032	1008
3	rs12163529	G	A	0.789683	1008
3	rs368050302	C	T	0.0535714	1008
3	rs12635723	A	G	0.850198	1008
3	rs12630999	G	A	0.844246	1008
3	rs187900760	G	A	0.0496032	1008
3	rs143074232	G	A	0.0496032	1008
3	rs191368772	G	A	0.0496032	1008
3	rs117987890	C	A	0.0535714	1008
3	rs571381250	G	T	0.00198413	1008
3	rs4452981	A	G	0.85119	1008
3	rs4452980	A	G	0.85119	1008
3	rs940174	T	C	0.790675	1008
3	rs184149773	G	A	0.0376984	1008
3	rs9821478	C	G	0.138889	1008
3	rs116976489	T	C	0.0535714	1008
3	rs77752967	T	C	0.0535714	1008
3	rs118116449	G	A	0.0496032	1008
3	rs78123845	G	A	0.0674603	1008
3	rs4678436	G	T	0.78373	1008
3	rs4678437	C	T	0.84623	1008
3	rs73228043	C	T	0.785714	1008
3	rs6788346	G	A	0.0625	1008
3	rs180820741	G	C	0.0496032	1008
3	rs117043101	T	C	0.0416667	1008
3	rs1471741	T	C	0.852183	1008
3	rs1471740	T	C	0.854167	1008
3	rs149815534	C	G	0.030754	1008
3	rs117817168	C	T	0.0496032	1008
3	rs117129526	C	T	0.0654762	1008
3	rs139792429	A	T	0.0277778	1008
3	rs9832572	T	C	0.0585317	1008
3	rs6782151	A	G	0.0585317	1008
3	rs118085113	G	A	0.0496032	1008
3	rs34438032	G	A	0.789683	1008
3	rs201274339	T	C	0.0496032	1008
3	rs191574295	T	A	0.014881	1008
3	rs117216513	A	G	0.0535714	1008
3	rs186990313	G	A	0.0496032	1008
3	rs192155680	C	T	0.014881	1008
3	rs4678438	A	C	0.85119	1008
3	rs138289998	T	C	0.0218254	1008
3	rs117913266	T	C	0.046627	1008
3	rs10935186	T	C	0.789683	1008
3	rs34602896	A	G	0.00992063	1008
3	rs11919030	G	A	0.784722	1008
3	rs6784582	C	T	0.84127	1008
3	rs79693236	A	G	0.047619	1008
3	rs13433980	C	A	0.0515873	1008
3	rs76900841	C	T	0.0426587	1008
3	rs142581553	T	C	0.0496032	1008
3	rs117853008	A	T	0.0496032	1008
3	rs55970317	T	G	0.790675	1008
3	rs77216396	G	A	0.0496032	1008
3	rs9845762	C	T	0.847222	1008
3	rs9845950	C	T	0.0585317	1008
3	rs1017881	A	G	0.853175	1008
3	rs577494889	G	A	0.0138889	1008
3	rs1017882	T	C	0.794643	1008
3	rs7644346	C	T	0.0585317	1008
3	rs117231657	C	A	0.0337302	1008
3	rs150418843	G	A	0.0168651	1008
3	rs183007289	G	A	0.00595238	1008
3	rs28682370	T	C	0.0625	1008
3	rs59931907	T	C	0.0625	1008
3	rs184251516	G	A	0.0496032	1008
3	rs148254103	C	T	0.015873	1008
3	rs118004643	A	G	0.0535714	1008
3	rs149204110	T	C	0.0228175	1008
3	rs1484250	C	G	0.0585317	1008
3	rs4521165	T	C	0.207341	1008
3	rs111379782	T	A	0.289683	1008
3	rs7618518	C	T	0.207341	1008
3	rs76609897	A	G	0.0496032	1008
3	rs6808312	C	T	0.206349	1008
3	rs6439649	G	T	0.206349	1008
3	rs186137530	A	G	0.0496032	1008
3	rs6791142	T	C	0.214286	1008
3	rs149247486	G	A	0.0535714	1008
3	rs34553037	T	C	0.0128968	1008
3	rs4038587	A	C	0.214286	1008
3	rs142207664	T	C	0.0426587	1008
3	rs76929438	G	T	0.0218254	1008
3	rs147211550	T	C	0.0248016	1008
3	rs3856637	A	G	0.14881	1008
3	rs141525223	T	C	0.0535714	1008
3	rs147241033	G	A	0.0287698	1008
3	rs117709231	T	G	0.0535714	1008
3	rs143301524	T	C	0.0178571	1008
3	rs143311143	G	A	0.0535714	1008
3	rs7634476	A	G	0.21131	1008
3	rs190180927	C	T	0.0535714	1008
3	rs142701301	G	A	0.0535714	1008
3	rs190330337	C	T	0.0535714	1008
3	rs145994103	G	A	0.0535714	1008
3	rs7618871	G	T	0.21131	1008
3	rs191415756	T	A	0.0535714	1008
3	rs4456810	T	C	0.151786	1008
3	rs7637129	C	T	0.214286	1008
3	rs78205067	A	G	0.0367063	1008
3	rs13070680	T	C	0.0128968	1008
3	rs4402873	C	T	0.0625	1008
3	rs4408829	C	T	0.219246	1008
3	rs79512231	T	C	0.0535714	1008
3	rs186135277	G	T	0.0168651	1008
3	rs142848670	G	A	0.0248016	1008
3	rs7626418	A	G	0.0625	1008
3	rs117701766	G	T	0.0188492	1008
3	rs75235535	C	T	0.0535714	1008
3	rs9836231	C	T	0.214286	1008
3	rs117849321	T	C	0.0535714	1008
3	rs9833207	T	C	0.138889	1008
3	rs140812084	A	C	0.0297619	1008
3	rs146968702	C	T	0.0535714	1008
3	rs142166858	G	A	0.0535714	1008
3	rs143102866	G	C	0.031746	1008
3	rs6764567	A	C	0.212302	1008
3	rs4038578	A	T	0.210317	1008
3	rs144292358	C	T	0.0535714	1008
3	rs140668483	T	C	0.0535714	1008
3	rs147421442	C	T	0.0535714	1008
3	rs140216360	A	C	0.0297619	1008
3	rs148129947	T	G	0.0198413	1008
3	rs144152170	G	A	0.0535714	1008
3	rs9825700	A	G	0.21131	1008
3	rs117589196	G	A	0.0535714	1008
3	rs9813590	T	C	0.147817	1008
3	rs9813596	T	C	0.201389	1008
3	rs117259163	A	G	0.0327381	1008
3	rs28452147	C	G	0.138889	1008
3	rs142581871	T	A	0.0535714	1008
3	rs74736054	A	C	0.047619	1008
3	rs373825906	C	T	0.0535714	1008
3	rs7616204	C	T	0.21131	1008
3	rs13063987	C	G	0.00992063	1008
3	rs117411595	C	T	0.0535714	1008
3	rs148772735	T	G	0.0535714	1008
3	rs6771713	C	T	0.0625	1008
3	rs189225772	C	T	0.0545635	1008
3	rs9871160	T	C	0.14881	1008
3	rs181655197	C	G	0.00198413	1008
3	rs142054445	C	T	0.0535714	1008
3	rs9881078	A	G	0.0625	1008
3	rs146363226	C	T	0.0535714	1008
3	rs371646315	T	C	0.0188492	1008
3	rs117800316	G	A	0.0535714	1008
3	rs117976968	A	C	0.0406746	1008
3	rs6799699	C	T	0.0625	1008
3	rs12493906	G	T	0.0257937	1008
3	rs28489907	A	G	0.206349	1008
3	rs140467999	T	G	0.0327381	1008
3	rs12107125	T	C	0.203373	1008
3	rs118142553	T	C	0.0535714	1008
3	rs6439655	A	G	0.0724206	1008
3	rs143848342	G	A	0.0535714	1008
3	rs7652657	G	A	0.0535714	1008
3	rs139153572	G	C	0.030754	1008
3	rs35159729	G	A	0.00992063	1008
3	rs34992220	T	C	0.147817	1008
3	rs35874192	G	C	0.21131	1008
3	rs61790842	G	A	0.138889	1008
3	rs900818	C	T	0.21131	1008
3	rs73230069	G	A	0.294643	1008
3	rs1681818	A	G	0.00992063	1008
3	rs1681817	C	T	0.21131	1008
3	rs1681816	C	G	0.00992063	1008
3	rs117824070	A	G	0.0535714	1008
3	rs61322732	C	G	0.137897	1008
3	rs6789329	T	C	0.200397	1008
3	rs61508594	C	A	0.137897	1008
3	rs114703233	G	A	0.0208333	1008
3	rs77707677	G	C	0.0386905	1008
3	rs9849793	C	A	0.137897	1008
3	rs9812541	A	G	0.142857	1008
3	rs9855565	G	T	0.137897	1008
3	rs61790846	G	T	0.146825	1008
3	rs6795372	T	G	0.201389	1008
3	rs149495584	A	G	0.0367063	1008
3	rs6439656	G	A	0.145833	1008
3	rs9853960	G	A	0.147817	1008
3	rs149139534	C	T	0.0248016	1008
3	rs6802702	G	A	0.209325	1008
3	rs150536469	C	T	0.0525794	1008
3	rs117160814	G	C	0.0714286	1008
3	rs144965487	T	A	0.0347222	1008
3	rs6795227	C	G	0.147817	1008
3	rs6798137	C	T	0.145833	1008
3	rs117125895	C	T	0.078373	1008
3	rs6439657	C	T	0.0109127	1008
3	rs73230075	G	T	0.136905	1008
3	rs1280624	T	C	0.215278	1008
3	rs80078987	C	G	0.0257937	1008
3	rs149111795	T	C	0.0208333	1008
3	rs10513014	G	A	0.197421	1008
3	rs146950217	G	A	0.0297619	1008
3	rs1729951	T	G	0.215278	1008
3	rs900816	G	T	0.28373	1008
3	rs187975360	C	A	0.0238095	1008
3	rs1280623	A	G	0.0109127	1008
3	rs77663307	T	C	0.0535714	1008
3	rs184025418	G	A	0.0168651	1008
3	rs13075615	C	T	0.00595238	1008
3	rs13088001	G	A	0.0109127	1008
3	rs1280622	C	A	0.0188492	1008
3	rs113548075	T	G	0.123016	1008
3	rs6793936	A	C	0.849206	1008
3	rs75976571	G	A	0.0228175	1008
3	rs1533445	C	T	0.849206	1008
3	rs56695781	G	T	0.849206	1008
3	rs9875034	T	C	0.176587	1008
3	rs73230077	A	C	0.0644841	1008
3	rs73230078	C	T	0.0644841	1008
3	rs4420814	T	C	0.847222	1008
3	rs28671336	C	G	0.849206	1008
3	rs11713817	G	A	0.847222	1008
3	rs11717974	T	A	0.91369	1008
3	rs28877307	G	A	0.847222	1008
3	rs55646943	C	T	0.138889	1008
3	rs191427542	A	G	0.0208333	1008
3	rs145416038	G	A	0.0654762	1008
3	rs9878031	T	C	0.848214	1008
3	rs7621932	C	T	0.848214	1008
3	rs7633629	T	A	0.848214	1008
3	rs4600775	C	T	0.848214	1008
3	rs7639692	T	C	0.848214	1008
3	rs139794943	T	G	0.0327381	1008
3	rs60574021	C	G	0.84623	1008
3	rs938524	G	A	0.847222	1008
3	rs28458819	A	G	0.84623	1008
3	rs2031031	C	T	0.84623	1008
3	rs9835571	T	G	0.847222	1008
3	rs1971397	C	G	0.706349	1008
3	rs6795628	G	A	0.84623	1008
3	rs13314932	C	T	0.847222	1008
3	rs144775760	C	T	0.109127	1008
3	rs6802291	C	T	0.84623	1008
3	rs145704051	G	A	0.00396825	1008
3	rs117851777	C	T	0.0565476	1008
3	rs9757179	T	G	0.84623	1008
3	rs77902699	T	C	0.0505952	1008
3	rs4678441	T	C	0.84623	1008
3	rs4678442	A	G	0.84623	1008
3	rs4678443	A	T	0.847222	1008
3	rs2343681	G	A	0.91369	1008
3	rs6439663	T	C	0.848214	1008
3	rs6439664	G	A	0.847222	1008
3	rs1400263	C	T	0.850198	1008
3	rs141238521	C	G	0.0287698	1008
3	rs6763369	G	T	0.85119	1008
3	rs6439667	G	C	0.85119	1008
3	rs4678444	C	G	0.85119	1008
3	rs4678445	C	A	0.85119	1008
3	rs9682783	T	C	0.917659	1008
3	rs9682106	C	A	0.85119	1008
3	rs138055665	G	T	0.0128968	1008
3	rs149048170	A	C	0.0565476	1008
3	rs7614422	T	C	0.85119	1008
3	rs4038076	T	C	0.85119	1008
3	rs147361405	C	T	0.0208333	1008
3	rs4038077	T	C	0.85119	1008
3	rs141602424	G	A	0.0565476	1008
3	rs62410363	C	T	0.0803571	1008
3	rs12695653	C	A	0.85119	1008
3	rs4678271	G	A	0.917659	1008
3	rs140842471	A	G	0.0228175	1008
3	rs73230095	G	A	0.0674603	1008
3	rs7630571	T	C	0.850198	1008
3	rs11924477	C	G	0.850198	1008
3	rs1914048	A	G	0.850198	1008
3	rs9821557	A	G	0.850198	1008
3	rs9864926	G	C	0.850198	1008
3	rs67782618	T	C	0.72123	1008
3	rs186771258	C	T	0.0575397	1008
3	rs28761333	C	T	0.850198	1008
3	rs9832045	A	C	0.850198	1008
3	rs73230097	T	A	0.126984	1008
3	rs7631541	G	A	0.917659	1008
3	rs9819572	T	C	0.850198	1008
3	rs9819743	T	C	0.850198	1008
3	rs12497379	G	C	0.850198	1008
3	rs9842577	A	G	0.850198	1008
3	rs9880708	C	G	0.850198	1008
3	rs4533585	G	A	0.850198	1008
3	rs9835096	T	C	0.850198	1008
3	rs1406541	G	A	0.850198	1008
3	rs1406540	A	G	0.850198	1008
3	rs1406539	C	A	0.917659	1008
3	rs10935198	A	G	0.850198	1008
3	rs4678447	A	G	0.917659	1008
3	rs9818397	T	C	0.850198	1008
3	rs1569229	G	A	0.850198	1008
3	rs1569228	T	C	0.850198	1008
3	rs12486911	C	G	0.722222	1008
3	rs4263235	C	T	0.0873016	1008
3	rs9849767	T	A	0.850198	1008
3	rs9834250	C	G	0.850198	1008
3	rs9834574	C	T	0.126984	1008
3	rs6793966	C	T	0.850198	1008
3	rs139008489	A	G	0.115079	1008
3	rs9289518	A	G	0.850198	1008
3	rs9289519	C	T	0.850198	1008
3	rs9289520	C	T	0.850198	1008
3	rs10935199	G	C	0.72123	1008
3	rs6773117	A	T	0.850198	1008
3	rs149546393	C	T	0.0436508	1008
3	rs12491729	G	A	0.850198	1008
3	rs12491730	G	A	0.850198	1008
3	rs10470440	T	C	0.850198	1008
3	rs2271684	G	A	0.850198	1008
3	rs9860774	A	G	0.850198	1008
3	rs9843352	T	C	0.850198	1008
3	rs9861103	A	G	0.850198	1008
3	rs9823565	C	T	0.850198	1008
3	rs9847548	T	A	0.850198	1008
3	rs77750516	G	A	0.0436508	1008
3	rs12695654	T	C	0.850198	1008
3	rs6766755	G	A	0.850198	1008
3	rs2880767	G	C	0.850198	1008
3	rs6439670	C	T	0.850198	1008
3	rs77776801	T	C	0.115079	1008
3	rs4678448	T	C	0.850198	1008
3	rs9817118	A	G	0.850198	1008
3	rs9817132	A	G	0.850198	1008
3	rs9817453	A	G	0.850198	1008
3	rs9865545	G	A	0.849206	1008
3	rs9827648	A	G	0.850198	1008
3	rs1052618	A	G	0.850198	1008
3	rs6439671	T	C	0.850198	1008
3	rs1805300	A	G	0.850198	1008
3	rs17366234	C	T	0.720238	1008
3	rs2060303	G	A	0.850198	1008
3	rs2031030	T	G	0.850198	1008
3	rs6439672	C	A	0.850198	1008
3	rs9836807	A	C	0.85119	1008
3	rs71630059	G	A	0.0823413	1008
3	rs144362159	T	A	0.0297619	1008
3	rs189224550	C	T	0.014881	1008
3	rs938525	C	T	0.850198	1008
3	rs56308712	G	T	0.0674603	1008
3	rs6777816	C	T	0.850198	1008
3	rs28564581	G	C	0.850198	1008
3	rs28672119	G	C	0.850198	1008
3	rs79989361	A	T	0.127976	1008
3	rs7429516	C	T	0.850198	1008
3	rs9819804	C	T	0.850198	1008
3	rs7649211	A	C	0.850198	1008
3	rs7627298	C	T	0.850198	1008
3	rs7627443	G	C	0.850198	1008
3	rs117617505	G	T	0.0297619	1008
3	rs6797509	T	C	0.850198	1008
3	rs143402422	C	A	0.0277778	1008
3	rs138538279	C	T	0.0406746	1008
3	rs12630955	T	C	0.850198	1008
3	rs9878464	C	G	0.850198	1008
3	rs34799319	G	A	0.720238	1008
3	rs9883108	G	C	0.850198	1008
3	rs9845460	A	G	0.917659	1008
3	rs35760633	T	C	0.850198	1008
3	rs9818792	C	T	0.850198	1008
3	rs12487901	C	A	0.850198	1008
3	rs12330283	C	T	0.850198	1008
3	rs6786648	C	T	0.850198	1008
3	rs142860288	G	T	0.0218254	1008
3	rs2117010	A	T	0.850198	1008
3	rs12637949	A	C	0.850198	1008
3	rs9834861	G	A	0.850198	1008
3	rs6439673	A	G	0.850198	1008
3	rs9883131	A	G	0.850198	1008
3	rs1865149	G	A	0.850198	1008
3	rs9870377	A	G	0.854167	1008
3	rs77846786	A	C	0.0456349	1008
3	rs187098947	A	G	0.0585317	1008
3	rs2031029	T	A	0.850198	1008
3	rs9848867	C	T	0.850198	1008
3	rs9811169	A	G	0.850198	1008
3	rs78568074	C	T	0.0277778	1008
3	rs7434143	G	T	0.850198	1008
3	rs2343663	A	G	0.850198	1008
3	rs2343662	T	A	0.850198	1008
3	rs9874887	T	A	0.850198	1008
3	rs9855314	G	A	0.850198	1008
3	rs9859665	C	T	0.850198	1008
3	rs7617932	G	A	0.850198	1008
3	rs7629659	T	C	0.850198	1008
3	rs7629882	T	C	0.850198	1008
3	rs9815771	T	C	0.850198	1008
3	rs11921170	T	C	0.850198	1008
3	rs9863551	A	G	0.850198	1008
3	rs9846691	T	C	0.850198	1008
3	rs12488365	C	A	0.850198	1008
3	rs9856828	T	C	0.850198	1008
3	rs62410438	A	G	0.0823413	1008
3	rs9838022	C	T	0.850198	1008
3	rs9841985	C	G	0.850198	1008
3	rs9842145	C	T	0.850198	1008
3	rs9842436	G	A	0.85119	1008
3	rs13077864	T	C	0.0823413	1008
3	rs4678272	G	T	0.85119	1008
3	rs4678273	A	C	0.85119	1008
3	rs4678450	G	A	0.850198	1008
3	rs4678451	T	C	0.850198	1008
3	rs117129740	A	G	0.031746	1008
3	rs9853417	G	A	0.850198	1008
3	rs9878367	T	C	0.850198	1008
3	rs6784005	C	G	0.850198	1008
3	rs149452067	G	T	0.0188492	1008
3	rs9864941	G	A	0.850198	1008
3	rs35339486	C	T	0.850198	1008
3	rs9846334	C	T	0.850198	1008
3	rs1609391	G	A	0.72123	1008
3	rs78676139	G	T	0.0357143	1008
3	rs76228243	A	G	0.014881	1008
3	rs9824147	A	T	0.12996	1008
3	rs7645773	G	A	0.850198	1008
3	rs6783508	A	G	0.85119	1008
3	rs147520411	C	G	0.0168651	1008
3	rs9878117	G	A	0.850198	1008
3	rs2176270	T	C	0.917659	1008
3	rs2138540	T	C	0.850198	1008
3	rs2138541	T	A	0.850198	1008
3	rs73231943	C	T	0.0674603	1008
3	rs4678452	A	C	0.850198	1008
3	rs140446637	C	G	0.0198413	1008
3	rs73231944	C	A	0.0674603	1008
3	rs79427190	G	A	0.0575397	1008
3	rs6800032	C	T	0.850198	1008
3	rs6800690	G	A	0.850198	1008
3	rs6803618	C	T	0.850198	1008
3	rs1819095	T	C	0.850198	1008
3	rs7651085	C	G	0.850198	1008
3	rs6439675	G	A	0.850198	1008
3	rs6761993	C	T	0.850198	1008
3	rs1347209	G	T	0.850198	1008
3	rs79151895	C	T	0.0575397	1008
3	rs76411022	C	T	0.046627	1008
3	rs9817967	G	A	0.850198	1008
3	rs9859810	A	G	0.850198	1008
3	rs9828009	C	T	0.850198	1008
3	rs6414337	A	G	0.917659	1008
3	rs9837990	C	G	0.850198	1008
3	rs2117009	A	T	0.850198	1008
3	rs9881139	A	G	0.850198	1008
3	rs16844241	A	G	0.0823413	1008
3	rs9289523	C	G	0.854167	1008
3	rs17366890	C	A	0.0674603	1008
3	rs4678274	T	G	0.850198	1008
3	rs144529999	C	A	0.0257937	1008
3	rs73231953	A	G	0.0674603	1008
3	rs6783999	C	T	0.850198	1008
3	rs12629000	T	A	0.917659	1008
3	rs73231958	A	G	0.0674603	1008
3	rs7431100	G	A	0.850198	1008
3	rs9846754	G	A	0.850198	1008
3	rs9883979	A	G	0.850198	1008
3	rs1971788	G	T	0.850198	1008
3	rs12637237	T	G	0.160714	1008
3	rs4594566	C	T	0.850198	1008
3	rs9851726	C	G	0.850198	1008
3	rs3772388	A	G	0.850198	1008
3	rs3772387	G	A	0.850198	1008
3	rs3856623	C	T	0.850198	1008
3	rs3915455	T	C	0.849206	1008
3	rs1965106	T	C	0.850198	1008
3	rs1965107	T	A	0.917659	1008
3	rs1965108	G	A	0.850198	1008
3	rs7648817	C	T	0.850198	1008
3	rs79750596	C	T	0.0575397	1008
3	rs7651644	G	A	0.850198	1008
3	rs2043365	T	C	0.917659	1008
3	rs10935210	A	G	0.850198	1008
3	rs139109793	C	G	0.0208333	1008
3	rs1965109	G	C	0.850198	1008
3	rs1344790	A	C	0.850198	1008
3	rs73231966	A	G	0.0674603	1008
3	rs7611847	T	G	0.850198	1008
3	rs4678275	G	A	0.918651	1008
3	rs7647451	C	G	0.850198	1008
3	rs3963921	C	T	0.850198	1008
3	rs6782716	A	G	0.850198	1008
3	rs6771717	T	C	0.850198	1008
3	rs13315318	T	C	0.850198	1008
3	rs6786302	A	G	0.850198	1008
3	rs77277219	G	A	0.031746	1008
3	rs6775389	C	T	0.850198	1008
3	rs80201571	G	T	0.0823413	1008
3	rs9842400	T	C	0.850198	1008
3	rs4678276	G	T	0.850198	1008
3	rs3845925	G	A	0.850198	1008
3	rs17301365	C	T	0.0674603	1008
3	rs9833952	G	A	0.850198	1008
3	rs7636956	A	G	0.850198	1008
3	rs62408868	C	T	0.116071	1008
3	rs1433318	C	T	0.850198	1008
3	rs1433319	A	G	0.850198	1008
3	rs1048145	T	C	0.0684524	1008
3	rs73231975	T	C	0.0684524	1008
3	rs856662	T	C	0.850198	1008
3	rs835647	C	T	0.850198	1008
3	rs9853147	C	G	0.111111	1008
3	rs835648	A	T	0.852183	1008
3	rs7648198	A	C	0.0833333	1008
3	rs835649	G	A	0.85119	1008
3	rs149412036	C	G	0.031746	1008
3	rs835637	A	T	0.906746	1008
3	rs835636	A	C	0.907738	1008
3	rs144941086	G	T	0.0178571	1008
3	rs835634	C	T	0.683532	1008
3	rs835633	T	C	0.685516	1008
3	rs835632	A	T	0.685516	1008
3	rs55871480	T	C	0.218254	1008
3	rs12054219	G	A	0.685516	1008
3	rs12054218	C	G	0.6875	1008
3	rs12054220	G	A	0.90377	1008
3	rs12054408	T	C	0.6875	1008
3	rs117361327	C	T	0.0327381	1008
3	rs16844325	C	G	0.68254	1008
3	rs16844326	G	C	0.6875	1008
3	rs12494558	C	G	0.686508	1008
3	rs35289288	C	T	0.685516	1008
3	rs1654904	T	C	0.686508	1008
3	rs187792039	C	T	0.046627	1008
3	rs1682333	G	A	0.685516	1008
3	rs1654925	A	G	0.686508	1008
3	rs2163896	G	A	0.686508	1008
3	rs73231985	A	G	0.217262	1008
3	rs1682357	G	A	0.6875	1008
3	rs1682356	T	C	0.6875	1008
3	rs1620455	A	G	0.90377	1008
3	rs111582443	C	T	0.217262	1008
3	rs73231988	G	A	0.217262	1008
3	rs73231989	T	A	0.217262	1008
3	rs1654924	A	G	0.90377	1008
3	rs1654923	A	T	0.686508	1008
3	rs117098566	G	A	0.0119048	1008
3	rs10935213	A	G	0.685516	1008
3	rs10935214	G	A	0.685516	1008
3	rs1097288	C	T	0.685516	1008
3	rs1682338	A	G	0.90377	1008
3	rs361246	G	A	0.685516	1008
3	rs361245	A	G	0.685516	1008
3	rs183121	C	T	0.90377	1008
3	rs361244	C	T	0.685516	1008
3	rs361243	C	T	0.685516	1008
3	rs361242	C	G	0.685516	1008
3	rs11711599	G	T	0.90377	1008
3	rs168635	T	C	0.686508	1008
3	rs361241	C	A	0.686508	1008
3	rs361240	T	G	0.90377	1008
3	rs75976	G	A	0.685516	1008
3	rs75977	C	A	0.686508	1008
3	rs361239	G	T	0.685516	1008
3	rs361238	T	G	0.90377	1008
3	rs11715838	C	T	0.217262	1008
3	rs361237	A	G	0.685516	1008
3	rs183120	A	G	0.90377	1008
3	rs747842	A	C	0.686508	1008
3	rs747843	G	C	0.686508	1008
3	rs835642	A	T	0.686508	1008
3	rs835641	G	T	0.6875	1008
3	rs16844362	T	C	0.686508	1008
3	rs361253	A	G	0.90377	1008
3	rs73232000	C	T	0.218254	1008
3	rs361252	C	T	0.685516	1008
3	rs361251	T	C	0.685516	1008
3	rs361250	C	A	0.685516	1008
3	rs835638	A	G	0.90377	1008
3	rs147004529	C	T	0.00992063	1008
3	rs361249	A	C	0.90377	1008
3	rs361248	G	A	0.684524	1008
3	rs1654926	G	A	0.686508	1008
3	rs1682337	C	T	0.683532	1008
3	rs171519	G	T	0.90377	1008
3	rs9845076	C	T	0.0952381	1008
3	rs361231	C	T	0.904762	1008
3	rs112895895	T	C	0.904762	1008
3	rs147500349	A	T	0.0188492	1008
3	rs111991922	A	T	0.904762	1008
3	rs835652	G	A	0.904762	1008
3	rs835651	T	C	0.904762	1008
3	rs9876131	G	A	0.0952381	1008
3	rs9875855	C	A	0.0952381	1008
3	rs12497483	C	T	0.0128968	1008
3	rs361232	G	C	0.904762	1008
3	rs76617922	C	T	0.146825	1008
3	rs361233	G	C	0.90377	1008
3	rs361234	T	C	0.90377	1008
3	rs361235	G	T	0.904762	1008
3	rs108858	C	T	0.904762	1008
3	rs13095028	T	G	0.905754	1008
3	rs13095034	T	A	0.905754	1008
3	rs74790569	C	T	0.234127	1008
3	rs2117008	T	C	0.906746	1008
3	rs1682361	G	C	0.905754	1008
3	rs112436165	G	A	0.146825	1008
3	rs77436547	C	T	0.146825	1008
3	rs1682362	G	A	0.905754	1008
3	rs1682363	C	T	0.905754	1008
3	rs1682366	C	T	0.905754	1008
3	rs999038	T	A	0.905754	1008
3	rs79821947	G	C	0.0138889	1008
3	rs1385306	C	G	0.905754	1008
3	rs1654900	A	G	0.905754	1008
3	rs79220195	C	T	0.146825	1008
3	rs1682365	A	G	0.905754	1008
3	rs1682364	G	C	0.905754	1008
3	rs1654901	A	G	0.905754	1008
3	rs55781515	C	T	0.905754	1008
3	rs73233511	C	T	0.177579	1008
3	rs835627	C	A	0.905754	1008
3	rs77447620	C	T	0.146825	1008
3	rs361227	A	G	0.905754	1008
3	rs78404485	T	A	0.0138889	1008
3	rs835628	T	C	0.905754	1008
3	rs361228	G	A	0.905754	1008
3	rs361229	A	C	0.905754	1008
3	rs181732	T	G	0.905754	1008
3	rs835629	T	C	0.905754	1008
3	rs835630	G	A	0.905754	1008
3	rs835631	A	C	0.905754	1008
3	rs9850024	G	A	0.094246	1008
3	rs7640951	G	A	0.094246	1008
3	rs9854795	G	C	0.094246	1008
3	rs9874615	T	C	0.094246	1008
3	rs150391596	T	G	0.00694444	1008
3	rs6439677	T	G	0.243056	1008
3	rs80084861	C	T	0.147817	1008
3	rs75298443	G	C	0.14881	1008
3	rs900947	A	T	0.241071	1008
3	rs900948	A	G	0.242063	1008
3	rs900949	T	G	0.242063	1008
3	rs900950	G	C	0.242063	1008
3	rs2086880	C	T	0.242063	1008
3	rs13099657	G	A	0.0753968	1008
3	rs9827066	T	C	0.242063	1008
3	rs4678278	T	G	0.242063	1008
3	rs146461012	G	A	0.0218254	1008
3	rs7646307	G	A	0.242063	1008
3	rs6802479	C	G	0.242063	1008
3	rs6766766	T	C	0.242063	1008
3	rs6766858	T	A	0.242063	1008
3	rs9817061	C	T	0.093254	1008
3	rs16844437	A	G	0.173611	1008
3	rs9869995	C	A	0.484127	1008
3	rs1470142	A	G	0.093254	1008
3	rs79072129	G	A	0.138889	1008
3	rs16844440	G	A	0.381944	1008
3	rs77705810	C	T	0.138889	1008
3	rs6439678	A	G	0.093254	1008
3	rs4678279	C	T	0.381944	1008
3	rs6764641	G	A	0.381944	1008
3	rs74820015	G	T	0.138889	1008
3	rs6777302	T	C	0.381944	1008
3	rs6777391	T	C	0.382937	1008
3	rs6764762	G	A	0.382937	1008
3	rs6764969	G	A	0.381944	1008
3	rs6439679	C	T	0.475198	1008
3	rs6767537	G	A	0.381944	1008
3	rs6767642	G	A	0.381944	1008
3	rs6780453	T	C	0.381944	1008
3	rs6780667	T	C	0.381944	1008
3	rs6792205	A	G	0.381944	1008
3	rs79392726	C	T	0.138889	1008
3	rs6768141	G	A	0.243056	1008
3	rs12488918	T	C	0.381944	1008
3	rs4678280	T	C	0.475198	1008
3	rs4678281	C	T	0.093254	1008
3	rs1992357	A	G	0.382937	1008
3	rs76017930	G	T	0.0267857	1008
3	rs12635287	A	G	0.382937	1008
3	rs12630035	G	A	0.382937	1008
3	rs12632749	T	A	0.382937	1008
3	rs12632781	T	C	0.382937	1008
3	rs8179952	G	T	0.244048	1008
3	rs7651736	G	A	0.475198	1008
3	rs6772642	T	C	0.613095	1008
3	rs9845921	T	G	0.299603	1008
3	rs1385304	A	G	0.252976	1008
3	rs6763000	C	G	0.156746	1008
3	rs80064776	T	C	0.134921	1008
3	rs192588841	A	G	0.0585317	1008
3	rs12489946	C	A	0.260913	1008
3	rs75023386	G	A	0.134921	1008
3	rs6439680	T	G	0.547619	1008
3	rs143247007	T	C	0.0257937	1008
3	rs10804646	G	A	0.234127	1008
3	rs894005	T	G	0.554563	1008
3	rs894004	A	G	0.514881	1008
3	rs1550507	A	G	0.250992	1008
3	rs1550506	C	T	0.248016	1008
3	rs78015909	G	T	0.152778	1008
3	rs1843200	C	A	0.0962302	1008
3	rs13083615	G	A	0.00793651	1008
3	rs17374749	G	A	0.0962302	1008
3	rs9877690	A	G	0.506944	1008
3	rs9840202	C	A	0.506944	1008
3	rs4260346	G	A	0.506944	1008
3	rs4678282	T	C	0.506944	1008
3	rs4678283	C	T	0.506944	1008
3	rs4678220	A	G	0.506944	1008
3	rs4678221	T	G	0.508929	1008
3	rs149687325	T	A	0.0178571	1008
3	rs4678222	A	G	0.258929	1008
3	rs6766709	A	T	0.507937	1008
3	rs73216943	T	C	0.248016	1008
3	rs6791533	G	A	0.507937	1008
3	rs6775490	C	T	0.507937	1008
3	rs7622879	G	A	0.507937	1008
3	rs78242833	T	A	0.150794	1008
3	rs9818478	A	G	0.162698	1008
3	rs9856620	G	A	0.161706	1008
3	rs28432358	C	T	0.0982143	1008
3	rs79532349	C	G	0.150794	1008
3	rs77893064	C	G	0.150794	1008
3	rs78789547	G	A	0.150794	1008
3	rs56667163	G	A	0.150794	1008
3	rs58726415	T	C	0.150794	1008
3	rs60820448	C	T	0.150794	1008
3	rs59967164	C	T	0.150794	1008
3	rs75461137	G	A	0.150794	1008
3	rs76119615	T	C	0.150794	1008
3	rs74489595	C	T	0.150794	1008
3	rs75415513	C	T	0.150794	1008
3	rs76234675	G	A	0.150794	1008
3	rs79029292	G	C	0.150794	1008
3	rs76965078	C	T	0.150794	1008
3	rs78075482	T	A	0.150794	1008
3	rs78283734	A	G	0.150794	1008
3	rs1017491	A	G	0.313492	1008
3	rs77849118	A	G	0.150794	1008
3	rs78674582	T	G	0.150794	1008
3	rs79379137	G	A	0.150794	1008
3	rs75257610	C	T	0.150794	1008
3	rs78931724	A	G	0.0287698	1008
3	rs12634877	C	T	0.150794	1008
3	rs12634911	G	T	0.150794	1008
3	rs62408924	G	C	0.249008	1008
3	rs56358622	C	T	0.249008	1008
3	rs78452368	G	A	0.150794	1008
3	rs75702319	A	C	0.150794	1008
3	rs76731705	T	G	0.150794	1008
3	rs79542380	C	T	0.150794	1008
3	rs113035960	A	G	0.150794	1008
3	rs75110435	C	G	0.151786	1008
3	rs76077501	A	G	0.150794	1008
3	rs77808167	T	C	0.150794	1008
3	rs75664687	C	A	0.150794	1008
3	rs79818394	A	G	0.150794	1008
3	rs74519954	A	T	0.150794	1008
3	rs112289288	C	T	0.150794	1008
3	rs74844442	C	T	0.0327381	1008
3	rs78237730	C	T	0.150794	1008
3	rs79223159	C	T	0.147817	1008
3	rs77259320	C	T	0.147817	1008
3	rs77448625	G	T	0.14881	1008
3	rs78411023	A	G	0.147817	1008
3	rs77069181	G	A	0.147817	1008
3	rs78337593	A	T	0.147817	1008
3	rs9870582	G	A	0.157738	1008
3	rs76541682	A	G	0.147817	1008
3	rs73864674	T	A	0.150794	1008
3	rs4678285	A	G	0.651786	1008
3	rs56127783	C	T	0.0972222	1008
3	rs6808049	T	G	0.15873	1008
3	rs6808051	T	C	0.15873	1008
3	rs55667633	G	A	0.0972222	1008
3	rs12496949	C	T	0.244048	1008
3	rs59812882	G	A	0.150794	1008
3	rs12633840	A	C	0.150794	1008
3	rs74971917	C	T	0.15377	1008
3	rs75751795	C	A	0.15377	1008
3	rs9882135	C	T	0.157738	1008
3	rs1484787	C	T	0.311508	1008
3	rs7428525	A	T	0.15377	1008
3	rs7646139	C	T	0.311508	1008
3	rs57586541	A	G	0.15377	1008
3	rs1470143	A	G	0.3125	1008
3	rs75250302	T	A	0.0168651	1008
3	rs6781928	A	C	0.3125	1008
3	rs1023765	G	A	0.3125	1008
3	rs6773448	T	C	0.15873	1008
3	rs73864685	T	C	0.154762	1008
3	rs9874836	G	A	0.15873	1008
3	rs59238900	T	C	0.154762	1008
3	rs7633692	A	G	0.65377	1008
3	rs116862841	T	C	0.0168651	1008
3	rs117968333	C	T	0.0396825	1008
3	rs79230837	T	C	0.154762	1008
3	rs7626738	T	C	0.257937	1008
3	rs7617535	C	T	0.65377	1008
3	rs112097322	C	T	0.0982143	1008
3	rs9841048	T	C	0.656746	1008
3	rs62408925	C	T	0.24504	1008
3	rs75296048	C	T	0.140873	1008
3	rs9826507	G	A	0.157738	1008
3	rs752924	C	T	0.140873	1008
3	rs752923	T	C	0.154762	1008
3	rs78732525	G	A	0.140873	1008
3	rs74708422	G	T	0.0287698	1008
3	rs10804647	G	A	0.656746	1008
3	rs9838513	T	C	0.300595	1008
3	rs9818918	G	T	0.299603	1008
3	rs9819250	C	A	0.157738	1008
3	rs17303046	A	G	0.0992063	1008
3	rs79821266	G	A	0.139881	1008
3	rs57251581	T	C	0.154762	1008
3	rs6790386	C	A	0.65377	1008
3	rs9289525	T	C	0.15873	1008
3	rs1351892	C	A	0.304563	1008
3	rs1866813	A	C	0.250992	1008
3	rs13098923	T	A	0.15873	1008
3	rs7627723	T	C	0.15873	1008
3	rs6769622	G	A	0.15873	1008
3	rs6439683	G	A	0.306548	1008
3	rs1484794	A	G	0.320437	1008
3	rs12330233	G	A	0.161706	1008
3	rs12330441	T	G	0.162698	1008
3	rs9822931	G	A	0.15873	1008
3	rs9843219	T	G	0.15873	1008
3	rs12634569	T	C	0.253968	1008
3	rs6806914	A	G	0.15873	1008
3	rs6807138	A	G	0.318452	1008
3	rs10935217	C	T	0.145833	1008
3	rs6802539	T	C	0.161706	1008
3	rs4678286	A	G	0.320437	1008
3	rs969329	A	G	0.320437	1008
3	rs969330	T	C	0.657738	1008
3	rs140741884	G	A	0.0188492	1008
3	rs3899122	C	T	0.30754	1008
3	rs6439685	G	T	0.305556	1008
3	rs6439686	C	A	0.305556	1008
3	rs56032689	G	A	0.0992063	1008
3	rs16844489	T	C	0.146825	1008
3	rs1484786	A	T	0.656746	1008
3	rs9843104	G	C	0.299603	1008
3	rs6795587	C	T	0.168651	1008
3	rs118030009	G	A	0.0565476	1008
3	rs114144565	G	A	0.0426587	1008
3	rs7643406	C	T	0.147817	1008
3	rs12636898	G	A	0.143849	1008
3	rs12636974	G	A	0.397817	1008
3	rs12489178	A	T	0.39881	1008
3	rs141989266	C	T	0.015873	1008
3	rs13320144	A	G	0.0922619	1008
3	rs9810065	C	A	0.174603	1008
3	rs56087415	C	G	0.150794	1008
3	rs35687749	G	C	0.40377	1008
3	rs6777338	A	G	0.40377	1008
3	rs12495584	G	C	0.250992	1008
3	rs117738326	G	T	0.015873	1008
3	rs7628560	T	C	0.661706	1008
3	rs62408931	A	G	0.149802	1008
3	rs7642062	A	G	0.149802	1008
3	rs118031416	C	T	0.015873	1008
3	rs3796180	C	T	0.399802	1008
3	rs1484792	G	A	0.174603	1008
3	rs1484791	G	C	0.268849	1008
3	rs12489735	C	T	0.249008	1008
3	rs1484790	G	A	0.175595	1008
3	rs6439687	C	T	0.264881	1008
3	rs1484789	G	A	0.415675	1008
3	rs7628202	T	C	0.147817	1008
3	rs140935605	G	A	0.0486111	1008
3	rs62408935	G	A	0.147817	1008
3	rs9855204	A	G	0.173611	1008
3	rs1484788	A	G	0.417659	1008
3	rs57278443	C	T	0.203373	1008
3	rs1837603	G	A	0.416667	1008
3	rs6783472	G	A	0.149802	1008
3	rs6439688	T	A	0.266865	1008
3	rs62408938	T	C	0.149802	1008
3	rs62408939	C	T	0.149802	1008
3	rs6788460	T	C	0.268849	1008
3	rs10935222	A	G	0.151786	1008
3	rs9812652	A	G	0.267857	1008
3	rs10935223	G	A	0.149802	1008
3	rs17309935	A	G	0.094246	1008
3	rs2053439	A	C	0.424603	1008
3	rs62408940	C	T	0.160714	1008
3	rs7614568	A	C	0.251984	1008
3	rs9881036	A	G	0.174603	1008
3	rs7636828	C	T	0.244048	1008
3	rs12629207	A	C	0.247024	1008
3	rs4361230	C	T	0.261905	1008
3	rs6795806	C	T	0.261905	1008
3	rs58332955	C	T	0.150794	1008
3	rs6799280	G	A	0.261905	1008
3	rs9820599	A	G	0.261905	1008
3	rs4678289	G	A	0.261905	1008
3	rs7646165	C	T	0.397817	1008
3	rs80282252	C	G	0.0267857	1008
3	rs11717069	G	A	0.0873016	1008
3	rs4678290	A	G	0.261905	1008
3	rs6778363	A	G	0.261905	1008
3	rs6802994	C	T	0.261905	1008
3	rs9826846	A	G	0.261905	1008
3	rs9865013	G	C	0.260913	1008
3	rs9831130	A	G	0.261905	1008
3	rs73216976	T	C	0.0882937	1008
3	rs61376276	C	T	0.150794	1008
3	rs4678291	G	A	0.0218254	1008
3	rs34286321	G	T	0.0873016	1008
3	rs4678292	C	T	0.174603	1008
3	rs12629126	G	A	0.407738	1008
3	rs4678226	T	G	0.671627	1008
3	rs4678293	C	A	0.671627	1008
3	rs62410472	G	C	0.405754	1008
3	rs1440699	C	T	0.404762	1008
3	rs10513021	C	T	0.405754	1008
3	rs6439689	A	C	0.260913	1008
3	rs1530211	G	A	0.259921	1008
3	rs1530212	A	C	0.259921	1008
3	rs1530213	C	T	0.259921	1008
3	rs1530214	C	T	0.259921	1008
3	rs2196959	G	A	0.259921	1008
3	rs58420600	C	T	0.405754	1008
3	rs6776357	T	G	0.260913	1008
3	rs6766177	C	T	0.259921	1008
3	rs6766461	G	A	0.260913	1008
3	rs6779192	T	A	0.260913	1008
3	rs6766318	C	A	0.668651	1008
3	rs6790752	A	C	0.260913	1008
3	rs13095852	C	T	0.260913	1008
3	rs13095888	A	G	0.260913	1008
3	rs13080243	T	C	0.260913	1008
3	rs13100239	A	T	0.260913	1008
3	rs13100520	C	T	0.260913	1008
3	rs7614143	C	T	0.405754	1008
3	rs55950024	A	G	0.405754	1008
3	rs55844250	C	T	0.405754	1008
3	rs55971688	T	C	0.405754	1008
3	rs55756671	T	C	0.405754	1008
3	rs58351965	A	G	0.405754	1008
3	rs13063732	C	A	0.666667	1008
3	rs79361469	T	C	0.25496	1008
3	rs13063916	A	T	0.578373	1008
3	rs13064358	G	A	0.172619	1008
3	rs192809933	A	G	0.0218254	1008
3	rs73216987	A	T	0.405754	1008
3	rs73216988	G	T	0.405754	1008
3	rs75038431	T	G	0.145833	1008
3	rs7624425	T	C	0.405754	1008
3	rs13083219	A	C	0.173611	1008
3	rs7612877	C	T	0.405754	1008
3	rs7634815	A	G	0.405754	1008
3	rs7624691	T	C	0.578373	1008
3	rs73216990	C	A	0.405754	1008
3	rs73216991	A	G	0.405754	1008
3	rs62410478	T	C	0.405754	1008
3	rs73216993	C	T	0.405754	1008
3	rs62410479	C	A	0.405754	1008
3	rs62410480	T	C	0.405754	1008
3	rs67426405	A	G	0.261905	1008
3	rs57859055	G	A	0.405754	1008
3	rs57640393	A	G	0.405754	1008
3	rs1440698	A	G	0.0882937	1008
3	rs16844526	A	G	0.405754	1008
3	rs13068632	A	T	0.172619	1008
3	rs12486951	G	C	0.405754	1008
3	rs12487636	G	A	0.405754	1008
3	rs12494008	A	G	0.405754	1008
3	rs12487676	G	A	0.405754	1008
3	rs12487686	C	T	0.405754	1008
3	rs10935224	A	G	0.405754	1008
3	rs10935225	A	T	0.405754	1008
3	rs11917260	G	A	0.173611	1008
3	rs149521926	G	A	0.0198413	1008
3	rs62410483	G	A	0.399802	1008
3	rs12631068	C	T	0.405754	1008
3	rs16844544	A	G	0.405754	1008
3	rs11708831	G	A	0.0922619	1008
3	rs62410484	A	G	0.405754	1008
3	rs16844548	T	C	0.405754	1008
3	rs62410485	C	T	0.405754	1008
3	rs62410486	A	T	0.405754	1008
3	rs7647718	A	G	0.0882937	1008
3	rs10513032	A	T	0.405754	1008
3	rs10935226	C	T	0.405754	1008
3	rs10513031	T	C	0.405754	1008
3	rs73217000	G	T	0.0882937	1008
3	rs55953903	C	T	0.150794	1008
3	rs12637795	A	G	0.405754	1008
3	rs9833382	C	G	0.173611	1008
3	rs74920171	T	C	0.0734127	1008
3	rs12635419	T	C	0.405754	1008
3	rs12489623	G	A	0.405754	1008
3	rs12489637	C	T	0.405754	1008
3	rs9858593	T	C	0.667659	1008
3	rs77627898	G	A	0.0734127	1008
3	rs1899207	G	A	0.0892857	1008
3	rs55943218	G	A	0.150794	1008
3	rs62410489	C	T	0.150794	1008
3	rs4678294	G	T	0.667659	1008
3	rs11720901	A	C	0.0882937	1008
3	rs62410490	A	G	0.405754	1008
3	rs62410491	G	A	0.405754	1008
3	rs73219004	T	C	0.405754	1008
3	rs73219006	T	A	0.405754	1008
3	rs150754743	A	T	0.405754	1008
3	rs149470741	C	T	0.405754	1008
3	rs56230972	T	C	0.406746	1008
3	rs16844557	C	G	0.405754	1008
3	rs35716370	T	C	0.405754	1008
3	rs35036213	G	A	0.405754	1008
3	rs58784361	C	A	0.405754	1008
3	rs60743604	A	G	0.405754	1008
3	rs35800092	C	T	0.404762	1008
3	rs12494014	G	A	0.40377	1008
3	rs12487502	A	G	0.40377	1008
3	rs76070739	A	G	0.015873	1008
3	rs12485379	T	C	0.253968	1008
3	rs12494928	G	A	0.405754	1008
3	rs12485382	T	G	0.405754	1008
3	rs16844561	T	C	0.405754	1008
3	rs55686457	G	A	0.405754	1008
3	rs34731330	A	C	0.405754	1008
3	rs34989106	C	T	0.405754	1008
3	rs150514121	T	C	0.405754	1008
3	rs138463608	G	A	0.405754	1008
3	rs35192343	A	G	0.405754	1008
3	rs6764011	A	G	0.405754	1008
3	rs34937500	C	T	0.406746	1008
3	rs2053438	A	G	0.668651	1008
3	rs6788840	C	T	0.406746	1008
3	rs1899206	A	T	0.255952	1008
3	rs1440697	A	G	0.668651	1008
3	rs73219012	A	T	0.406746	1008
3	rs73219013	C	G	0.406746	1008
3	rs73219016	G	T	0.00297619	1008
3	rs12485611	A	T	0.406746	1008
3	rs12492170	G	A	0.406746	1008
3	rs1371907	G	A	0.668651	1008
3	rs12486422	A	C	0.406746	1008
3	rs10513030	T	A	0.150794	1008
3	rs12497087	T	C	0.406746	1008
3	rs12493687	C	G	0.406746	1008
3	rs12493758	G	A	0.406746	1008
3	rs7643428	C	A	0.262897	1008
3	rs67666416	T	G	0.0882937	1008
3	rs10935227	A	G	0.406746	1008
3	rs10935228	A	G	0.412698	1008
3	rs141501697	G	A	0.0128968	1008
3	rs10935229	G	C	0.409722	1008
3	rs77976651	G	A	0.25496	1008
3	rs16844587	A	T	0.253968	1008
3	rs80249335	G	A	0.18254	1008
3	rs7626849	A	G	0.191468	1008
3	rs6439690	T	C	0.681548	1008
3	rs58447831	C	T	0.249008	1008
3	rs2196958	T	G	0.660714	1008
3	rs9289530	C	A	0.659722	1008
3	rs75088643	C	T	0.253968	1008
3	rs1371906	G	A	0.40377	1008
3	rs149424439	C	G	0.0128968	1008
3	rs11707198	G	A	0.34623	1008
3	rs6768820	T	C	0.175595	1008
3	rs9830729	A	C	0.52381	1008
3	rs62410518	G	A	0.117063	1008
3	rs9872887	C	T	0.519841	1008
3	rs962224	G	A	0.519841	1008
3	rs76942545	A	G	0.031746	1008
3	rs62410521	G	A	0.117063	1008
3	rs9867244	A	G	0.175595	1008
3	rs967950	G	A	0.637897	1008
3	rs967949	A	G	0.637897	1008
3	rs10935230	C	T	0.34623	1008
3	rs9839965	C	T	0.519841	1008
3	rs144918306	G	A	0.030754	1008
3	rs13068766	C	T	0.174603	1008
3	rs187461478	A	T	0.0188492	1008
3	rs62410523	A	G	0.117063	1008
3	rs62410524	C	T	0.117063	1008
3	rs62410525	G	A	0.117063	1008
```
