## Supplementary material for "Characterization of shared and ancestry-specific signals driving complex traits using multi-ancestry fine-mapping": s2_ref.bim

```
3	rs148686789	0	135533160	C	T
3	rs184443266	0	135536542	T	A
3	rs78102211	0	135537393	G	A
3	rs6439598	0	135540384	C	T
3	rs149695695	0	135540487	T	C
3	rs144151687	0	135546221	A	G
3	rs145530432	0	135547555	C	A
3	rs186879317	0	135547745	A	T
3	rs142461821	0	135551192	G	A
3	rs142268960	0	135555274	C	T
3	rs141086369	0	135556156	A	C
3	rs79966332	0	135556316	A	G
3	rs35997531	0	135557915	C	A
3	rs75440705	0	135561049	C	T
3	rs150823204	0	135562452	A	G
3	rs117838199	0	135563527	A	G
3	rs76724796	0	135565453	T	C
3	rs13099318	0	135569317	T	C
3	rs140532525	0	135572043	C	T
3	rs6763096	0	135577028	G	A
3	rs79316646	0	135578055	G	A
3	rs1519260	0	135580066	C	T
3	rs192474242	0	135580851	G	A
3	rs78825102	0	135585457	G	A
3	rs1850757	0	135586552	A	G
3	rs142298083	0	135590253	A	T
3	rs149715671	0	135591480	C	A
3	rs75892705	0	135592073	C	T
3	rs141967166	0	135592839	C	T
3	rs192916073	0	135603723	T	C
3	rs10512975	0	135604118	C	T
3	rs75874934	0	135605893	A	G
3	rs6439600	0	135606696	T	C
3	rs6772366	0	135607701	C	T
3	rs6772454	0	135607768	C	T
3	rs61790459	0	135608168	A	C
3	rs13074773	0	135609010	G	T
3	rs13075467	0	135609551	C	T
3	rs80179684	0	135614508	A	G
3	rs16843447	0	135618005	T	C
3	rs1356664	0	135619585	G	T
3	rs144942848	0	135621196	G	A
3	rs1014312	0	135621417	G	C
3	rs1401545	0	135622481	T	C
3	rs6803679	0	135623469	T	C
3	rs9819988	0	135624570	T	C
3	rs9837855	0	135624822	A	T
3	rs9852406	0	135625498	C	T
3	rs6773469	0	135625723	A	T
3	rs9876837	0	135625958	T	C
3	rs6802139	0	135627433	C	T
3	rs55678980	0	135630218	C	T
3	rs183428091	0	135633363	A	C
3	rs13322891	0	135633525	A	T
3	rs9824558	0	135634029	G	A
3	rs7609938	0	135634917	G	A
3	rs78297270	0	135635232	C	T
3	rs9877722	0	135635468	G	C
3	rs1040245	0	135636373	C	A
3	rs9813082	0	135637457	G	A
3	rs56308637	0	135639648	C	T
3	rs6779603	0	135639955	G	A
3	rs9829329	0	135640660	G	C
3	rs9829476	0	135640756	G	A
3	rs9870581	0	135640854	A	G
3	rs9833799	0	135641167	G	A
3	rs9833699	0	135641284	C	T
3	rs9834624	0	135641694	G	A
3	rs9854494	0	135641822	T	C
3	rs9875948	0	135641904	A	G
3	rs9839259	0	135642337	G	C
3	rs16843509	0	135642504	T	C
3	rs13434196	0	135643303	T	C
3	rs9844478	0	135643315	C	T
3	rs9864656	0	135643538	T	C
3	rs9864775	0	135643568	T	C
3	rs9849088	0	135643902	C	T
3	rs56807950	0	135644373	C	T
3	rs59063369	0	135644478	A	G
3	rs4718	0	135644807	C	G
3	rs870812	0	135647067	G	A
3	rs908825	0	135647537	G	A
3	rs1568349	0	135648221	T	C
3	rs1568350	0	135648685	T	C
3	rs10512981	0	135649310	A	G
3	rs7640153	0	135650060	C	A
3	rs140995763	0	135650259	C	A
3	rs7638129	0	135650641	T	C
3	rs7626676	0	135650750	G	A
3	rs2204259	0	135653272	T	C
3	rs151198579	0	135654331	C	T
3	rs66544356	0	135654467	A	G
3	rs28855968	0	135654945	G	C
3	rs28875187	0	135655008	C	T
3	rs9814505	0	135655505	A	C
3	rs9818786	0	135655901	A	C
3	rs9819060	0	135656050	A	G
3	rs9877191	0	135656267	T	C
3	rs9857579	0	135656496	C	T
3	rs9819707	0	135656506	A	C
3	rs9820057	0	135656738	A	G
3	rs9858063	0	135656780	C	G
3	rs144049318	0	135657087	G	A
3	rs7623721	0	135657414	A	G
3	rs191390452	0	135657472	A	G
3	rs7648146	0	135657510	C	T
3	rs188934176	0	135657765	A	G
3	rs34485548	0	135658315	C	G
3	rs66626713	0	135658994	G	A
3	rs12330820	0	135659385	G	A
3	rs35896773	0	135659566	A	G
3	rs7625040	0	135662465	A	C
3	rs28570106	0	135663296	A	T
3	rs9819440	0	135663482	C	T
3	rs9820189	0	135663785	G	A
3	rs116992639	0	135663850	C	T
3	rs192808242	0	135664958	C	T
3	rs28453905	0	135665019	T	C
3	rs2009002	0	135665992	C	G
3	rs117394052	0	135666343	A	G
3	rs12330384	0	135667754	T	C
3	rs2400648	0	135667961	G	A
3	rs1403769	0	135668348	A	G
3	rs1403767	0	135668716	G	A
3	rs1403766	0	135668836	C	T
3	rs12630389	0	135668839	G	A
3	rs9289501	0	135669219	T	C
3	rs9289502	0	135669311	G	A
3	rs16843560	0	135669685	G	A
3	rs13317459	0	135670056	C	T
3	rs13081105	0	135670572	A	G
3	rs10212530	0	135671417	A	G
3	rs10212532	0	135671534	A	G
3	rs10212558	0	135671866	A	C
3	rs35188750	0	135672088	G	C
3	rs28430744	0	135672820	G	A
3	rs77764833	0	135673120	T	C
3	rs1113211	0	135673477	T	A
3	rs79552752	0	135674727	C	T
3	rs9846137	0	135674932	T	C
3	rs9826806	0	135675190	G	C
3	rs9864514	0	135675487	A	G
3	rs9851361	0	135675872	T	C
3	rs12637541	0	135675968	A	T
3	rs13084404	0	135676132	A	G
3	rs142329261	0	135676474	G	A
3	rs139390971	0	135676774	C	T
3	rs13097172	0	135678267	C	T
3	rs1403770	0	135678625	A	G
3	rs35097316	0	135678726	G	A
3	rs9868246	0	135679545	T	C
3	rs6439603	0	135679783	G	A
3	rs13072596	0	135681531	A	G
3	rs9883808	0	135682214	T	C
3	rs71336046	0	135682756	T	G
3	rs184442184	0	135684459	G	T
3	rs112781244	0	135685290	T	C
3	rs1523599	0	135686355	T	G
3	rs1523598	0	135686534	C	T
3	rs9862743	0	135687292	G	A
3	rs9862763	0	135687341	G	A
3	rs9868239	0	135688453	G	A
3	rs139804685	0	135689686	G	T
3	rs79260524	0	135690520	A	G
3	rs13075579	0	135690784	T	C
3	rs13100235	0	135691004	A	G
3	rs75557093	0	135691304	C	A
3	rs9834104	0	135692561	T	C
3	rs28449384	0	135693191	A	T
3	rs6807242	0	135693943	G	A
3	rs9862264	0	135694496	A	G
3	rs6810223	0	135694504	G	T
3	rs9825239	0	135694771	C	T
3	rs7621396	0	135695018	T	C
3	rs17196987	0	135697373	G	A
3	rs7641070	0	135698129	A	G
3	rs57594457	0	135698153	G	A
3	rs60070757	0	135698195	A	G
3	rs7625177	0	135699877	C	T
3	rs6439605	0	135702645	C	T
3	rs9843725	0	135702865	G	A
3	rs6770366	0	135703656	T	A
3	rs117666986	0	135706780	A	G
3	rs9848322	0	135707156	A	G
3	rs35257855	0	135707761	T	C
3	rs9853577	0	135708147	A	G
3	rs9836374	0	135708448	T	C
3	rs141342692	0	135708534	C	T
3	rs34311570	0	135708982	G	A
3	rs17250445	0	135709103	C	T
3	rs13078865	0	135709995	G	T
3	rs9864247	0	135710176	A	G
3	rs9827662	0	135710841	C	A
3	rs185631409	0	135712441	G	A
3	rs150008070	0	135712501	T	C
3	rs13097946	0	135713622	C	A
3	rs13098245	0	135713634	G	A
3	rs16843611	0	135713755	C	G
3	rs6786769	0	135713769	T	C
3	rs80001060	0	135713972	T	C
3	rs6774289	0	135714105	G	T
3	rs6439609	0	135715022	T	G
3	rs6439610	0	135715322	G	A
3	rs13325914	0	135717217	A	G
3	rs184281334	0	135719057	A	G
3	rs9846554	0	135719235	C	T
3	rs9808979	0	135719298	A	G
3	rs4678432	0	135720241	T	C
3	rs9814557	0	135720540	A	G
3	rs9872542	0	135720673	T	C
3	rs6779903	0	135720851	G	T
3	rs141649812	0	135722253	C	T
3	rs17197552	0	135722264	A	G
3	rs115346210	0	135722668	T	A
3	rs4678434	0	135722767	G	A
3	rs4678435	0	135723131	G	A
3	rs74552439	0	135724149	A	G
3	rs10935175	0	135724461	C	T
3	rs34522617	0	135724841	T	G
3	rs6775778	0	135726679	A	G
3	rs34409306	0	135729548	G	A
3	rs146899942	0	135730824	C	T
3	rs35532770	0	135730912	T	C
3	rs6809006	0	135731240	T	C
3	rs6771997	0	135731314	A	G
3	rs116964378	0	135731560	C	G
3	rs6439614	0	135732909	G	A
3	rs7433567	0	135733617	G	A
3	rs6439615	0	135733797	A	G
3	rs7427833	0	135733833	T	C
3	rs7433592	0	135733906	C	T
3	rs13097267	0	135734165	T	A
3	rs4331626	0	135734592	A	C
3	rs9842840	0	135736222	A	C
3	rs1357539	0	135736699	G	T
3	rs9289503	0	135739341	C	T
3	rs1523597	0	135739722	C	T
3	rs1523596	0	135739807	C	T
3	rs1523595	0	135740147	C	A
3	rs4073308	0	135740469	G	A
3	rs9852169	0	135741367	T	C
3	rs2177407	0	135741565	A	G
3	rs1523594	0	135742367	A	G
3	rs138847594	0	135742531	A	G
3	rs6439618	0	135743441	A	G
3	rs13316798	0	135744872	C	G
3	rs16843645	0	135745911	G	A
3	rs145086342	0	135746476	C	T
3	rs183112524	0	135748329	G	C
3	rs56748703	0	135748336	G	A
3	rs145230206	0	135749644	G	A
3	rs9856799	0	135750913	G	A
3	rs9877082	0	135751336	T	C
3	rs9862777	0	135752319	G	T
3	rs145780499	0	135753343	G	A
3	rs6796869	0	135755549	G	A
3	rs1523600	0	135755987	G	A
3	rs79438247	0	135756358	G	A
3	rs1523593	0	135758709	G	A
3	rs6807058	0	135758869	C	T
3	rs6807565	0	135759246	G	A
3	rs6771224	0	135760734	A	G
3	rs7643661	0	135761898	G	T
3	rs7621331	0	135761927	A	G
3	rs7621425	0	135762017	A	G
3	rs200328328	0	135762069	A	G
3	rs9812561	0	135762510	C	T
3	rs7650079	0	135764245	C	T
3	rs9875328	0	135765190	G	A
3	rs9837355	0	135765309	A	G
3	rs141055138	0	135766002	C	T
3	rs9880721	0	135766164	G	A
3	rs9842864	0	135766339	A	G
3	rs141832029	0	135767387	G	A
3	rs144681011	0	135767557	G	A
3	rs67039922	0	135768232	T	A
3	rs75199015	0	135768732	A	C
3	rs4075999	0	135768771	C	T
3	rs80259462	0	135768961	A	G
3	rs13072433	0	135769006	G	A
3	rs13072782	0	135769210	G	A
3	rs6775261	0	135769397	C	T
3	rs13072690	0	135769410	A	G
3	rs2140450	0	135769746	T	C
3	rs13059064	0	135770384	T	C
3	rs9852009	0	135771387	T	C
3	rs73222222	0	135771725	A	G
3	rs13065499	0	135771730	T	C
3	rs7625607	0	135771852	T	G
3	rs55873361	0	135771903	T	C
3	rs9836758	0	135772078	C	T
3	rs77560664	0	135772308	C	T
3	rs13097176	0	135773227	G	A
3	rs34767379	0	135773326	C	T
3	rs28576629	0	135773661	G	T
3	rs12633805	0	135773768	C	T
3	rs3946444	0	135774219	T	C
3	rs36039354	0	135774361	G	A
3	rs7635621	0	135775458	T	G
3	rs56152207	0	135775504	C	T
3	rs9682712	0	135775510	A	G
3	rs148120084	0	135775750	G	A
3	rs2400649	0	135776528	A	C
3	rs12632791	0	135777518	G	A
3	rs7610302	0	135777570	A	G
3	rs4678224	0	135778382	T	C
3	rs4678288	0	135778633	A	G
3	rs61791712	0	135779348	C	T
3	rs9758578	0	135780722	T	A
3	rs534045733	0	135780773	A	G
3	rs35946332	0	135781105	C	T
3	rs7628848	0	135781940	G	A
3	rs185953527	0	135783103	C	T
3	rs13082684	0	135783166	G	A
3	rs940229	0	135784478	G	A
3	rs117293820	0	135784799	A	T
3	rs6439622	0	135784877	T	A
3	rs6771950	0	135785468	A	G
3	rs10049233	0	135785469	G	A
3	rs10048942	0	135785491	A	G
3	rs34447526	0	135785582	C	G
3	rs117738060	0	135785679	A	G
3	rs13069408	0	135786758	A	G
3	rs6439623	0	135787529	C	A
3	rs6439624	0	135787586	A	G
3	rs6803786	0	135787996	C	A
3	rs13092707	0	135789956	G	A
3	rs35773450	0	135790885	C	T
3	rs34683314	0	135791069	T	C
3	rs13079037	0	135791382	T	C
3	rs78431341	0	135791563	A	G
3	rs6799517	0	135792010	C	A
3	rs35264626	0	135792313	A	C
3	rs28509770	0	135793657	C	G
3	rs76863118	0	135794076	G	T
3	rs34706807	0	135795889	C	T
3	rs1403763	0	135796240	C	G
3	rs74439119	0	135796788	C	T
3	rs145124500	0	135797319	G	T
3	rs34894639	0	135798658	C	T
3	rs6774621	0	135798730	G	C
3	rs6787409	0	135798738	T	C
3	rs189639134	0	135800375	T	G
3	rs34330586	0	135800409	A	T
3	rs6774226	0	135802156	A	G
3	rs6799056	0	135802350	C	T
3	rs137947429	0	135802965	G	A
3	rs114127884	0	135804289	G	A
3	rs61791721	0	135804550	T	A
3	rs3772390	0	135806811	A	G
3	rs143384260	0	135806904	T	A
3	rs79714913	0	135807024	G	A
3	rs143177131	0	135807299	A	G
3	rs148674227	0	135809923	A	G
3	rs79117371	0	135811292	G	C
3	rs4678322	0	135812523	G	T
3	rs79722040	0	135812664	A	G
3	rs116304350	0	135812973	A	G
3	rs112764208	0	135813520	A	G
3	rs1278493	0	135814009	G	A
3	rs78062342	0	135814595	C	G
3	rs151122167	0	135815283	T	C
3	rs141025141	0	135815298	T	C
3	rs78230039	0	135816170	A	G
3	rs138196262	0	135816469	A	G
3	rs16843694	0	135817489	C	T
3	rs146023323	0	135817541	A	G
3	rs113377621	0	135819436	A	G
3	rs9870122	0	135820265	T	G
3	rs76670624	0	135820662	G	A
3	rs77821753	0	135822421	T	C
3	rs10512987	0	135823077	C	T
3	rs150717970	0	135823733	A	G
3	rs188232943	0	135824757	G	A
3	rs67109185	0	135827392	G	A
3	rs78273466	0	135827667	A	G
3	rs141639844	0	135828162	T	C
3	rs150896152	0	135828257	A	G
3	rs9875207	0	135830138	G	C
3	rs9837224	0	135830227	A	G
3	rs117906802	0	135832919	A	T
3	rs4678361	0	135833005	A	G
3	rs6784219	0	135834842	A	G
3	rs138259551	0	135837773	G	T
3	rs13088093	0	135838598	T	G
3	rs190193035	0	135839134	A	T
3	rs9840812	0	135843162	C	T
3	rs12695644	0	135844938	C	T
3	rs112316893	0	135845705	C	A
3	rs113346874	0	135846911	T	G
3	rs181442346	0	135847702	A	G
3	rs4431046	0	135849123	A	C
3	rs111799043	0	135849634	A	G
3	rs147769424	0	135849860	T	G
3	rs10935177	0	135851077	A	C
3	rs189741594	0	135851600	C	A
3	rs138134077	0	135852048	T	C
3	rs186989930	0	135852630	A	T
3	rs139590288	0	135853142	T	C
3	rs77969236	0	135853426	A	T
3	rs149008085	0	135854007	G	A
3	rs375971434	0	135854671	T	C
3	rs6771253	0	135855850	A	G
3	rs549251287	0	135856411	G	T
3	rs143204657	0	135856442	A	G
3	rs6799503	0	135856837	G	T
3	rs150055703	0	135857761	C	T
3	rs113242606	0	135858396	A	G
3	rs192141978	0	135859539	G	A
3	rs113053506	0	135859712	G	A
3	rs79386029	0	135859833	C	T
3	rs75594273	0	135861499	C	T
3	rs146844070	0	135862707	T	C
3	rs149811665	0	135866499	T	C
3	rs145705654	0	135866572	C	A
3	rs76302509	0	135868869	G	A
3	rs7372313	0	135872958	G	C
3	rs113021516	0	135874294	G	C
3	rs149407671	0	135875345	T	C
3	rs9865841	0	135876125	A	G
3	rs13081671	0	135876549	C	T
3	rs57091877	0	135879317	T	C
3	rs9647335	0	135880410	A	T
3	rs149004013	0	135881379	G	A
3	rs35352346	0	135881488	G	A
3	rs143395594	0	135884157	T	C
3	rs75439229	0	135886948	T	C
3	rs73222236	0	135888642	A	G
3	rs183429350	0	135889478	G	A
3	rs147350312	0	135890933	G	A
3	rs190513050	0	135891564	A	G
3	rs200716776	0	135894180	C	T
3	rs182600219	0	135897359	T	C
3	rs558770868	0	135897597	G	A
3	rs146317975	0	135897805	T	C
3	rs139304791	0	135897854	A	G
3	rs191548579	0	135898224	T	C
3	rs6439629	0	135901270	G	A
3	rs192742908	0	135902346	C	T
3	rs115976517	0	135902903	A	T
3	rs61791757	0	135905325	G	A
3	rs6786532	0	135905747	A	G
3	rs117487848	0	135906973	C	A
3	rs6779146	0	135907213	T	C
3	rs182296710	0	135910192	C	T
3	rs117785690	0	135910440	G	A
3	rs7349597	0	135911172	C	T
3	rs117922011	0	135913398	G	A
3	rs9845457	0	135914476	G	A
3	rs149266355	0	135915305	C	G
3	rs190800300	0	135917135	G	T
3	rs12489403	0	135917626	C	G
3	rs61789561	0	135917627	G	A
3	rs143566032	0	135919375	T	G
3	rs141242828	0	135920843	T	C
3	rs1154988	0	135925191	T	A
3	rs645040	0	135926622	G	T
3	rs12496297	0	135929967	G	A
3	rs9873767	0	135930406	C	T
3	rs149807135	0	135930923	C	T
3	rs190391944	0	135931249	G	A
3	rs3905668	0	135931586	A	G
3	rs687339	0	135932359	C	T
3	rs78422559	0	135932922	T	C
3	rs1279831	0	135933264	A	G
3	rs145848548	0	135933508	G	A
3	rs642075	0	135933899	G	A
3	rs187292868	0	135934197	C	T
3	rs140606914	0	135934860	G	A
3	rs144544228	0	135935439	A	G
3	rs143482152	0	135935903	T	A
3	rs150957598	0	135935914	C	T
3	rs525773	0	135936453	G	A
3	rs118062791	0	135937370	G	A
3	rs140747435	0	135937801	A	G
3	rs116813069	0	135937806	T	C
3	rs9813054	0	135938466	C	T
3	rs113946361	0	135939426	C	T
3	rs668437	0	135941739	G	A
3	rs634559	0	135941764	A	G
3	rs74217340	0	135942091	G	A
3	rs117658273	0	135942605	A	G
3	rs1698982	0	135943021	G	A
3	rs582536	0	135943200	G	A
3	rs117553871	0	135943298	C	T
3	rs653995	0	135943350	G	A
3	rs371001424	0	135943874	A	C
3	rs145407865	0	135943962	C	T
3	rs375710063	0	135944127	T	C
3	rs372756791	0	135945306	G	T
3	rs200859245	0	135946862	A	G
3	rs201929270	0	135947359	A	G
3	rs863930	0	135949737	T	G
3	rs838199	0	135950090	T	C
3	rs511154	0	135950921	A	G
3	rs668485	0	135951009	A	G
3	rs632251	0	135951491	G	A
3	rs147921767	0	135951896	A	G
3	rs149176084	0	135952835	G	A
3	rs661739	0	135953476	C	T
3	rs590198	0	135953729	G	A
3	rs1153870	0	135954150	A	T
3	rs1153871	0	135954599	T	C
3	rs117710550	0	135954747	C	T
3	rs117933217	0	135954765	A	G
3	rs117318585	0	135954874	G	C
3	rs61789601	0	135954979	C	T
3	rs895894	0	135955443	G	A
3	rs895893	0	135955604	C	T
3	rs1153872	0	135955800	G	A
3	rs3957816	0	135955852	G	A
3	rs684773	0	135956305	A	C
3	rs561307	0	135960485	C	T
3	rs534944	0	135961031	T	G
3	rs1278719	0	135961569	G	A
3	rs117162155	0	135962944	A	G
3	rs144321066	0	135963931	C	T
3	rs145177939	0	135964675	T	C
3	rs148723737	0	135965169	T	C
3	rs118068054	0	135965601	G	T
3	rs151225020	0	135965787	A	G
3	rs141482477	0	135965852	C	T
3	rs523118	0	135965888	T	G
3	rs74968242	0	135966707	C	T
3	rs80347188	0	135967485	A	C
3	rs142833716	0	135968233	T	G
3	rs116886712	0	135968432	C	T
3	rs3755636	0	135968828	G	C
3	rs139744249	0	135969455	T	A
3	rs77598352	0	135969601	T	C
3	rs548288	0	135969755	T	C
3	rs142088909	0	135969759	A	G
3	rs118109248	0	135970198	G	A
3	rs137896205	0	135970488	A	G
3	rs149617577	0	135971280	A	G
3	rs141483983	0	135971857	G	T
3	rs72493178	0	135972597	C	T
3	rs148844014	0	135973050	C	A
3	rs138475581	0	135973918	A	G
3	rs2305265	0	135974611	C	T
3	rs16843829	0	135975496	T	C
3	rs150766725	0	135977009	A	G
3	rs632016	0	135977040	G	A
3	rs139154531	0	135977177	C	T
3	rs149896853	0	135977324	G	T
3	rs117604575	0	135978029	C	T
3	rs76931214	0	135978312	G	A
3	rs111474141	0	135978625	C	T
3	rs113629197	0	135978655	A	T
3	rs112798704	0	135978873	T	C
3	rs117164248	0	135979684	C	T
3	rs117447517	0	135979686	A	T
3	rs589092	0	135979698	A	G
3	rs75951527	0	135980191	C	T
3	rs77873185	0	135980478	C	T
3	rs2290131	0	135980673	C	T
3	rs112879291	0	135981698	C	T
3	rs73222262	0	135982417	A	C
3	rs117752803	0	135982581	C	T
3	rs9826146	0	135983089	A	G
3	rs111731062	0	135983797	G	A
3	rs191022160	0	135983863	C	T
3	rs146577064	0	135984135	T	C
3	rs28812220	0	135984966	A	G
3	rs606725	0	135986087	A	G
3	rs9872326	0	135986544	T	G
3	rs112452404	0	135986560	C	T
3	rs4678428	0	135988412	G	A
3	rs113486097	0	135988505	A	T
3	rs140168899	0	135988543	C	T
3	rs145698008	0	135988664	C	T
3	rs111233284	0	135988775	C	G
3	rs576771	0	135989292	C	T
3	rs143645462	0	135989695	A	G
3	rs74599702	0	135990531	T	G
3	rs79807118	0	135991442	T	A
3	rs12488721	0	135992645	T	C
3	rs684195	0	135993599	A	C
3	rs111762753	0	135993783	T	G
3	rs650505	0	135994043	G	C
3	rs78385303	0	135994111	G	A
3	rs665200	0	135995016	T	C
3	rs77502650	0	135995041	C	A
3	rs148565706	0	135995492	A	G
3	rs117861403	0	135995606	C	T
3	rs117338795	0	135995915	C	G
3	rs112832757	0	135996397	G	A
3	rs1279949	0	135996870	T	A
3	rs77958117	0	135997596	A	G
3	rs7628146	0	135998453	T	G
3	rs6796523	0	135998521	A	T
3	rs368317292	0	135998659	A	G
3	rs74934894	0	136000349	A	G
3	rs78416719	0	136000659	G	C
3	rs570621	0	136000743	A	G
3	rs9843801	0	136000746	T	C
3	rs117660274	0	136003696	A	G
3	rs113321614	0	136004305	A	G
3	rs1153877	0	136004925	C	T
3	rs80007343	0	136005626	G	A
3	rs7653249	0	136005792	C	G
3	rs142121328	0	136005902	C	T
3	rs112819890	0	136006028	G	A
3	rs1279840	0	136006576	T	C
3	rs1279425	0	136006984	T	C
3	rs116921148	0	136007223	T	A
3	rs9843348	0	136007257	A	G
3	rs1279424	0	136007333	A	G
3	rs147470163	0	136008361	A	T
3	rs9848883	0	136008432	A	G
3	rs79778387	0	136008910	A	C
3	rs12330635	0	136009590	A	G
3	rs77890743	0	136011072	T	A
3	rs16843892	0	136011835	C	A
3	rs74654481	0	136011851	T	C
3	rs112185482	0	136012393	T	C
3	rs147032635	0	136012917	C	T
3	rs113470503	0	136013562	C	T
3	rs76677545	0	136015133	A	G
3	rs78266740	0	136016336	T	A
3	rs113471858	0	136017155	G	T
3	rs148307684	0	136018720	G	A
3	rs78769135	0	136018994	A	G
3	rs55797013	0	136019204	A	C
3	rs3732521	0	136020158	G	A
3	rs3732520	0	136020295	T	C
3	rs1711171	0	136020541	T	C
3	rs149802224	0	136020611	T	C
3	rs1711170	0	136020975	A	C
3	rs34153877	0	136021052	C	A
3	rs75952291	0	136021080	G	A
3	rs183209265	0	136021532	A	G
3	rs111723216	0	136023668	T	G
3	rs112604694	0	136023843	A	G
3	rs112543296	0	136023997	C	T
3	rs143551712	0	136024730	A	C
3	rs138676651	0	136025056	G	C
3	rs112278391	0	136026484	G	A
3	rs1618069	0	136027145	A	G
3	rs76867318	0	136027335	G	C
3	rs556788	0	136027549	A	G
3	rs9856769	0	136027640	G	A
3	rs144801536	0	136027897	G	A
3	rs112945064	0	136028328	T	C
3	rs480330	0	136028987	C	T
3	rs80251991	0	136029611	C	G
3	rs76247818	0	136031017	G	A
3	rs527888	0	136031358	G	C
3	rs76069077	0	136032325	G	A
3	rs201250499	0	136033951	T	A
3	rs79743504	0	136034003	A	G
3	rs150293112	0	136034721	C	G
3	rs149000493	0	136035023	C	T
3	rs112908024	0	136035205	T	C
3	rs838202	0	136035217	G	A
3	rs681783	0	136035303	C	T
3	rs112375412	0	136035331	C	T
3	rs138853479	0	136036200	A	G
3	rs1291921	0	136036226	A	G
3	rs664088	0	136036986	T	C
3	rs553018	0	136037227	A	C
3	rs650326	0	136037707	G	A
3	rs7615252	0	136037767	G	A
3	rs112650535	0	136038302	G	A
3	rs150919825	0	136038459	C	T
3	rs1279086	0	136038574	G	A
3	rs9853387	0	136038988	A	G
3	rs518972	0	136039268	C	A
3	rs78120017	0	136039490	T	C
3	rs143711019	0	136039951	G	A
3	rs113059706	0	136040570	C	T
3	rs79986003	0	136040771	A	T
3	rs74511498	0	136040799	A	G
3	rs201315005	0	136041847	T	G
3	rs7622833	0	136041921	T	C
3	rs7633573	0	136042385	A	G
3	rs112116593	0	136042432	C	A
3	rs111513879	0	136042616	A	G
3	rs12492830	0	136042741	T	C
3	rs117780761	0	136044451	G	A
3	rs111877187	0	136044686	T	C
3	rs139061498	0	136044805	G	A
3	rs113623724	0	136044929	C	T
3	rs111675085	0	136045224	G	T
3	rs696081	0	136047189	A	G
3	rs3732519	0	136047300	A	G
3	rs113081595	0	136047382	G	T
3	rs74330660	0	136047931	T	G
3	rs483465	0	136047977	A	G
3	rs117427336	0	136048200	A	C
3	rs142508590	0	136050654	C	T
3	rs6783337	0	136052737	G	A
3	rs9812513	0	136054158	T	A
3	rs696520	0	136056861	T	C
3	rs117069616	0	136057331	T	G
3	rs146755354	0	136058263	G	A
3	rs75771194	0	136058331	C	T
3	rs141658224	0	136059205	C	T
3	rs3821444	0	136059461	G	A
3	rs503973	0	136059537	G	C
3	rs12330258	0	136061168	T	C
3	rs79720013	0	136063005	A	T
3	rs695983	0	136064547	G	A
3	rs77482937	0	136065071	T	G
3	rs9832813	0	136065565	A	G
3	rs517319	0	136066051	A	T
3	rs696516	0	136067778	G	T
3	rs480162	0	136068695	A	T
3	rs654237	0	136068699	T	C
3	rs667920	0	136069472	G	T
3	rs9854328	0	136069720	A	G
3	rs6770476	0	136073920	C	T
3	rs144191937	0	136074134	C	T
3	rs142094196	0	136075821	G	A
3	rs190831426	0	136076011	T	A
3	rs150083569	0	136076176	T	C
3	rs149205877	0	136077069	C	G
3	rs148387517	0	136077130	T	C
3	rs181738531	0	136079659	C	G
3	rs149312608	0	136080202	G	T
3	rs144596964	0	136080446	T	C
3	rs1711161	0	136080537	G	T
3	rs140364556	0	136081001	A	C
3	rs118114345	0	136081169	C	T
3	rs117340462	0	136084084	A	G
3	rs79352323	0	136086085	G	T
3	rs619605	0	136087012	G	C
3	rs9860801	0	136088038	G	A
3	rs139816310	0	136090089	G	A
3	rs138586478	0	136090808	T	C
3	rs571513	0	136095035	A	G
3	rs9832056	0	136095191	A	T
3	rs145605087	0	136095618	T	A
3	rs655836	0	136097576	T	C
3	rs73222302	0	136098085	A	G
3	rs10935181	0	136098408	G	A
3	rs9811261	0	136098559	C	A
3	rs684845	0	136101667	A	G
3	rs80081203	0	136101970	T	C
3	rs9832556	0	136102536	G	A
3	rs655720	0	136103267	C	T
3	rs655748	0	136103287	G	A
3	rs526574	0	136103349	A	G
3	rs521746	0	136103920	T	C
3	rs191388830	0	136104915	C	A
3	rs143489942	0	136107630	A	G
3	rs192295519	0	136108135	G	A
3	rs9809427	0	136108192	C	T
3	rs9851986	0	136109114	A	G
3	rs698270	0	136109512	A	G
3	rs711972	0	136110018	C	T
3	rs698269	0	136110506	C	G
3	rs183026362	0	136111572	C	A
3	rs834304	0	136111658	G	T
3	rs1145106	0	136111917	G	A
3	rs11717954	0	136112109	A	G
3	rs1964675	0	136114945	C	T
3	rs141267207	0	136117509	C	T
3	rs834305	0	136119354	C	T
3	rs864437	0	136119909	G	C
3	rs696518	0	136120300	A	C
3	rs28478252	0	136121600	A	C
3	rs2655008	0	136123775	A	T
3	rs116921667	0	136124192	T	C
3	rs117988399	0	136124753	A	G
3	rs185296942	0	136130558	C	T
3	rs56235965	0	136130677	A	G
3	rs531384175	0	136132100	C	T
3	rs7620314	0	136132705	A	G
3	rs10935182	0	136137422	G	A
3	rs117846936	0	136139306	C	A
3	rs11915629	0	136139730	C	G
3	rs9831321	0	136142592	G	A
3	rs9835523	0	136142933	G	C
3	rs55848312	0	136143239	T	C
3	rs61789645	0	136143840	C	A
3	rs147497488	0	136145724	C	G
3	rs7644541	0	136145766	A	G
3	rs6789488	0	136146030	T	C
3	rs61789646	0	136146361	G	C
3	rs76314530	0	136146552	C	T
3	rs144810561	0	136147191	C	T
3	rs79583212	0	136147565	C	T
3	rs142346853	0	136148793	C	T
3	rs10935183	0	136149139	C	T
3	rs116058458	0	136149307	C	T
3	rs9845396	0	136150451	C	G
3	rs9869720	0	136150995	T	G
3	rs12492510	0	136151631	G	T
3	rs192983157	0	136151829	T	A
3	rs141937174	0	136152095	C	A
3	rs10935184	0	136153468	T	C
3	rs66691851	0	136154828	C	T
3	rs142876534	0	136160062	A	T
3	rs6791611	0	136160590	G	C
3	rs147198312	0	136162679	T	G
3	rs9868120	0	136165076	C	A
3	rs145050525	0	136165323	G	A
3	rs10804640	0	136165695	G	A
3	rs147373340	0	136166535	G	C
3	rs192337262	0	136166661	G	A
3	rs28396702	0	136167381	G	A
3	rs181126443	0	136171725	G	A
3	rs117363537	0	136171877	C	T
3	rs74965275	0	136171999	C	G
3	rs145287767	0	136172957	G	C
3	rs146435527	0	136173406	G	C
3	rs118127196	0	136174433	C	T
3	rs116845858	0	136174704	T	C
3	rs145886948	0	136175201	T	C
3	rs9850383	0	136181443	C	G
3	rs11715257	0	136182053	C	T
3	rs200835848	0	136185865	C	A
3	rs9849696	0	136186756	G	C
3	rs200936657	0	136187728	G	A
3	rs144081699	0	136187906	T	C
3	rs146487606	0	136188061	G	C
3	rs9714347	0	136188837	T	C
3	rs190103091	0	136189450	C	T
3	rs4678269	0	136189865	G	A
3	rs117033321	0	136190413	C	G
3	rs148700597	0	136193445	T	C
3	rs117337973	0	136193742	T	C
3	rs117623701	0	136194482	T	C
3	rs76446837	0	136194515	A	G
3	rs9854084	0	136194743	A	T
3	rs145689475	0	136195322	T	A
3	rs142750525	0	136195488	A	C
3	rs1394094	0	136195788	A	T
3	rs1394092	0	136196071	C	T
3	rs11719310	0	136196754	C	T
3	rs142046040	0	136196814	T	C
3	rs201111196	0	136203117	G	T
3	rs138223561	0	136204462	C	T
3	rs117795110	0	136205520	C	T
3	rs142525553	0	136205580	T	G
3	rs143732915	0	136207245	G	A
3	rs12637102	0	136211960	A	G
3	rs12489577	0	136213145	C	T
3	rs73226190	0	136213310	T	C
3	rs141558664	0	136214611	C	T
3	rs138041679	0	136218873	G	C
3	rs900048	0	136218930	C	T
3	rs141492849	0	136219861	C	A
3	rs77240980	0	136221656	T	A
3	rs117289761	0	136223517	C	T
3	rs699165	0	136224697	A	G
3	rs139253443	0	136226290	C	T
3	rs139982104	0	136227311	C	T
3	rs711977	0	136227387	G	A
3	rs9820485	0	136228566	A	C
3	rs711976	0	136229022	A	G
3	rs833861	0	136231067	T	A
3	rs117135377	0	136231675	C	T
3	rs118095625	0	136231834	C	G
3	rs149065186	0	136231974	G	A
3	rs77539526	0	136235517	A	G
3	rs711975	0	136235908	T	C
3	rs147810667	0	136236382	T	C
3	rs116963478	0	136237622	C	T
3	rs9812319	0	136238860	C	T
3	rs77032003	0	136241134	G	C
3	rs141865805	0	136242816	G	A
3	rs185395854	0	136244584	A	C
3	rs143752554	0	136244925	G	A
3	rs368878392	0	136245383	C	G
3	rs150428715	0	136245444	G	T
3	rs149134849	0	136245709	G	C
3	rs1070228	0	136245815	G	A
3	rs58994059	0	136246053	C	T
3	rs1070230	0	136247748	T	G
3	rs1070232	0	136248087	T	G
3	rs117470996	0	136249682	G	A
3	rs75179027	0	136251334	C	T
3	rs9811416	0	136251582	A	G
3	rs75637443	0	136251910	C	G
3	rs2688600	0	136252596	C	A
3	rs2688601	0	136252601	G	A
3	rs833752	0	136255169	A	G
3	rs12486301	0	136257360	A	G
3	rs56040643	0	136257463	A	G
3	rs3932048	0	136258924	C	G
3	rs145335486	0	136259525	G	A
3	rs9289511	0	136262364	T	C
3	rs117572858	0	136262540	A	G
3	rs75607396	0	136262564	C	T
3	rs79334894	0	136262676	T	C
3	rs4678433	0	136265682	C	T
3	rs138460971	0	136267865	C	T
3	rs116936665	0	136267894	C	T
3	rs34967300	0	136268818	A	G
3	rs118063143	0	136271887	G	T
3	rs7621017	0	136272229	T	C
3	rs7621025	0	136272246	T	C
3	rs7612160	0	136272805	C	A
3	rs6439646	0	136273563	T	C
3	rs117166942	0	136273721	C	T
3	rs7427564	0	136274435	G	A
3	rs7621308	0	136275528	G	A
3	rs144210052	0	136276895	G	A
3	rs4630889	0	136278251	T	C
3	rs151295700	0	136278323	G	T
3	rs79345784	0	136279475	T	C
3	rs148454528	0	136281132	C	T
3	rs74783420	0	136285227	C	A
3	rs7432375	0	136288405	G	A
3	rs77501169	0	136288943	T	C
3	rs10935185	0	136290529	C	G
3	rs74683433	0	136292240	A	T
3	rs6794351	0	136292279	C	T
3	rs143881580	0	136292825	C	A
3	rs66810260	0	136293057	C	T
3	rs181257464	0	136293390	G	T
3	rs12163529	0	136298879	G	A
3	rs368050302	0	136299522	C	T
3	rs12635723	0	136300732	A	G
3	rs12630999	0	136300927	G	A
3	rs187900760	0	136301407	G	A
3	rs143074232	0	136302291	G	A
3	rs191368772	0	136304255	G	A
3	rs117987890	0	136306429	C	A
3	rs571381250	0	136307564	G	T
3	rs4452981	0	136307767	A	G
3	rs4452980	0	136307768	A	G
3	rs940174	0	136309710	T	C
3	rs184149773	0	136310213	G	A
3	rs9821478	0	136310985	C	G
3	rs116976489	0	136311606	T	C
3	rs77752967	0	136312343	T	C
3	rs118116449	0	136314816	G	A
3	rs78123845	0	136316747	G	A
3	rs4678436	0	136317402	G	T
3	rs4678437	0	136317665	C	T
3	rs73228043	0	136319949	C	T
3	rs6788346	0	136319965	G	A
3	rs180820741	0	136322349	G	C
3	rs117043101	0	136325648	T	C
3	rs1471741	0	136328268	T	C
3	rs1471740	0	136328270	T	C
3	rs149815534	0	136329703	C	G
3	rs117817168	0	136330023	C	T
3	rs117129526	0	136330385	C	T
3	rs139792429	0	136332336	A	T
3	rs9832572	0	136334228	T	C
3	rs6782151	0	136335795	A	G
3	rs118085113	0	136336266	G	A
3	rs34438032	0	136337029	G	A
3	rs201274339	0	136338593	T	C
3	rs191574295	0	136340246	T	A
3	rs117216513	0	136340664	A	G
3	rs186990313	0	136343658	G	A
3	rs192155680	0	136344341	C	T
3	rs4678438	0	136344920	A	C
3	rs138289998	0	136345414	T	C
3	rs117913266	0	136346012	T	C
3	rs10935186	0	136346206	T	C
3	rs34602896	0	136346385	A	G
3	rs11919030	0	136348599	G	A
3	rs6784582	0	136348961	C	T
3	rs79693236	0	136349379	A	G
3	rs13433980	0	136350801	C	A
3	rs76900841	0	136351413	C	T
3	rs142581553	0	136352649	T	C
3	rs117853008	0	136353019	A	T
3	rs55970317	0	136353193	T	G
3	rs77216396	0	136356163	G	A
3	rs9845762	0	136356464	C	T
3	rs9845950	0	136356598	C	T
3	rs1017881	0	136357693	A	G
3	rs577494889	0	136357695	G	A
3	rs1017882	0	136357705	T	C
3	rs7644346	0	136358487	C	T
3	rs117231657	0	136360333	C	A
3	rs150418843	0	136360497	G	A
3	rs183007289	0	136361295	G	A
3	rs28682370	0	136363064	T	C
3	rs59931907	0	136365097	T	C
3	rs184251516	0	136366360	G	A
3	rs148254103	0	136366587	C	T
3	rs118004643	0	136366642	A	G
3	rs149204110	0	136368954	T	C
3	rs1484250	0	136369537	C	G
3	rs4521165	0	136369710	T	C
3	rs111379782	0	136369953	T	A
3	rs7618518	0	136370092	C	T
3	rs76609897	0	136371036	A	G
3	rs6808312	0	136371504	C	T
3	rs6439649	0	136371691	G	T
3	rs186137530	0	136374554	A	G
3	rs6791142	0	136377377	T	C
3	rs149247486	0	136379028	G	A
3	rs34553037	0	136379413	T	C
3	rs4038587	0	136381368	A	C
3	rs142207664	0	136382186	T	C
3	rs76929438	0	136388975	G	T
3	rs147211550	0	136389673	T	C
3	rs3856637	0	136391195	A	G
3	rs141525223	0	136392034	T	C
3	rs147241033	0	136392703	G	A
3	rs117709231	0	136393997	T	G
3	rs143301524	0	136394329	T	C
3	rs143311143	0	136398309	G	A
3	rs7634476	0	136398387	A	G
3	rs190180927	0	136398600	C	T
3	rs142701301	0	136399045	G	A
3	rs190330337	0	136399873	C	T
3	rs145994103	0	136400027	G	A
3	rs7618871	0	136400420	G	T
3	rs191415756	0	136401290	T	A
3	rs4456810	0	136402153	T	C
3	rs7637129	0	136402293	C	T
3	rs78205067	0	136402584	A	G
3	rs13070680	0	136404095	T	C
3	rs4402873	0	136404411	C	T
3	rs4408829	0	136404683	C	T
3	rs79512231	0	136404827	T	C
3	rs186135277	0	136407772	G	T
3	rs142848670	0	136410497	G	A
3	rs7626418	0	136411243	A	G
3	rs117701766	0	136412445	G	T
3	rs75235535	0	136413748	C	T
3	rs9836231	0	136414321	C	T
3	rs117849321	0	136415126	T	C
3	rs9833207	0	136415217	T	C
3	rs140812084	0	136417773	A	C
3	rs146968702	0	136418261	C	T
3	rs142166858	0	136423944	G	A
3	rs143102866	0	136424913	G	C
3	rs6764567	0	136425514	A	C
3	rs4038578	0	136426822	A	T
3	rs144292358	0	136427968	C	T
3	rs140668483	0	136428456	T	C
3	rs147421442	0	136429084	C	T
3	rs140216360	0	136430097	A	C
3	rs148129947	0	136431084	T	G
3	rs144152170	0	136432724	G	A
3	rs9825700	0	136435162	A	G
3	rs117589196	0	136435462	G	A
3	rs9813590	0	136436323	T	C
3	rs9813596	0	136436334	T	C
3	rs117259163	0	136437851	A	G
3	rs28452147	0	136438354	C	G
3	rs142581871	0	136440318	T	A
3	rs74736054	0	136441356	A	C
3	rs373825906	0	136441601	C	T
3	rs7616204	0	136444589	C	T
3	rs13063987	0	136445397	C	G
3	rs117411595	0	136446420	C	T
3	rs148772735	0	136447783	T	G
3	rs6771713	0	136450593	C	T
3	rs189225772	0	136451961	C	T
3	rs9871160	0	136452728	T	C
3	rs181655197	0	136453027	C	G
3	rs142054445	0	136454350	C	T
3	rs9881078	0	136456191	A	G
3	rs146363226	0	136456386	C	T
3	rs371646315	0	136457150	T	C
3	rs117800316	0	136457248	G	A
3	rs117976968	0	136457882	A	C
3	rs6799699	0	136458866	C	T
3	rs12493906	0	136458871	G	T
3	rs28489907	0	136461544	A	G
3	rs140467999	0	136463050	T	G
3	rs12107125	0	136464612	T	C
3	rs118142553	0	136465030	T	C
3	rs6439655	0	136466599	A	G
3	rs143848342	0	136466962	G	A
3	rs7652657	0	136467146	G	A
3	rs139153572	0	136468362	G	C
3	rs35159729	0	136468503	G	A
3	rs34992220	0	136468637	T	C
3	rs35874192	0	136470004	G	C
3	rs61790842	0	136470317	G	A
3	rs900818	0	136471815	C	T
3	rs73230069	0	136472640	G	A
3	rs1681818	0	136473673	A	G
3	rs1681817	0	136473728	C	T
3	rs1681816	0	136474762	C	G
3	rs117824070	0	136475777	A	G
3	rs61322732	0	136476568	C	G
3	rs6789329	0	136476862	T	C
3	rs61508594	0	136478143	C	A
3	rs114703233	0	136480690	G	A
3	rs77707677	0	136480838	G	C
3	rs9849793	0	136481870	C	A
3	rs9812541	0	136482244	A	G
3	rs9855565	0	136483028	G	T
3	rs61790846	0	136483725	G	T
3	rs6795372	0	136483890	T	G
3	rs149495584	0	136484278	A	G
3	rs6439656	0	136486228	G	A
3	rs9853960	0	136487989	G	A
3	rs149139534	0	136488869	C	T
3	rs6802702	0	136489563	G	A
3	rs150536469	0	136490392	C	T
3	rs117160814	0	136491824	G	C
3	rs144965487	0	136492191	T	A
3	rs6795227	0	136492893	C	G
3	rs6798137	0	136493476	C	T
3	rs117125895	0	136493751	C	T
3	rs6439657	0	136494639	C	T
3	rs73230075	0	136495755	G	T
3	rs1280624	0	136496690	T	C
3	rs80078987	0	136499025	C	G
3	rs149111795	0	136499190	T	C
3	rs10513014	0	136499728	G	A
3	rs146950217	0	136500138	G	A
3	rs1729951	0	136500733	T	G
3	rs900816	0	136502568	G	T
3	rs187975360	0	136503161	C	A
3	rs1280623	0	136503404	A	G
3	rs77663307	0	136503551	T	C
3	rs184025418	0	136504729	G	A
3	rs13075615	0	136505832	C	T
3	rs13088001	0	136507818	G	A
3	rs1280622	0	136508008	C	A
3	rs113548075	0	136508408	T	G
3	rs6793936	0	136509793	A	C
3	rs75976571	0	136510052	G	A
3	rs1533445	0	136510266	C	T
3	rs56695781	0	136510601	G	T
3	rs9875034	0	136511391	T	C
3	rs73230077	0	136511985	A	C
3	rs73230078	0	136512028	C	T
3	rs4420814	0	136513282	T	C
3	rs28671336	0	136514142	C	G
3	rs11713817	0	136515145	G	A
3	rs11717974	0	136515307	T	A
3	rs28877307	0	136515677	G	A
3	rs55646943	0	136515890	C	T
3	rs191427542	0	136515932	A	G
3	rs145416038	0	136516270	G	A
3	rs9878031	0	136516860	T	C
3	rs7621932	0	136517016	C	T
3	rs7633629	0	136517028	T	A
3	rs4600775	0	136517683	C	T
3	rs7639692	0	136518828	T	C
3	rs139794943	0	136520138	T	G
3	rs60574021	0	136520281	C	G
3	rs938524	0	136521208	G	A
3	rs28458819	0	136522314	A	G
3	rs2031031	0	136523397	C	T
3	rs9835571	0	136523475	T	G
3	rs1971397	0	136527300	C	G
3	rs6795628	0	136528011	G	A
3	rs13314932	0	136528555	C	T
3	rs144775760	0	136528895	C	T
3	rs6802291	0	136530148	C	T
3	rs145704051	0	136530299	G	A
3	rs117851777	0	136530900	C	T
3	rs9757179	0	136531587	T	G
3	rs77902699	0	136532813	T	C
3	rs4678441	0	136532828	T	C
3	rs4678442	0	136532971	A	G
3	rs4678443	0	136533033	A	T
3	rs2343681	0	136535024	G	A
3	rs6439663	0	136537044	T	C
3	rs6439664	0	136537074	G	A
3	rs1400263	0	136537916	C	T
3	rs141238521	0	136537988	C	G
3	rs6763369	0	136538380	G	T
3	rs6439667	0	136538850	G	C
3	rs4678444	0	136538947	C	G
3	rs4678445	0	136539024	C	A
3	rs9682783	0	136539689	T	C
3	rs9682106	0	136539699	C	A
3	rs138055665	0	136539926	G	T
3	rs149048170	0	136540313	A	C
3	rs7614422	0	136540529	T	C
3	rs4038076	0	136541112	T	C
3	rs147361405	0	136541232	C	T
3	rs4038077	0	136541362	T	C
3	rs141602424	0	136541437	G	A
3	rs62410363	0	136541667	C	T
3	rs12695653	0	136542154	C	A
3	rs4678271	0	136543415	G	A
3	rs140842471	0	136545366	A	G
3	rs73230095	0	136545540	G	A
3	rs7630571	0	136546165	T	C
3	rs11924477	0	136547120	C	G
3	rs1914048	0	136547390	A	G
3	rs9821557	0	136547845	A	G
3	rs9864926	0	136548809	G	C
3	rs67782618	0	136548919	T	C
3	rs186771258	0	136549013	C	T
3	rs28761333	0	136549163	C	T
3	rs9832045	0	136549679	A	C
3	rs73230097	0	136550100	T	A
3	rs7631541	0	136550260	G	A
3	rs9819572	0	136550548	T	C
3	rs9819743	0	136550672	T	C
3	rs12497379	0	136551012	G	C
3	rs9842577	0	136551620	A	G
3	rs9880708	0	136551794	C	G
3	rs4533585	0	136552053	G	A
3	rs9835096	0	136553249	T	C
3	rs1406541	0	136553621	G	A
3	rs1406540	0	136553746	A	G
3	rs1406539	0	136553923	C	A
3	rs10935198	0	136554402	A	G
3	rs4678447	0	136555433	A	G
3	rs9818397	0	136555746	T	C
3	rs1569229	0	136558645	G	A
3	rs1569228	0	136558759	T	C
3	rs12486911	0	136558953	C	G
3	rs4263235	0	136559371	C	T
3	rs9849767	0	136561425	T	A
3	rs9834250	0	136561899	C	G
3	rs9834574	0	136562121	C	T
3	rs6793966	0	136562691	C	T
3	rs139008489	0	136562999	A	G
3	rs9289518	0	136563047	A	G
3	rs9289519	0	136563057	C	T
3	rs9289520	0	136563456	C	T
3	rs10935199	0	136563535	G	C
3	rs6773117	0	136563989	A	T
3	rs149546393	0	136564478	C	T
3	rs12491729	0	136564587	G	A
3	rs12491730	0	136564595	G	A
3	rs10470440	0	136564849	T	C
3	rs2271684	0	136565548	G	A
3	rs9860774	0	136565612	A	G
3	rs9843352	0	136565739	T	C
3	rs9861103	0	136565781	A	G
3	rs9823565	0	136565788	C	T
3	rs9847548	0	136565981	T	A
3	rs77750516	0	136566306	G	A
3	rs12695654	0	136568531	T	C
3	rs6766755	0	136569376	G	A
3	rs2880767	0	136569647	G	C
3	rs6439670	0	136570160	C	T
3	rs77776801	0	136570428	T	C
3	rs4678448	0	136571189	T	C
3	rs9817118	0	136571480	A	G
3	rs9817132	0	136571527	A	G
3	rs9817453	0	136571696	A	G
3	rs9865545	0	136573289	G	A
3	rs9827648	0	136573440	A	G
3	rs1052618	0	136574501	A	G
3	rs6439671	0	136575871	T	C
3	rs1805300	0	136576242	A	G
3	rs17366234	0	136577085	C	T
3	rs2060303	0	136577786	G	A
3	rs2031030	0	136578892	T	G
3	rs6439672	0	136579199	C	A
3	rs9836807	0	136580524	A	C
3	rs71630059	0	136581611	G	A
3	rs144362159	0	136581698	T	A
3	rs189224550	0	136581890	C	T
3	rs938525	0	136581953	C	T
3	rs56308712	0	136582037	G	T
3	rs6777816	0	136582986	C	T
3	rs28564581	0	136583160	G	C
3	rs28672119	0	136583265	G	C
3	rs79989361	0	136583550	A	T
3	rs7429516	0	136583687	C	T
3	rs9819804	0	136583956	C	T
3	rs7649211	0	136584161	A	C
3	rs7627298	0	136584216	C	T
3	rs7627443	0	136584220	G	C
3	rs117617505	0	136584324	G	T
3	rs6797509	0	136584772	T	C
3	rs143402422	0	136584817	C	A
3	rs138538279	0	136585703	C	T
3	rs12630955	0	136586154	T	C
3	rs9878464	0	136586506	C	G
3	rs34799319	0	136586618	G	A
3	rs9883108	0	136586853	G	C
3	rs9845460	0	136587117	A	G
3	rs35760633	0	136588926	T	C
3	rs9818792	0	136589320	C	T
3	rs12487901	0	136590302	C	A
3	rs12330283	0	136590411	C	T
3	rs6786648	0	136590470	C	T
3	rs142860288	0	136590860	G	T
3	rs2117010	0	136591583	A	T
3	rs12637949	0	136592187	A	C
3	rs9834861	0	136592217	G	A
3	rs6439673	0	136592956	A	G
3	rs9883131	0	136594347	A	G
3	rs1865149	0	136595610	G	A
3	rs9870377	0	136597120	A	G
3	rs77846786	0	136597690	A	C
3	rs187098947	0	136599079	A	G
3	rs2031029	0	136599814	T	A
3	rs9848867	0	136600048	C	T
3	rs9811169	0	136600083	A	G
3	rs78568074	0	136600309	C	T
3	rs7434143	0	136600667	G	T
3	rs2343663	0	136600945	A	G
3	rs2343662	0	136601046	T	A
3	rs9874887	0	136601562	T	A
3	rs9855314	0	136601645	G	A
3	rs9859665	0	136602161	C	T
3	rs7617932	0	136603599	G	A
3	rs7629659	0	136603770	T	C
3	rs7629882	0	136604040	T	C
3	rs9815771	0	136604697	T	C
3	rs11921170	0	136605797	T	C
3	rs9863551	0	136605851	A	G
3	rs9846691	0	136606271	T	C
3	rs12488365	0	136606478	C	A
3	rs9856828	0	136607982	T	C
3	rs62410438	0	136608445	A	G
3	rs9838022	0	136608841	C	T
3	rs9841985	0	136608899	C	G
3	rs9842145	0	136608972	C	T
3	rs9842436	0	136609017	G	A
3	rs13077864	0	136609838	T	C
3	rs4678272	0	136610630	G	T
3	rs4678273	0	136610633	A	C
3	rs4678450	0	136610945	G	A
3	rs4678451	0	136610996	T	C
3	rs117129740	0	136611156	A	G
3	rs9853417	0	136611230	G	A
3	rs9878367	0	136612149	T	C
3	rs6784005	0	136612761	C	G
3	rs149452067	0	136612918	G	T
3	rs9864941	0	136613787	G	A
3	rs35339486	0	136614239	C	T
3	rs9846334	0	136615226	C	T
3	rs1609391	0	136615268	G	A
3	rs78676139	0	136616962	G	T
3	rs76228243	0	136617303	A	G
3	rs9824147	0	136617998	A	T
3	rs7645773	0	136618214	G	A
3	rs6783508	0	136619566	A	G
3	rs147520411	0	136620684	C	G
3	rs9878117	0	136621007	G	A
3	rs2176270	0	136621188	T	C
3	rs2138540	0	136621325	T	C
3	rs2138541	0	136621438	T	A
3	rs73231943	0	136621618	C	T
3	rs4678452	0	136621717	A	C
3	rs140446637	0	136621924	C	G
3	rs73231944	0	136622008	C	A
3	rs79427190	0	136622210	G	A
3	rs6800032	0	136622560	C	T
3	rs6800690	0	136623026	G	A
3	rs6803618	0	136623791	C	T
3	rs1819095	0	136624044	T	C
3	rs7651085	0	136625339	C	G
3	rs6439675	0	136625436	G	A
3	rs6761993	0	136625902	C	T
3	rs1347209	0	136626697	G	T
3	rs79151895	0	136629207	C	T
3	rs76411022	0	136629269	C	T
3	rs9817967	0	136629490	G	A
3	rs9859810	0	136629986	A	G
3	rs9828009	0	136631275	C	T
3	rs6414337	0	136632537	A	G
3	rs9837990	0	136632936	C	G
3	rs2117009	0	136633571	A	T
3	rs9881139	0	136634040	A	G
3	rs16844241	0	136635171	A	G
3	rs9289523	0	136635589	C	G
3	rs17366890	0	136636583	C	A
3	rs4678274	0	136639237	T	G
3	rs144529999	0	136639449	C	A
3	rs73231953	0	136639515	A	G
3	rs6783999	0	136642823	C	T
3	rs12629000	0	136643571	T	A
3	rs73231958	0	136644278	A	G
3	rs7431100	0	136644887	G	A
3	rs9846754	0	136645413	G	A
3	rs9883979	0	136645417	A	G
3	rs1971788	0	136645809	G	T
3	rs12637237	0	136645827	T	G
3	rs4594566	0	136646068	C	T
3	rs9851726	0	136646387	C	G
3	rs3772388	0	136647246	A	G
3	rs3772387	0	136647481	G	A
3	rs3856623	0	136647807	C	T
3	rs3915455	0	136647904	T	C
3	rs1965106	0	136648607	T	C
3	rs1965107	0	136648643	T	A
3	rs1965108	0	136648693	G	A
3	rs7648817	0	136649463	C	T
3	rs79750596	0	136649610	C	T
3	rs7651644	0	136649846	G	A
3	rs2043365	0	136650927	T	C
3	rs10935210	0	136651153	A	G
3	rs139109793	0	136651439	C	G
3	rs1965109	0	136651517	G	C
3	rs1344790	0	136651964	A	C
3	rs73231966	0	136652134	A	G
3	rs7611847	0	136652881	T	G
3	rs4678275	0	136653683	G	A
3	rs7647451	0	136653928	C	G
3	rs3963921	0	136654684	C	T
3	rs6782716	0	136654952	A	G
3	rs6771717	0	136655313	T	C
3	rs13315318	0	136655672	T	C
3	rs6786302	0	136656029	A	G
3	rs77277219	0	136658968	G	A
3	rs6775389	0	136659724	C	T
3	rs80201571	0	136659779	G	T
3	rs9842400	0	136660223	T	C
3	rs4678276	0	136660930	G	T
3	rs3845925	0	136662062	G	A
3	rs17301365	0	136662529	C	T
3	rs9833952	0	136662603	G	A
3	rs7636956	0	136663041	A	G
3	rs62408868	0	136663635	C	T
3	rs1433318	0	136666454	C	T
3	rs1433319	0	136666599	A	G
3	rs1048145	0	136667405	T	C
3	rs73231975	0	136668412	T	C
3	rs856662	0	136668625	T	C
3	rs835647	0	136669079	C	T
3	rs9853147	0	136671379	C	G
3	rs835648	0	136671504	A	T
3	rs7648198	0	136671761	A	C
3	rs835649	0	136671890	G	A
3	rs149412036	0	136672055	C	G
3	rs835637	0	136673157	A	T
3	rs835636	0	136674500	A	C
3	rs144941086	0	136675434	G	T
3	rs835634	0	136676303	C	T
3	rs835633	0	136676496	T	C
3	rs835632	0	136676525	A	T
3	rs55871480	0	136676702	T	C
3	rs12054219	0	136677472	G	A
3	rs12054218	0	136677496	C	G
3	rs12054220	0	136677581	G	A
3	rs12054408	0	136677645	T	C
3	rs117361327	0	136678011	C	T
3	rs16844325	0	136678161	C	G
3	rs16844326	0	136678385	G	C
3	rs12494558	0	136678781	C	G
3	rs35289288	0	136680568	C	T
3	rs1654904	0	136681149	T	C
3	rs187792039	0	136681466	C	T
3	rs1682333	0	136688618	G	A
3	rs1654925	0	136690391	A	G
3	rs2163896	0	136691177	G	A
3	rs73231985	0	136691808	A	G
3	rs1682357	0	136692009	G	A
3	rs1682356	0	136692037	T	C
3	rs1620455	0	136692087	A	G
3	rs111582443	0	136692201	C	T
3	rs73231988	0	136692308	G	A
3	rs73231989	0	136692376	T	A
3	rs1654924	0	136692515	A	G
3	rs1654923	0	136692620	A	T
3	rs117098566	0	136692975	G	A
3	rs10935213	0	136693459	A	G
3	rs10935214	0	136693485	G	A
3	rs1097288	0	136693721	C	T
3	rs1682338	0	136694885	A	G
3	rs361246	0	136695667	G	A
3	rs361245	0	136695706	A	G
3	rs183121	0	136696584	C	T
3	rs361244	0	136697506	C	T
3	rs361243	0	136697786	C	T
3	rs361242	0	136698330	C	G
3	rs11711599	0	136698509	G	T
3	rs168635	0	136699078	T	C
3	rs361241	0	136699561	C	A
3	rs361240	0	136699893	T	G
3	rs75976	0	136700455	G	A
3	rs75977	0	136700549	C	A
3	rs361239	0	136701295	G	T
3	rs361238	0	136701396	T	G
3	rs11715838	0	136702184	C	T
3	rs361237	0	136702414	A	G
3	rs183120	0	136702704	A	G
3	rs747842	0	136703121	A	C
3	rs747843	0	136703130	G	C
3	rs835642	0	136703365	A	T
3	rs835641	0	136703474	G	T
3	rs16844362	0	136704008	T	C
3	rs361253	0	136704568	A	G
3	rs73232000	0	136705231	C	T
3	rs361252	0	136705804	C	T
3	rs361251	0	136706206	T	C
3	rs361250	0	136706428	C	A
3	rs835638	0	136706638	A	G
3	rs147004529	0	136706942	C	T
3	rs361249	0	136707507	A	C
3	rs361248	0	136709066	G	A
3	rs1654926	0	136709924	G	A
3	rs1682337	0	136710519	C	T
3	rs171519	0	136713355	G	T
3	rs9845076	0	136715468	C	T
3	rs361231	0	136716773	C	T
3	rs112895895	0	136721567	T	C
3	rs147500349	0	136724224	A	T
3	rs111991922	0	136724902	A	T
3	rs835652	0	136725935	G	A
3	rs835651	0	136725989	T	C
3	rs9876131	0	136726790	G	A
3	rs9875855	0	136726791	C	A
3	rs12497483	0	136727216	C	T
3	rs361232	0	136727714	G	C
3	rs76617922	0	136728114	C	T
3	rs361233	0	136728357	G	C
3	rs361234	0	136728656	T	C
3	rs361235	0	136728886	G	T
3	rs108858	0	136729885	C	T
3	rs13095028	0	136730155	T	G
3	rs13095034	0	136730156	T	A
3	rs74790569	0	136730564	C	T
3	rs2117008	0	136732082	T	C
3	rs1682361	0	136734014	G	C
3	rs112436165	0	136734992	G	A
3	rs77436547	0	136735116	C	T
3	rs1682362	0	136735607	G	A
3	rs1682363	0	136735792	C	T
3	rs1682366	0	136738640	C	T
3	rs999038	0	136738889	T	A
3	rs79821947	0	136738960	G	C
3	rs1385306	0	136739406	C	G
3	rs1654900	0	136739786	A	G
3	rs79220195	0	136740106	C	T
3	rs1682365	0	136740769	A	G
3	rs1682364	0	136741079	G	C
3	rs1654901	0	136741226	A	G
3	rs55781515	0	136741389	C	T
3	rs73233511	0	136741557	C	T
3	rs835627	0	136741804	C	A
3	rs77447620	0	136742090	C	T
3	rs361227	0	136742300	A	G
3	rs78404485	0	136742330	T	A
3	rs835628	0	136743266	T	C
3	rs361228	0	136744003	G	A
3	rs361229	0	136744065	A	C
3	rs181732	0	136744386	T	G
3	rs835629	0	136744996	T	C
3	rs835630	0	136745740	G	A
3	rs835631	0	136746022	A	C
3	rs9850024	0	136746221	G	A
3	rs7640951	0	136746678	G	A
3	rs9854795	0	136746889	G	C
3	rs9874615	0	136746974	T	C
3	rs150391596	0	136747352	T	G
3	rs6439677	0	136748808	T	G
3	rs80084861	0	136749875	C	T
3	rs75298443	0	136750980	G	C
3	rs900947	0	136751460	A	T
3	rs900948	0	136751526	A	G
3	rs900949	0	136751674	T	G
3	rs900950	0	136751732	G	C
3	rs2086880	0	136751968	C	T
3	rs13099657	0	136752590	G	A
3	rs9827066	0	136752653	T	C
3	rs4678278	0	136753031	T	G
3	rs146461012	0	136753265	G	A
3	rs7646307	0	136753622	G	A
3	rs6802479	0	136753780	C	G
3	rs6766766	0	136753849	T	C
3	rs6766858	0	136753876	T	A
3	rs9817061	0	136754251	C	T
3	rs16844437	0	136755553	A	G
3	rs9869995	0	136755594	C	A
3	rs1470142	0	136755982	A	G
3	rs79072129	0	136756143	G	A
3	rs16844440	0	136756229	G	A
3	rs77705810	0	136756239	C	T
3	rs6439678	0	136756437	A	G
3	rs4678279	0	136756670	C	T
3	rs6764641	0	136757078	G	A
3	rs74820015	0	136757110	G	T
3	rs6777302	0	136757115	T	C
3	rs6777391	0	136757223	T	C
3	rs6764762	0	136757250	G	A
3	rs6764969	0	136757462	G	A
3	rs6439679	0	136757463	C	T
3	rs6767537	0	136757594	G	A
3	rs6767642	0	136757707	G	A
3	rs6780453	0	136757858	T	C
3	rs6780667	0	136758036	T	C
3	rs6792205	0	136758055	A	G
3	rs79392726	0	136758098	C	T
3	rs6768141	0	136758170	G	A
3	rs12488918	0	136758325	T	C
3	rs4678280	0	136758846	T	C
3	rs4678281	0	136758997	C	T
3	rs1992357	0	136759012	A	G
3	rs76017930	0	136759237	G	T
3	rs12635287	0	136759378	A	G
3	rs12630035	0	136759533	G	A
3	rs12632749	0	136759620	T	A
3	rs12632781	0	136759730	T	C
3	rs8179952	0	136760246	G	T
3	rs7651736	0	136760598	G	A
3	rs6772642	0	136760945	T	C
3	rs9845921	0	136761075	T	G
3	rs1385304	0	136761161	A	G
3	rs6763000	0	136761687	C	G
3	rs80064776	0	136761924	T	C
3	rs192588841	0	136762529	A	G
3	rs12489946	0	136762937	C	A
3	rs75023386	0	136763148	G	A
3	rs6439680	0	136763653	T	G
3	rs143247007	0	136763973	T	C
3	rs10804646	0	136764798	G	A
3	rs894005	0	136765059	T	G
3	rs894004	0	136765859	A	G
3	rs1550507	0	136766096	A	G
3	rs1550506	0	136766266	C	T
3	rs78015909	0	136766544	G	T
3	rs1843200	0	136766976	C	A
3	rs13083615	0	136767684	G	A
3	rs17374749	0	136768010	G	A
3	rs9877690	0	136769014	A	G
3	rs9840202	0	136769062	C	A
3	rs4260346	0	136769359	G	A
3	rs4678282	0	136769466	T	C
3	rs4678283	0	136769566	C	T
3	rs4678220	0	136769698	A	G
3	rs4678221	0	136769802	T	G
3	rs149687325	0	136769854	T	A
3	rs4678222	0	136769944	A	G
3	rs6766709	0	136770263	A	T
3	rs73216943	0	136770289	T	C
3	rs6791533	0	136770305	G	A
3	rs6775490	0	136770481	C	T
3	rs7622879	0	136771382	G	A
3	rs78242833	0	136772076	T	A
3	rs9818478	0	136772099	A	G
3	rs9856620	0	136772139	G	A
3	rs28432358	0	136772348	C	T
3	rs79532349	0	136773179	C	G
3	rs77893064	0	136773452	C	G
3	rs78789547	0	136773471	G	A
3	rs56667163	0	136773620	G	A
3	rs58726415	0	136773875	T	C
3	rs60820448	0	136774019	C	T
3	rs59967164	0	136774041	C	T
3	rs75461137	0	136774128	G	A
3	rs76119615	0	136774392	T	C
3	rs74489595	0	136774496	C	T
3	rs75415513	0	136774593	C	T
3	rs76234675	0	136774770	G	A
3	rs79029292	0	136774793	G	C
3	rs76965078	0	136775441	C	T
3	rs78075482	0	136775543	T	A
3	rs78283734	0	136775608	A	G
3	rs1017491	0	136775710	A	G
3	rs77849118	0	136775773	A	G
3	rs78674582	0	136776100	T	G
3	rs79379137	0	136776382	G	A
3	rs75257610	0	136776581	C	T
3	rs78931724	0	136776617	A	G
3	rs12634877	0	136776819	C	T
3	rs12634911	0	136776829	G	T
3	rs62408924	0	136776916	G	C
3	rs56358622	0	136777233	C	T
3	rs78452368	0	136777492	G	A
3	rs75702319	0	136777529	A	C
3	rs76731705	0	136777618	T	G
3	rs79542380	0	136777645	C	T
3	rs113035960	0	136777669	A	G
3	rs75110435	0	136778026	C	G
3	rs76077501	0	136778090	A	G
3	rs77808167	0	136778107	T	C
3	rs75664687	0	136778447	C	A
3	rs79818394	0	136778755	A	G
3	rs74519954	0	136778779	A	T
3	rs112289288	0	136778930	C	T
3	rs74844442	0	136778972	C	T
3	rs78237730	0	136779116	C	T
3	rs79223159	0	136779186	C	T
3	rs77259320	0	136779204	C	T
3	rs77448625	0	136779431	G	T
3	rs78411023	0	136779464	A	G
3	rs77069181	0	136779711	G	A
3	rs78337593	0	136779753	A	T
3	rs9870582	0	136779876	G	A
3	rs76541682	0	136779897	A	G
3	rs73864674	0	136780920	T	A
3	rs4678285	0	136781083	A	G
3	rs56127783	0	136781566	C	T
3	rs6808049	0	136781670	T	G
3	rs6808051	0	136781680	T	C
3	rs55667633	0	136781719	G	A
3	rs12496949	0	136781789	C	T
3	rs59812882	0	136781790	G	A
3	rs12633840	0	136782127	A	C
3	rs74971917	0	136782435	C	T
3	rs75751795	0	136782450	C	A
3	rs9882135	0	136782584	C	T
3	rs1484787	0	136783213	C	T
3	rs7428525	0	136783292	A	T
3	rs7646139	0	136783679	C	T
3	rs57586541	0	136783974	A	G
3	rs1470143	0	136784385	A	G
3	rs75250302	0	136784896	T	A
3	rs6781928	0	136785299	A	C
3	rs1023765	0	136785797	G	A
3	rs6773448	0	136785847	T	C
3	rs73864685	0	136786069	T	C
3	rs9874836	0	136786214	G	A
3	rs59238900	0	136786221	T	C
3	rs7633692	0	136787157	A	G
3	rs116862841	0	136787565	T	C
3	rs117968333	0	136787727	C	T
3	rs79230837	0	136788190	T	C
3	rs7626738	0	136788282	T	C
3	rs7617535	0	136788716	C	T
3	rs112097322	0	136788804	C	T
3	rs9841048	0	136790529	T	C
3	rs62408925	0	136790539	C	T
3	rs75296048	0	136791254	C	T
3	rs9826507	0	136791386	G	A
3	rs752924	0	136792159	C	T
3	rs752923	0	136792237	T	C
3	rs78732525	0	136793090	G	A
3	rs74708422	0	136793330	G	T
3	rs10804647	0	136794697	G	A
3	rs9838513	0	136794971	T	C
3	rs9818918	0	136795007	G	T
3	rs9819250	0	136795393	C	A
3	rs17303046	0	136796050	A	G
3	rs79821266	0	136797498	G	A
3	rs57251581	0	136799033	T	C
3	rs6790386	0	136799516	C	A
3	rs9289525	0	136799815	T	C
3	rs1351892	0	136800721	C	A
3	rs1866813	0	136801938	A	C
3	rs13098923	0	136803437	T	A
3	rs7627723	0	136803845	T	C
3	rs6769622	0	136804211	G	A
3	rs6439683	0	136804213	G	A
3	rs1484794	0	136804986	A	G
3	rs12330233	0	136805525	G	A
3	rs12330441	0	136805599	T	G
3	rs9822931	0	136805937	G	A
3	rs9843219	0	136806292	T	G
3	rs12634569	0	136807288	T	C
3	rs6806914	0	136807791	A	G
3	rs6807138	0	136808022	A	G
3	rs10935217	0	136808364	C	T
3	rs6802539	0	136809692	T	C
3	rs4678286	0	136809699	A	G
3	rs969329	0	136809834	A	G
3	rs969330	0	136809935	T	C
3	rs140741884	0	136810110	G	A
3	rs3899122	0	136810290	C	T
3	rs6439685	0	136811317	G	T
3	rs6439686	0	136811406	C	A
3	rs56032689	0	136812062	G	A
3	rs16844489	0	136812118	T	C
3	rs1484786	0	136815129	A	T
3	rs9843104	0	136815175	G	C
3	rs6795587	0	136816576	C	T
3	rs118030009	0	136816998	G	A
3	rs114144565	0	136817708	G	A
3	rs7643406	0	136818041	C	T
3	rs12636898	0	136819318	G	A
3	rs12636974	0	136819602	G	A
3	rs12489178	0	136820234	A	T
3	rs141989266	0	136822176	C	T
3	rs13320144	0	136822479	A	G
3	rs9810065	0	136823119	C	A
3	rs56087415	0	136823132	C	G
3	rs35687749	0	136823639	G	C
3	rs6777338	0	136824112	A	G
3	rs12495584	0	136825785	G	C
3	rs117738326	0	136827780	G	T
3	rs7628560	0	136828838	T	C
3	rs62408931	0	136828918	A	G
3	rs7642062	0	136829968	A	G
3	rs118031416	0	136830922	C	T
3	rs3796180	0	136832120	C	T
3	rs1484792	0	136832749	G	A
3	rs1484791	0	136832791	G	C
3	rs12489735	0	136833104	C	T
3	rs1484790	0	136833467	G	A
3	rs6439687	0	136833679	C	T
3	rs1484789	0	136834461	G	A
3	rs7628202	0	136834462	T	C
3	rs140935605	0	136834641	G	A
3	rs62408935	0	136834820	G	A
3	rs9855204	0	136835237	A	G
3	rs1484788	0	136836709	A	G
3	rs57278443	0	136837024	C	T
3	rs1837603	0	136837555	G	A
3	rs6783472	0	136838293	G	A
3	rs6439688	0	136839578	T	A
3	rs62408938	0	136839680	T	C
3	rs62408939	0	136840700	C	T
3	rs6788460	0	136841449	T	C
3	rs10935222	0	136841553	A	G
3	rs9812652	0	136841710	A	G
3	rs10935223	0	136841721	G	A
3	rs17309935	0	136843043	A	G
3	rs2053439	0	136844600	A	C
3	rs62408940	0	136845150	C	T
3	rs7614568	0	136845647	A	C
3	rs9881036	0	136845666	A	G
3	rs7636828	0	136845694	C	T
3	rs12629207	0	136846259	A	C
3	rs4361230	0	136846854	C	T
3	rs6795806	0	136846923	C	T
3	rs58332955	0	136847657	C	T
3	rs6799280	0	136847838	G	A
3	rs9820599	0	136848047	A	G
3	rs4678289	0	136848427	G	A
3	rs7646165	0	136848730	C	T
3	rs80282252	0	136848865	C	G
3	rs11717069	0	136848894	G	A
3	rs4678290	0	136849069	A	G
3	rs6778363	0	136849227	A	G
3	rs6802994	0	136849454	C	T
3	rs9826846	0	136849627	A	G
3	rs9865013	0	136849700	G	C
3	rs9831130	0	136849972	A	G
3	rs73216976	0	136850693	T	C
3	rs61376276	0	136851520	C	T
3	rs4678291	0	136851805	G	A
3	rs34286321	0	136852525	G	T
3	rs4678292	0	136852664	C	T
3	rs12629126	0	136852847	G	A
3	rs4678226	0	136853462	T	G
3	rs4678293	0	136853463	C	A
3	rs62410472	0	136854940	G	C
3	rs1440699	0	136854978	C	T
3	rs10513021	0	136855950	C	T
3	rs6439689	0	136855990	A	C
3	rs1530211	0	136856502	G	A
3	rs1530212	0	136856664	A	C
3	rs1530213	0	136856686	C	T
3	rs1530214	0	136856734	C	T
3	rs2196959	0	136856871	G	A
3	rs58420600	0	136857117	C	T
3	rs6776357	0	136857274	T	G
3	rs6766177	0	136857468	C	T
3	rs6766461	0	136857606	G	A
3	rs6779192	0	136857625	T	A
3	rs6766318	0	136857662	C	A
3	rs6790752	0	136857687	A	C
3	rs13095852	0	136857732	C	T
3	rs13095888	0	136857829	A	G
3	rs13080243	0	136857879	T	C
3	rs13100239	0	136857908	A	T
3	rs13100520	0	136857997	C	T
3	rs7614143	0	136858266	C	T
3	rs55950024	0	136858590	A	G
3	rs55844250	0	136858593	C	T
3	rs55971688	0	136858609	T	C
3	rs55756671	0	136858654	T	C
3	rs58351965	0	136858718	A	G
3	rs13063732	0	136858901	C	A
3	rs79361469	0	136858916	T	C
3	rs13063916	0	136859074	A	T
3	rs13064358	0	136859082	G	A
3	rs192809933	0	136861803	A	G
3	rs73216987	0	136862354	A	T
3	rs73216988	0	136862392	G	T
3	rs75038431	0	136862758	T	G
3	rs7624425	0	136862806	T	C
3	rs13083219	0	136862820	A	C
3	rs7612877	0	136862867	C	T
3	rs7634815	0	136862919	A	G
3	rs7624691	0	136863079	T	C
3	rs73216990	0	136863233	C	A
3	rs73216991	0	136863300	A	G
3	rs62410478	0	136863588	T	C
3	rs73216993	0	136863699	C	T
3	rs62410479	0	136863864	C	A
3	rs62410480	0	136863868	T	C
3	rs67426405	0	136864352	A	G
3	rs57859055	0	136864502	G	A
3	rs57640393	0	136864550	A	G
3	rs1440698	0	136864838	A	G
3	rs16844526	0	136864903	A	G
3	rs13068632	0	136865434	A	T
3	rs12486951	0	136865757	G	C
3	rs12487636	0	136865846	G	A
3	rs12494008	0	136865890	A	G
3	rs12487676	0	136866009	G	A
3	rs12487686	0	136866190	C	T
3	rs10935224	0	136866191	A	G
3	rs10935225	0	136866257	A	T
3	rs11917260	0	136866272	G	A
3	rs149521926	0	136866437	G	A
3	rs62410483	0	136866624	G	A
3	rs12631068	0	136866634	C	T
3	rs16844544	0	136866669	A	G
3	rs11708831	0	136866730	G	A
3	rs62410484	0	136866845	A	G
3	rs16844548	0	136866897	T	C
3	rs62410485	0	136867036	C	T
3	rs62410486	0	136867167	A	T
3	rs7647718	0	136867313	A	G
3	rs10513032	0	136867549	A	T
3	rs10935226	0	136867742	C	T
3	rs10513031	0	136867782	T	C
3	rs73217000	0	136867888	G	T
3	rs55953903	0	136867989	C	T
3	rs12637795	0	136868177	A	G
3	rs9833382	0	136868229	C	G
3	rs74920171	0	136868285	T	C
3	rs12635419	0	136868563	T	C
3	rs12489623	0	136868600	G	A
3	rs12489637	0	136868820	C	T
3	rs9858593	0	136869141	T	C
3	rs77627898	0	136869354	G	A
3	rs1899207	0	136869484	G	A
3	rs55943218	0	136869603	G	A
3	rs62410489	0	136870234	C	T
3	rs4678294	0	136870267	G	T
3	rs11720901	0	136870285	A	C
3	rs62410490	0	136870598	A	G
3	rs62410491	0	136870620	G	A
3	rs73219004	0	136870759	T	C
3	rs73219006	0	136870835	T	A
3	rs150754743	0	136871027	A	T
3	rs149470741	0	136871225	C	T
3	rs56230972	0	136871241	T	C
3	rs16844557	0	136871897	C	G
3	rs35716370	0	136871949	T	C
3	rs35036213	0	136872030	G	A
3	rs58784361	0	136872040	C	A
3	rs60743604	0	136872078	A	G
3	rs35800092	0	136872869	C	T
3	rs12494014	0	136872925	G	A
3	rs12487502	0	136872933	A	G
3	rs76070739	0	136873547	A	G
3	rs12485379	0	136873867	T	C
3	rs12494928	0	136873890	G	A
3	rs12485382	0	136873907	T	G
3	rs16844561	0	136874157	T	C
3	rs55686457	0	136874210	G	A
3	rs34731330	0	136874444	A	C
3	rs34989106	0	136874482	C	T
3	rs150514121	0	136874532	T	C
3	rs138463608	0	136874533	G	A
3	rs35192343	0	136874642	A	G
3	rs6764011	0	136874758	A	G
3	rs34937500	0	136874831	C	T
3	rs2053438	0	136874879	A	G
3	rs6788840	0	136875009	C	T
3	rs1899206	0	136875280	A	T
3	rs1440697	0	136875691	A	G
3	rs73219012	0	136875706	A	T
3	rs73219013	0	136875707	C	G
3	rs73219016	0	136875818	G	T
3	rs12485611	0	136876685	A	T
3	rs12492170	0	136876819	G	A
3	rs1371907	0	136876849	G	A
3	rs12486422	0	136877283	A	C
3	rs10513030	0	136877493	T	A
3	rs12497087	0	136877854	T	C
3	rs12493687	0	136877919	C	G
3	rs12493758	0	136878025	G	A
3	rs7643428	0	136878252	C	A
3	rs67666416	0	136878395	T	G
3	rs10935227	0	136878490	A	G
3	rs10935228	0	136878841	A	G
3	rs141501697	0	136878955	G	A
3	rs10935229	0	136879020	G	C
3	rs77976651	0	136879120	G	A
3	rs16844587	0	136879243	A	T
3	rs80249335	0	136879461	G	A
3	rs7626849	0	136879530	A	G
3	rs6439690	0	136880600	T	C
3	rs58447831	0	136881175	C	T
3	rs2196958	0	136881627	T	G
3	rs9289530	0	136882119	C	A
3	rs75088643	0	136882336	C	T
3	rs1371906	0	136882822	G	A
3	rs149424439	0	136884378	C	G
3	rs11707198	0	136884558	G	A
3	rs6768820	0	136884673	T	C
3	rs9830729	0	136885813	A	C
3	rs62410518	0	136885894	G	A
3	rs9872887	0	136886152	C	T
3	rs962224	0	136890896	G	A
3	rs76942545	0	136891040	A	G
3	rs62410521	0	136892064	G	A
3	rs9867244	0	136892298	A	G
3	rs967950	0	136892581	G	A
3	rs967949	0	136892728	A	G
3	rs10935230	0	136893356	C	T
3	rs9839965	0	136894133	C	T
3	rs144918306	0	136894935	G	A
3	rs13068766	0	136895504	C	T
3	rs187461478	0	136895993	A	T
3	rs62410523	0	136896390	A	G
3	rs62410524	0	136896814	C	T
3	rs62410525	0	136897156	G	A
```
