## Supplementary material for "Characterization of shared and ancestry-specific signals driving complex traits using multi-ancestry fine-mapping": susiex_nc3.cs80.cs

```
CS_ID	SNP	BP	REF_ALLELE	ALT_ALLELE	REF_FRQ	BETA	SE	-LOG10P	CS_PIP	OVRL_PIP
1	rs7432375	136288405	A,A	G,G	0.564612,0.209325	-0.0258742,-0.0505783	0.00398773,0.0105074	10.0619,5.82907	0.104816	0.104891
1	rs12163529	136298879	A,A	G,G	0.564612,0.210317	-0.0258742,-0.0497266	0.00398773,0.0104891	10.0619,5.67181	0.0751822	0.0752571
1	rs7427564	136274435	A,A	G,G	0.565606,0.206349	-0.0257911,-0.049708	0.00398879,0.010563	9.99702,5.59723	0.0565874	0.056664
1	rs4630889	136278251	C,C	T,T	0.56163,0.208333	-0.0254951,-0.050331	0.00398468,0.0105257	9.80367,5.75991	0.0554724	0.0555489
1	rs10935185	136290529	G,G	C,C	0.564612,0.208333	-0.0258314,-0.0489941	0.00398773,0.0105257	10.031,5.48882	0.0479515	0.0480262
1	rs10935184	136153468	C,C	T,T	0.552684,0.206349	-0.0255489,-0.0489247	0.00397643,0.010563	9.88008,5.44049	0.0450745	0.0451516
1	rs66691851	136154828	T,T	C,C	0.565606,0.222222	-0.0256113,-0.0483115	0.00398879,0.0102821	9.86792,5.58179	0.0412327	0.041309
1	rs940174	136309710	C,C	T,T	0.564612,0.209325	-0.0258314,-0.047998	0.00398773,0.0105074	10.031,5.30775	0.0325955	0.0326697
1	rs7634476	136398387	G,G	A,A	0.434394,0.78869	0.0261552,0.0464321	0.00398879,0.010471	10.261,5.03453	0.0302912	0.0303664
1	rs10935186	136346206	C,C	T,T	0.565606,0.210317	-0.026018,-0.0469133	0.00398879,0.0104891	10.1611,5.11188	0.0287988	0.0288735
1	rs7618871	136400420	T,T	G,G	0.434394,0.78869	0.026064,0.0464791	0.00398879,0.010471	10.1945,5.04359	0.026796	0.0268706
1	rs55970317	136353193	G,G	T,T	0.565606,0.209325	-0.0259281,-0.0461181	0.00398879,0.0105074	10.0959,4.94383	0.0177154	0.0177893
1	rs711975	136235908	C,C	T,T	0.563618,0.205357	-0.0254137,-0.0483144	0.0039867,0.0105819	9.73659,5.30307	0.0170735	0.0171468
1	rs2688601	136252601	A,A	G,G	0.587475,0.21627	-0.02455,-0.0504972	0.00401624,0.010383	9.00893,5.93798	0.0160966	0.0161769
1	rs12492510	136151631	T,T	G,G	0.586481,0.22123	-0.0247294,-0.0494625	0.00401481,0.0102986	9.13697,5.80572	0.0158428	0.0159216
1	rs10804640	136165695	A,A	G,G	0.586481,0.222222	-0.0247294,-0.0491923	0.00401481,0.0102821	9.13697,5.76544	0.0145596	0.0146382
1	rs4678269	136189865	A,A	G,G	0.585487,0.21627	-0.0248546,-0.0492233	0.00401339,0.010383	9.2287,5.67181	0.0144341	0.0145113
1	rs9714347	136188837	C,C	T,T	0.586481,0.214286	-0.0250016,-0.0488204	0.00401481,0.0104178	9.32385,5.5556	0.014118	0.0141959
1	rs6808312	136371504	T,T	C,C	0.434394,0.793651	0.0259248,0.0457867	0.00398879,0.010563	10.0935,4.83563	0.0139391	0.014013
1	rs10935183	136149139	T,T	C,C	0.586481,0.218254	-0.0246343,-0.0495113	0.00401481,0.0103488	9.07214,5.76544	0.0128447	0.0129218
1	rs527888	136031358	C,C	G,G	0.552684,0.215278	-0.0250905,-0.0468255	0.00397643,0.0104003	9.55379,5.17254	0.0125843	0.0126589
1	rs556788	136027549	G,G	A,A	0.550696,0.214286	-0.0249893,-0.0472795	0.00397478,0.0104178	9.48978,5.24646	0.0124974	0.0125722
1	rs696520	136056861	C,C	T,T	0.55169,0.206349	-0.0249944,-0.0477227	0.0039756,0.010563	9.48978,5.20446	0.0116624	0.0117359
1	rs2688600	136252596	A,A	C,C	0.587475,0.21627	-0.0244603,-0.04999	0.00401624,0.010383	8.9482,5.83125	0.0112878	0.0113659
1	rs6439649	136371691	T,T	G,G	0.4334,0.793651	0.0257973,0.045692	0.00398985,0.010563	9.9965,4.81795	0.0109867	0.0110601
1	rs73226190	136213310	C,C	T,T	0.584493,0.209325	-0.0248935,-0.0488093	0.004012,0.0105074	9.26135,5.46895	0.0105065	0.0105808
1	rs684195	135993599	C,C	A,A	0.55169,0.214286	-0.0249036,-0.046998	0.0039756,0.0104178	9.42598,5.19098	0.00987458	0.00994871
1	rs570621	136000743	G,G	A,A	0.550696,0.215278	-0.0250369,-0.0462585	0.00397478,0.0104003	9.52329,5.06173	0.00923956	0.00931381
1	rs655748	136103287	A,A	G,G	0.585487,0.218254	-0.0244441,-0.0493831	0.00401339,0.0103488	8.949,5.7387	0.00917869	0.00925728
1	rs11719310	136196754	T,T	C,C	0.586481,0.210317	-0.0248202,-0.0487763	0.00401481,0.0104891	9.19906,5.47932	0.00917268	0.00924603
1	rs834304	136111658	T,T	G,G	0.573559,0.220238	-0.0238063,-0.0501555	0.0039978,0.0103152	8.58451,5.93545	0.0089701	0.00904994
1	rs4678436	136317402	T,T	G,G	0.586481,0.21627	-0.0248634,-0.0479971	0.00401481,0.010383	9.2287,5.42156	0.00866758	0.00874083
2	rs143008299	135661123	C,NA	A,NA	0.99503,NA	0.120319,NA	0.0281148,NA	4.72757,NA	0.0881276	0.091806
2	rs183654378	135683445	C,NA	T,NA	0.99503,NA	0.119437,NA	0.0281148,NA	4.66654,NA	0.0787501	0.0821986
2	rs565182634	135681498	T,NA	C,NA	0.99503,NA	0.11931,NA	0.0281148,NA	4.65778,NA	0.0774899	0.0809063
2	rs192553155	135668600	T,NA	C,NA	0.99503,NA	0.119008,NA	0.0281148,NA	4.637,NA	0.0745823	0.0779238
2	rs116501749	135756873	G,NA	A,NA	0.99503,NA	0.106369,NA	0.0281148,NA	3.81046,NA	0.0166552	0.0180164
2	rs58592880	135794742	A,NA	G,NA	0.934394,NA	0.0312575,NA	0.00798549,NA	4.04252,NA	0.00919474	0.0129205
2	rs6439601	135609582	C,NA	T,NA	0.929423,NA	0.0275126,NA	0.00771974,NA	3.4373,NA	0.00886296	0.0131104
2	rs113917422	135616404	G,NA	A,NA	0.928429,NA	0.0275695,NA	0.00767004,NA	3.48799,NA	0.00866346	0.0128663
2	rs113400992	135616482	G,NA	A,NA	0.928429,NA	0.0275218,NA	0.00767004,NA	3.47763,NA	0.00850874	0.0126496
2	rs58515221	135612819	T,NA	C,NA	0.929423,NA	0.0272386,NA	0.00771974,NA	3.3788,NA	0.00799804	0.0119014
2	rs2400730	135796524	A,NA	G,NA	0.934394,NA	0.0311655,NA	0.00798549,NA	4.02182,NA	0.00772167	0.0109975
2	rs111862778	135783796	T,NA	C,NA	0.934394,NA	0.0289673,NA	0.00798549,NA	3.54336,NA	0.00744485	0.0110159
2	rs144879976	135617335	T,NA	C,NA	0.957256,NA	0.0317424,NA	0.00977441,NA	2.93397,NA	0.00735698	0.0106156
2	rs77527047	135613972	A,NA	G,NA	0.929423,NA	0.026849,NA	0.00771974,NA	3.2965,NA	0.0069261	0.0103943
2	rs58726628	135611516	G,NA	T,NA	0.929423,NA	0.026849,NA	0.00771974,NA	3.2965,NA	0.0069261	0.0103943
2	rs34901937	135721781	G,NA	C,NA	0.935388,NA	0.0285705,NA	0.00804241,NA	3.41837,NA	0.00678304	0.01008
2	rs7623246	135795681	C,NA	T,NA	0.935388,NA	0.0306395,NA	0.00804241,NA	3.85664,NA	0.00656392	0.00938493
2	rs113269297	135616299	C,NA	G,NA	0.929423,NA	0.0266517,NA	0.00771974,NA	3.25523,NA	0.0064455	0.00971512
2	rs113720292	135615103	T,NA	G,NA	0.929423,NA	0.0265998,NA	0.00771974,NA	3.24442,NA	0.00632536	0.00954498
2	rs76799353	135765412	A,NA	G,NA	0.934394,NA	0.0283683,NA	0.00798549,NA	3.41837,NA	0.00602771	0.00903394
2	rs77769797	135706190	A,NA	G,NA	0.934394,NA	0.028321,NA	0.00798549,NA	3.4086,NA	0.00592952	0.00889584
2	rs144295828	135780412	C,NA	G,NA	0.934394,NA	0.0282923,NA	0.00798549,NA	3.40269,NA	0.00587083	0.00881325
2	rs182326735	136777973	T,NA	G,NA	0.996024,NA	0.0924122,NA	0.0314177,NA	2.48582,NA	0.00577331	0.0174797
2	rs75125767	135789212	C,NA	T,NA	0.934394,NA	0.0280992,NA	0.00798549,NA	3.36298,NA	0.00549218	0.00827939
2	rs74381694	136514255	G,NA	C,NA	0.970179,NA	0.0211081,NA	0.0116239,NA	1.15875,NA	0.00535075	0.0082379
2	rs6776731	135609461	A,NA	G,NA	0.929423,NA	0.0257182,NA	0.00771974,NA	3.06357,NA	0.00462639	0.00712042
2	rs111364127	135615091	T,NA	C,NA	0.929423,NA	0.0256018,NA	0.00771974,NA	3.04008,NA	0.00444338	0.0068569
2	rs74992672	135683192	G,NA	T,NA	0.935388,NA	0.0280473,NA	0.00804241,NA	3.31185,NA	0.00426599	0.00652484
2	rs7627556	135615606	C,NA	G,NA	0.926441,NA	0.0256935,NA	0.0075738,NA	3.1594,NA	0.0040504	0.00633807
2	rs77303483	135612761	C,NA	G,NA	0.930418,NA	0.0259205,NA	0.00777053,NA	3.07022,NA	0.00401536	0.00623059
2	rs140654291	136696422	T,NA	C,NA	0.987078,NA	-0.0458478,NA	0.0175062,NA	2.05453,NA	0.00400017	0.0115603
2	rs61683900	135794544	G,NA	T,NA	0.936382,NA	0.0288186,NA	0.00810069,NA	3.42675,NA	0.00357192	0.00528144
2	rs79037025	135794432	G,NA	A,NA	0.936382,NA	0.0285001,NA	0.00810069,NA	3.36208,NA	0.00322889	0.00480965
2	rs139949181	136587323	T,NA	C,NA	0.975149,NA	0.0213386,NA	0.0127009,NA	1.0318,NA	0.00301901	0.0050456
2	rs61790847	136487646	G,NA	C,NA	0.988072,NA	0.0571804,NA	0.0182119,NA	2.77185,NA	0.00290089	0.00931664
2	rs74834143	135647144	A,NA	T,NA	0.9334,NA	0.0258494,NA	0.00792989,NA	2.95266,NA	0.00241632	0.00387201
2	rs193132140	136700626	G,NA	A,NA	0.992048,NA	0.0646202,NA	0.0222601,NA	2.4322,NA	0.0023258	0.00709448
2	rs150391596	136747352	NA,G	NA,T	NA,0.993056	NA,0.123468	NA,0.0514752	NA,1.78362	0.00231865	0.00664078
2	rs143402422	136584817	NA,A	NA,C	NA,0.972222	NA,0.0437604	NA,0.0260119	NA,1.03383	0.00222815	0.00640791
2	rs75774739	136632352	G,NA	C,NA	0.992048,NA	0.0618565,NA	0.0222601,NA	2.26313,NA	0.00173528	0.00527487
2	rs61791755	135878522	C,NA	T,NA	0.987078,NA	0.0522671,NA	0.0175062,NA	2.54824,NA	0.00168779	0.00536375
2	rs6773440	136677064	G,NA	A,NA	0.890656,NA	0.0238512,NA	0.00633559,NA	3.77781,NA	0.00157601	0.00355845
2	rs144918306	136894935	NA,A	NA,G	NA,0.969246	NA,-0.0503049	NA,0.0247591	NA,1.37493	0.00151343	0.00428664
2	rs12493906	136458871	NA,T	NA,G	NA,0.974206	NA,0.0461185	NA,0.0269663	NA,1.05937	0.00146628	0.00421882
2	rs117259163	136437851	NA,G	NA,A	NA,0.967262	NA,0.0375064	NA,0.0240217	NA,0.926501	0.00140042	0.00401753
2	rs12496297	135929967	NA,A	NA,G	NA,0.978175	NA,0.0515108	NA,0.0292559	NA,1.10629	0.0013621	0.00391097
2	rs1899208	136863271	C,NA	G,NA	0.154076,NA	-0.0131682,NA	0.00547654,NA	1.7906,NA	0.00133339	0.00405946
2	rs12489403	135917626	NA,G	NA,C	NA,0.979167	NA,0.0507999	NA,0.0299292	NA,1.04753	0.00132743	0.00381352
2	rs28758576	135602459	C,NA	T,NA	0.921471,NA	0.0202271,NA	0.00734995,NA	2.22744,NA	0.00131203	0.00388509
2	rs182677699	135940207	A,NA	G,NA	0.992048,NA	0.0617963,NA	0.0222601,NA	2.25952,NA	0.00129015	0.00388203
2	rs113263571	136483209	A,NA	G,NA	0.991054,NA	0.0571387,NA	0.0209976,NA	2.1868,NA	0.0012566	0.00380702
2	rs12492830	136042741	NA,C	NA,T	NA,0.973214	NA,0.042637	NA,0.0264757	NA,0.969375	0.00124908	0.00359141
2	rs148284317	135549862	T,NA	C,NA	0.991054,NA	0.0493957,NA	0.0209976,NA	1.72932,NA	0.00122886	0.00316448
2	rs74920171	136868285	NA,C	NA,T	NA,0.926587	NA,0.0204065	NA,0.0163898	NA,0.671406	0.00120242	0.00346839
2	rs77627898	136869354	NA,A	NA,G	NA,0.926587	NA,0.0203729	NA,0.0163898	NA,0.66987	0.00119754	0.00345427
2	rs114759819	135547810	G,NA	A,NA	0.981113,NA	0.0324617,NA	0.0145245,NA	1.59482,NA	0.00119553	0.00302601
2	rs13075615	136505832	T,T	C,C	0.833002,0.994048	0.0220655,-0.0719461	0.00530104,0.0555718	4.50196,0.708985	0.00119473	0.00348045
2	rs2024540	136871886	T,NA	G,NA	0.15507,NA	-0.0130033,NA	0.00546217,NA	1.76235,NA	0.00118718	0.00361434
2	rs78242833	136772076	NA,A	NA,T	NA,0.849206	NA,-0.0251494	NA,0.0119455	NA,1.4527	0.0011174	0.00324905
2	rs541917877	135941300	C,NA	T,NA	0.992048,NA	0.0602697,NA	0.0222601,NA	2.16885,NA	0.0011144	0.00334714
2	rs115890825	135773481	C,NA	T,NA	0.957256,NA	0.0299398,NA	0.00977441,NA	2.65942,NA	0.00108458	0.00316608
2	rs149139534	136488869	NA,T	NA,C	NA,0.975198	NA,0.0600145	NA,0.0274863	NA,1.53754	0.00097729	0.00280257
2	rs73216957	136817518	C,NA	G,NA	0.95328,NA	0.0214267,NA	0.0093687,NA	1.65379,NA	0.000968583	0.00304879
2	rs13059045	135953306	C,NA	T,NA	0.857853,NA	0.0226929,NA	0.00566193,NA	4.21296,NA	0.000884557	0.00274157
2	rs489398	135995498	C,NA	T,NA	0.200795,NA	-0.022349,NA	0.00493553,NA	5.22555,NA	0.000884357	0.00192887
2	rs144544228	135935439	NA,G	NA,A	NA,0.996032	NA,0.122096	NA,0.0679934	NA,1.13941	0.000873084	0.0024996
2	rs17252498	136014198	C,NA	A,NA	0.797217,NA	0.0220815,NA	0.0049174,NA	5.14836,NA	0.000836768	0.00182855
2	rs76760258	135680244	C,NA	T,NA	0.928429,NA	0.0231803,NA	0.00767004,NA	2.60041,NA	0.000807841	0.00269948
2	rs610860	136052816	G,NA	A,NA	0.202783,NA	-0.0220848,NA	0.0049174,NA	5.14972,NA	0.000794671	0.00174335
2	rs147211550	136389673	NA,C	NA,T	NA,0.975198	NA,-0.0568695	NA,0.0274863	NA,1.41403	0.000792013	0.00224109
2	rs3821445	136002809	C,NA	T,NA	0.799205,NA	0.0220718,NA	0.00493553,NA	5.11078,NA	0.000787638	0.00172698
2	rs145689475	136195322	NA,A	NA,T	NA,0.965278	NA,0.0299751	NA,0.0233493	NA,0.700661	0.00078369	0.00224692
2	rs12486301	136257360	NA,G	NA,A	NA,0.978175	NA,0.0408127	NA,0.0292559	NA,0.787789	0.000781189	0.0022403
2	rs144810561	136147191	NA,T	NA,C	NA,0.986111	NA,0.0503902	NA,0.0365264	NA,0.775407	0.000780862	0.00221609
2	rs866782	135983497	T,NA	C,NA	0.797217,NA	0.0220385,NA	0.0049174,NA	5.13054,NA	0.000776763	0.00170736
2	rs13071085	136014923	A,NA	G,NA	0.862823,NA	0.0225106,NA	0.00574696,NA	4.04734,NA	0.000776249	0.0023901
2	rs56049011	136472208	A,NA	G,NA	0.951292,NA	-0.0294918,NA	0.00918509,NA	2.87827,NA	0.000760398	0.00209863
2	rs9867368	136147771	G,NA	A,NA	0.203777,NA	-0.0219537,NA	0.00490845,NA	5.11201,NA	0.000751205	0.00165846
2	rs696517	136067655	C,NA	T,NA	0.203777,NA	-0.0219537,NA	0.00490845,NA	5.11201,NA	0.000751205	0.00165846
2	rs79583212	136147565	NA,T	NA,C	NA,0.952381	NA,0.0274756	NA,0.0200728	NA,0.766847	0.000750684	0.0021296
2	rs17200118	136062523	G,NA	A,NA	0.957256,NA	-0.031225,NA	0.00977441,NA	2.85374,NA	0.000732741	0.00200171
2	rs147241033	136392703	NA,A	NA,G	NA,0.97123	NA,0.0814493	NA,0.0255725	NA,2.83942	0.000727818	0.00205704
2	rs71336078	136489602	A,NA	G,NA	0.832008,NA	0.0218866,NA	0.00528849,NA	4.4565,NA	0.000725099	0.00209857
2	rs115602041	135918449	A,NA	G,NA	0.986084,NA	0.0462839,NA	0.0168779,NA	2.21457,NA	0.000718522	0.00115145
2	rs4678440	136491907	T,NA	A,NA	0.832008,NA	0.0218413,NA	0.00528849,NA	4.44033,NA	0.000713488	0.00206477
2	rs7650071	135977305	G,NA	A,NA	0.890656,NA	0.0235236,NA	0.00633559,NA	3.68852,NA	0.000710978	0.00214062
2	rs114605630	135555656	C,NA	T,NA	0.979125,NA	0.0221078,NA	0.0138296,NA	0.958951,NA	0.000707938	0.00215819
2	rs73222209	135717033	T,NA	C,NA	0.95328,NA	-0.0261155,NA	0.0093687,NA	2.27481,NA	0.00070094	0.0019003
2	rs115778536	135835681	T,NA	A,NA	0.979125,NA	0.0364738,NA	0.0138296,NA	2.07805,NA	0.00069408	0.00206762
2	rs80078987	136499025	NA,G	NA,C	NA,0.974206	NA,0.0372772	NA,0.0269663	NA,0.777647	0.000691978	0.00198812
2	rs57278443	136837024	NA,T	NA,C	NA,0.796627	NA,-0.0179269	NA,0.0106201	NA,1.03901	0.000689122	0.00199609
2	rs35849216	136327569	T,NA	C,NA	0.857853,NA	0.0219608,NA	0.00566193,NA	3.97871,NA	0.00066273	0.00203672
2	rs115290401	136611972	A,NA	G,NA	0.919483,NA	0.024138,NA	0.00726648,NA	3.04851,NA	0.000656592	0.00206521
2	rs117125895	136493751	NA,T	NA,C	NA,0.921627	NA,-0.0396275	NA,0.0159053	NA,1.89545	0.00065651	0.0018899
2	rs61789643	136109752	T,NA	G,NA	0.857853,NA	0.021875,NA	0.00566193,NA	3.95171,NA	0.000655032	0.00201093
2	rs61789642	136109696	T,NA	C,NA	0.857853,NA	0.0218344,NA	0.00566193,NA	3.93896,NA	0.000646468	0.00198403
2	rs187461478	136895993	NA,T	NA,A	NA,0.981151	NA,-0.0592018	NA,0.0314332	NA,1.22443	0.000645905	0.00182889
2	rs76314530	136146552	NA,T	NA,C	NA,0.986111	NA,0.0461657	NA,0.0365264	NA,0.685573	0.000641115	0.00181928
2	rs138289998	136345414	NA,C	NA,T	NA,0.978175	NA,0.0379467	NA,0.0292559	NA,0.710834	0.000640063	0.00183409
2	rs139590288	135853142	NA,C	NA,T	NA,0.954365	NA,-0.0473187	NA,0.0204832	NA,1.68024	0.00063921	0.00181663
2	rs13069695	136291562	C,NA	T,NA	0.858847,NA	0.0218532,NA	0.00567854,NA	3.92482,NA	0.000638447	0.00195808
2	rs147006675	135797206	T,NA	C,NA	0.984095,NA	0.02174,NA	0.0158037,NA	0.772275,NA	0.000637716	0.00192122
2	rs75719051	136744106	T,NA	C,NA	0.980119,NA	0.0192274,NA	0.0141639,NA	0.757893,NA	0.000624976	0.00188503
2	rs139721578	135923639	T,NA	C,NA	0.985089,NA	0.0204927,NA	0.0163138,NA	0.67973,NA	0.000623595	0.00187175
2	rs187975360	136503161	NA,A	NA,C	NA,0.97619	NA,0.0361984	NA,0.0280389	NA,0.706193	0.000622256	0.00178484
2	rs182600219	135897359	NA,C	NA,T	NA,0.996032	NA,0.108677	NA,0.0679934	NA,0.958737	0.000621318	0.00177662
2	rs78102211	135537393	A,A	G,G	0.875746,0.97123	0.000478022,-0.0556589	0.0059937,0.0255725	0.0285233,1.52993	0.00061718	0.00171368
2	rs71336055	136020454	T,NA	C,NA	0.868787,NA	0.0219483,NA	0.00585591,NA	3.74907,NA	0.000608559	0.00185514
2	rs78404485	136742330	NA,A	NA,T	NA,0.986111	NA,0.0923115	NA,0.0365264	NA,1.93946	0.000592398	0.00167365
2	rs138196262	135816469	NA,G	NA,A	NA,0.978175	NA,0.0380925	NA,0.0292559	NA,0.714665	0.000590802	0.00169162
2	rs74392722	136870213	A,NA	G,NA	0.982107,NA	0.0209439,NA	0.014915,NA	0.795189,NA	0.00058907	0.00175658
2	rs148084830	136242749	G,NA	A,NA	0.985089,NA	-0.0240017,NA	0.0163138,NA	0.850091,NA	0.000586836	0.00176439
2	rs13072691	136425600	C,NA	T,NA	0.862823,NA	0.0218401,NA	0.00574696,NA	3.84004,NA	0.000585615	0.00178929
2	rs147302267	136759043	T,NA	C,NA	0.980119,NA	0.0173455,NA	0.0141639,NA	0.656161,NA	0.000580007	0.00174472
2	rs142461821	135551192	NA,A	NA,G	NA,0.973214	NA,-0.033562	NA,0.0264757	NA,0.688411	0.000574456	0.00163655
2	rs144420426	135824610	T,NA	C,NA	0.986084,NA	0.0441726,NA	0.0168779,NA	2.05229,NA	0.000571838	0.000948361
2	rs186135277	136407772	NA,T	NA,G	NA,0.983135	NA,-0.0677708	NA,0.0331973	NA,1.38505	0.000564527	0.00160848
2	rs78727643	136358662	C,NA	T,NA	0.957256,NA	-0.0294688,NA	0.00977441,NA	2.58995,NA	0.000560845	0.00154227
2	rs140774039	136390872	C,NA	A,NA	0.986084,NA	-0.0219165,NA	0.0168779,NA	0.711967,NA	0.000558952	0.00159336
2	rs74582496	136497969	A,NA	G,NA	0.985089,NA	0.0194458,NA	0.0163138,NA	0.632144,NA	0.000556271	0.00166633
2	rs78015909	136766544	NA,T	NA,G	NA,0.847222	NA,-0.0202338	NA,0.0118816	NA,1.05268	0.000556047	0.00160861
2	rs28535121	135892798	C,NA	T,NA	0.781312,NA	0.00395476,NA	0.00478316,NA	0.388973,NA	0.000548606	0.00150729
2	rs13065565	135889651	C,NA	T,NA	0.903579,NA	0.0229294,NA	0.00669838,NA	3.20827,NA	0.000548465	0.00167318
2	rs6769762	135908178	A,NA	G,NA	0.781312,NA	0.00400397,NA	0.00478316,NA	0.395193,NA	0.00054041	0.00155676
2	rs6786582	135898984	C,NA	T,NA	0.77833,NA	0.00407761,NA	0.00475997,NA	0.407113,NA	0.000540224	0.0014839
2	rs114990140	135937549	A,NA	C,NA	0.985089,NA	0.0191475,NA	0.0163138,NA	0.618856,NA	0.000538853	0.00161323
2	rs11714647	136109261	G,NA	A,NA	0.959245,NA	-0.0302259,NA	0.00999958,NA	2.60116,NA	0.000535475	0.00146818
2	rs17302237	136755405	A,NA	G,NA	0.977137,NA	0.0191191,NA	0.0132281,NA	0.828675,NA	0.000533831	0.00160536
2	rs147500349	136724224	NA,T	NA,A	NA,0.981151	NA,0.0374876	NA,0.0314332	NA,0.632605	0.000531423	0.0015012
2	rs34154714	136154860	T,NA	C,NA	0.863817,NA	0.0213949,NA	0.00576457,NA	3.68597,NA	0.000526535	0.00160232
2	rs149584140	136316035	C,NA	T,NA	0.982107,NA	-0.020484,NA	0.014915,NA	0.770486,NA	0.000526095	0.00159026
2	rs34498968	136195130	C,NA	T,NA	0.845924,NA	0.0209131,NA	0.00547654,NA	3.87235,NA	0.000517658	0.00148073
2	rs184993788	136018077	T,NA	C,NA	0.99006,NA	0.0426541,NA	0.01993,NA	1.49027,NA	0.000511926	0.00156843
2	rs142503315	136086323	C,NA	A,NA	0.989066,NA	0.0383826,NA	0.0190121,NA	1.36149,NA	0.000511804	0.001494
2	rs79593743	136639884	A,NA	G,NA	0.987078,NA	0.0196807,NA	0.0175062,NA	0.583489,NA	0.000511628	0.00152111
2	rs141720374	136396233	T,NA	C,NA	0.986084,NA	-0.021031,NA	0.0168779,NA	0.672154,NA	0.000510562	0.00145514
2	rs73224196	136134496	C,NA	T,NA	0.952286,NA	-0.0273593,NA	0.00927543,NA	2.4974,NA	0.00050974	0.00141387
2	rs189563852	136334519	T,NA	C,NA	0.986084,NA	0.0429548,NA	0.0168779,NA	1.96151,NA	0.000504768	0.000854579
2	rs142268960	135555274	NA,T	NA,C	NA,0.973214	NA,-0.0313021	NA,0.0264757	NA,0.625089	0.000503549	0.0014341
2	rs13068210	135905546	G,NA	T,NA	0.77833,NA	0.00427358,NA	0.00475997,NA	0.43264,NA	0.000503453	0.00138388
2	rs34169052	136468000	G,NA	A,NA	0.89165,NA	0.0224396,NA	0.00636104,NA	3.37753,NA	0.000501477	0.00149984
2	rs9836600	135741887	T,NA	C,NA	0.975149,NA	0.0282237,NA	0.0127009,NA	1.58053,NA	0.000500053	0.00146255
2	rs149134849	136245709	NA,C	NA,G	NA,0.919643	NA,-0.0348752	NA,0.0157247	NA,1.57571	0.000499345	0.00143455
2	rs138421205	135751434	G,NA	A,NA	0.983101,NA	-0.0312001,NA	0.0153396,NA	1.3772,NA	0.000485669	0.00157656
2	rs149859747	136409647	C,NA	A,NA	0.986084,NA	-0.020426,NA	0.0168779,NA	0.645521,NA	0.000480675	0.00136978
2	rs145697381	135930961	A,NA	G,NA	0.984095,NA	0.0190221,NA	0.0158037,NA	0.640685,NA	0.000480227	0.0012314
2	rs13321220	135885205	A,NA	G,NA	0.77833,NA	0.0044206,NA	0.00475997,NA	0.452172,NA	0.000478037	0.00131471
2	rs150274722	136642136	A,NA	G,NA	0.991054,NA	0.0271453,NA	0.0209976,NA	0.707555,NA	0.000477315	0.00141545
2	rs61789606	136037742	T,NA	C,NA	0.928429,NA	0.0225944,NA	0.00767004,NA	2.49199,NA	0.000477115	0.00153934
2	rs150008070	135712501	NA,C	NA,T	NA,0.950397	NA,-0.0397844	NA,0.0196877	NA,1.36348	0.000476857	0.00135505
2	rs145511462	136085951	T,NA	G,NA	0.99006,NA	0.0416481,NA	0.01993,NA	1.43601,NA	0.000470374	0.00143784
2	rs140842471	136545366	NA,G	NA,A	NA,0.977182	NA,-0.0504327	NA,0.0286274	NA,1.10723	0.000468283	0.00132412
2	rs76055526	136693028	T,NA	C,NA	0.974155,NA	0.0283139,NA	0.0124606,NA	1.63696,NA	0.000467305	0.00140053
2	rs141055138	135766002	NA,T	NA,C	NA,0.953373	NA,-0.0396054	NA,0.0202746	NA,1.29442	0.000467006	0.0013282
2	rs28631273	135934711	A,NA	G,NA	0.771372,NA	0.00480458,NA	0.00470807,NA	0.512166,NA	0.000466703	0.00128
2	rs144263115	136034155	A,NA	G,NA	0.986084,NA	0.042148,NA	0.0168779,NA	1.90251,NA	0.000466032	0.000800134
2	rs80007343	136005626	NA,A	NA,G	NA,0.97123	NA,0.0759046	NA,0.0255725	NA,2.52354	0.000462287	0.00130783
2	rs548458816	136553250	T,NA	A,NA	0.985089,NA	0.0176038,NA	0.0163138,NA	0.55198,NA	0.000459444	0.00137142
2	rs140160518	136607115	A,NA	T,NA	0.986084,NA	0.0180258,NA	0.0168779,NA	0.544373,NA	0.00045919	0.00136555
2	rs1519260	135580066	T,T	C,C	0.4334,0.837302	0.0157304,-0.00557575	0.00398985,0.0115817	4.09367,0.200513	0.000456819	0.00150931
2	rs62410402	136590593	A,NA	G,NA	0.918489,NA	0.0224025,NA	0.00722595,NA	2.71369,NA	0.000456738	0.00142623
2	rs13065626	136294757	G,NA	C,NA	0.847913,NA	0.0205927,NA	0.00550577,NA	3.73547,NA	0.000455356	0.00129959
2	rs35970307	135936788	A,NA	G,NA	0.902585,NA	0.0221849,NA	0.00666778,NA	3.05685,NA	0.000454512	0.00137565
2	rs188181111	135963183	T,NA	C,NA	0.986084,NA	0.0179618,NA	0.0168779,NA	0.541772,NA	0.000452032	0.00134741
2	rs56398805	135932400	G,NA	A,NA	0.770378,NA	0.00504204,NA	0.0047009,NA	0.547502,NA	0.000447951	0.00123123
2	rs34281413	136461860	T,NA	C,NA	0.846918,NA	0.0206238,NA	0.00549107,NA	3.76263,NA	0.00044791	0.0012794
2	rs141704377	136315060	G,NA	T,NA	0.985089,NA	0.0173216,NA	0.0163138,NA	0.540098,NA	0.000446672	0.00133257
2	rs183007289	136361295	NA,A	NA,G	NA,0.994048	NA,-0.0876674	NA,0.0555718	NA,0.940556	0.000445424	0.0012631
2	rs9818740	135939586	A,NA	G,NA	0.774354,NA	0.00487615,NA	0.00472994,NA	0.519156,NA	0.000443173	0.00121664
2	rs9844666	135974216	A,NA	G,NA	0.808151,NA	0.00352737,NA	0.00502127,NA	0.316614,NA	0.00044296	0.00118722
2	rs11707198	136884558	A,A	G,G	0.815109,0.65377	-0.016449,-0.00380853	0.005093,0.0089848	2.90689,0.172858	0.000441513	0.00114032
2	rs10222451	135877413	C,NA	G,NA	0.77833,NA	0.00466083,NA	0.00475997,NA	0.484796,NA	0.000440122	0.00121149
2	rs13063893	136387638	T,NA	C,NA	0.845924,NA	0.0205693,NA	0.00547654,NA	3.76263,NA	0.00043969	0.00125778
2	rs8045	136055459	C,NA	T,NA	0.775348,NA	0.0184085,NA	0.00473736,NA	3.99147,NA	0.000439531	0.0010281
2	rs75961187	136546242	A,NA	G,NA	0.968191,NA	0.0157219,NA	0.0112664,NA	0.788154,NA	0.00043893	0.00130267
2	rs77340672	136043643	T,NA	C,NA	0.986084,NA	0.0415209,NA	0.0168779,NA	1.85728,NA	0.000438663	0.000761538
2	rs61789564	135930228	A,NA	T,NA	0.99006,NA	0.040753,NA	0.01993,NA	1.38855,NA	0.00043716	0.0013336
2	rs141070002	136054386	G,NA	C,NA	0.986084,NA	0.0414306,NA	0.0168779,NA	1.85081,NA	0.000434905	0.000756231
2	rs6805316	135952112	G,NA	A,NA	0.802187,NA	0.00402167,NA	0.00496334,NA	0.379049,NA	0.000429696	0.0012013
2	rs144081699	136187906	NA,C	NA,T	NA,0.923611	NA,-0.0350763	NA,0.0160932	NA,1.53329	0.00042748	0.00122649
2	rs73228031	136284832	T,NA	A,NA	0.949304,NA	-0.0256716,NA	0.00901262,NA	2.35715,NA	0.000426892	0.00118124
2	rs148120084	135775750	NA,A	NA,G	NA,0.973214	NA,-0.0276989	NA,0.0264757	NA,0.529488	0.000426655	0.00121016
2	rs75892705	135592073	NA,T	NA,C	NA,0.923611	NA,0.0259701	NA,0.0160932	NA,0.972297	0.000426339	0.0011996
2	rs150636728	135689644	G,NA	A,NA	0.980119,NA	-0.0275444,NA	0.0141639,NA	1.28556,NA	0.000425719	0.00118984
2	rs16843645	135745911	NA,A	NA,G	NA,0.915675	NA,0.0298148	NA,0.0153834	NA,1.27893	0.000424852	0.00119514
2	rs9813115	136063707	T,NA	C,NA	0.807157,NA	0.00380806,NA	0.00501139,NA	0.349375,NA	0.000420626	0.00112581
2	rs17200216	136067232	A,NA	C,NA	0.802187,NA	0.00397163,NA	0.00496334,NA	0.373045,NA	0.000419097	0.00112064
2	rs1393786	135854035	A,NA	C,NA	0.77833,NA	0.00480797,NA	0.00475997,NA	0.505213,NA	0.000418915	0.00115372
2	rs12330335	135853532	C,NA	A,NA	0.77833,NA	0.00480797,NA	0.00475997,NA	0.505213,NA	0.000418915	0.00115372
2	rs34613715	136455007	T,NA	A,NA	0.845924,NA	0.0203974,NA	0.00547654,NA	3.70842,NA	0.000418204	0.00119608
2	rs34738913	136437884	A,NA	T,NA	0.845924,NA	0.0203974,NA	0.00547654,NA	3.70842,NA	0.000418204	0.00119608
2	rs80308082	136875228	C,NA	A,NA	0.931412,NA	-0.0174906,NA	0.00782246,NA	1.59593,NA	0.000417553	0.00126146
2	rs11718972	135689162	T,NA	C,NA	0.926441,NA	-0.0136036,NA	0.0075738,NA	1.13983,NA	0.000416896	0.00119412
2	rs139748314	136429342	T,NA	C,NA	0.986084,NA	0.0409408,NA	0.0168779,NA	1.81592,NA	0.00041528	0.000728484
2	rs9826454	135953220	G,NA	A,NA	0.801193,NA	0.00396415,NA	0.00495399,NA	0.373045,NA	0.000412245	0.00115274
2	rs9883916	136208788	T,NA	C,NA	0.237575,NA	-0.018357,NA	0.00464559,NA	4.10978,NA	0.000411446	0.000935884
2	rs115735638	136472667	G,NA	T,NA	0.989066,NA	0.0358032,NA	0.0190121,NA	1.2242,NA	0.000409964	0.00119389
2	rs34031772	136018141	C,NA	T,NA	0.800199,NA	0.00410629,NA	0.00494472,NA	0.391163,NA	0.000409799	0.00109757
2	rs9881400	135861666	T,NA	G,NA	0.7833,NA	0.00460507,NA	0.00479895,NA	0.47204,NA	0.000407325	0.00112347
2	rs6767060	135867090	G,NA	C,NA	0.77833,NA	0.00490609,NA	0.00475997,NA	0.519013,NA	0.000405555	0.00111732
2	rs1145101	136069286	C,NA	T,NA	0.187873,NA	-0.0198409,NA	0.00506169,NA	4.0525,NA	0.000405533	0.00117351
2	rs6792630	135824901	A,NA	C,NA	0.781312,NA	0.0048314,NA	0.00478316,NA	0.505213,NA	0.000405327	0.0011171
2	rs79720013	136063005	NA,T	NA,A	NA,0.970238	NA,0.0731368	NA,0.0251555	NA,2.43834	0.000404494	0.0011451
2	rs113335876	136450542	C,NA	T,NA	0.955268,NA	-0.0279638,NA	0.00956466,NA	2.46099,NA	0.000402896	0.0011115
2	rs79260524	135690520	NA,G	NA,A	NA,0.954365	NA,0.0185475	NA,0.0204832	NA,0.437469	0.000402702	0.00113933
2	rs35320690	135932494	C,NA	T,NA	0.771372,NA	0.00524105,NA	0.00470807,NA	0.575739,NA	0.000402272	0.00110523
2	rs183317164	135859580	C,NA	A,NA	0.982107,NA	0.019271,NA	0.014915,NA	0.706994,NA	0.000401346	0.00118394
2	rs66890203	136153545	G,NA	T,NA	0.89165,NA	0.000701708,NA	0.00636104,NA	0.0399286,NA	0.000400879	0.00109009
2	rs144775760	136528895	NA,T	NA,C	NA,0.890873	NA,-0.014723	NA,0.0137097	NA,0.548421	0.00039943	0.00114814
2	rs34645606	136530102	C,NA	G,NA	0.892644,NA	0.000553497,NA	0.00638686,NA	0.0310782,NA	0.000397214	0.00108129
2	rs114706955	136524500	A,NA	G,NA	0.988072,NA	0.0424937,NA	0.0182119,NA	1.70703,NA	0.000396701	0.001168
2	rs77240980	136221656	NA,A	NA,T	NA,0.959325	NA,-0.0421328	NA,0.0216401	NA,1.28788	0.000393627	0.00112501
2	rs149807135	135930923	NA,T	NA,C	NA,0.968254	NA,-0.0464012	NA,0.0243817	NA,1.24393	0.000392595	0.00111674
2	rs76446837	136194515	NA,G	NA,A	NA,0.983135	NA,0.0864892	NA,0.0331973	NA,2.0372	0.000392208	0.00111102
2	rs13066401	136345819	G,NA	A,NA	0.89165,NA	0.000808398,NA	0.00636104,NA	0.0463019,NA	0.000390612	0.00106263
2	rs138847594	135742531	NA,G	NA,A	NA,0.974206	NA,0.0226479	NA,0.0269663	NA,0.39687	0.000389489	0.00111195
2	rs140256132	136344888	G,NA	C,NA	0.989066,NA	0.0351574,NA	0.0190121,NA	1.19093,NA	0.000388904	0.00113188
2	rs1393787	135854201	A,NA	G,NA	0.7833,NA	0.00474844,NA	0.00479895,NA	0.491564,NA	0.000388888	0.00107314
2	rs73224192	136132688	C,NA	T,NA	0.951292,NA	-0.0259097,NA	0.00918509,NA	2.31969,NA	0.000387997	0.00107639
2	rs13072038	135978797	C,NA	T,NA	0.807157,NA	0.00390906,NA	0.00501139,NA	0.361141,NA	0.000387831	0.00104186
2	rs75817561	135779779	G,NA	A,NA	0.983101,NA	0.0347455,NA	0.0153396,NA	1.62879,NA	0.000385727	0.00117695
2	rs6772366	135607701	T,T	C,C	0.697813,0.868056	0.00380484,-0.0152147	0.00430558,0.0126309	0.423821,0.641359	0.00038539	0.00106337
2	rs145198756	136615895	G,NA	A,NA	0.985089,NA	0.0112,NA	0.0163138,NA	0.307702,NA	0.000384912	0.00111384
2	rs150129538	136612250	C,NA	T,NA	0.987078,NA	-0.0384598,NA	0.0175062,NA	1.55245,NA	0.000384855	0.00107309
2	rs9870825	136065720	A,NA	C,NA	0.809145,NA	0.00387383,NA	0.00503123,NA	0.355241,NA	0.000383909	0.00103043
2	rs6439640	136185680	G,NA	A,NA	0.187873,NA	-0.0196592,NA	0.00506169,NA	3.98808,NA	0.000383658	0.00110967
2	rs13082532	135846831	T,NA	G,NA	0.7833,NA	0.00479789,NA	0.00479895,NA	0.49837,NA	0.000382802	0.00105653
2	rs28634226	136129882	A,NA	G,NA	0.802187,NA	0.00426691,NA	0.00496334,NA	0.408977,NA	0.000382097	0.00102385
2	rs13068119	136206369	C,NA	T,NA	0.762425,NA	0.0181301,NA	0.00464559,NA	4.02159,NA	0.000381488	0.000873579
2	rs188834939	136196637	A,NA	T,NA	0.988072,NA	0.0366171,NA	0.0182119,NA	1.35295,NA	0.000380142	0.00114211
2	rs80081203	136101970	NA,C	NA,T	NA,0.948413	NA,0.0175883	NA,0.0193256	NA,0.440372	0.000379022	0.0010749
2	rs115498810	136210173	C,NA	T,NA	0.989066,NA	0.0348039,NA	0.0190121,NA	1.17291,NA	0.000378019	0.00109984
2	rs6762209	135891736	C,NA	T,NA	0.879722,NA	0.0200206,NA	0.00607818,NA	3.00514,NA	0.000377056	0.00116086
2	rs9883189	136289466	C,NA	T,NA	0.807157,NA	0.00416166,NA	0.00501139,NA	0.391163,NA	0.000377037	0.00101162
2	rs17298525	136193025	C,NA	G,NA	0.807157,NA	0.00416166,NA	0.00501139,NA	0.391163,NA	0.000377037	0.00101162
2	rs34864445	135822924	T,NA	C,NA	0.779324,NA	0.0051106,NA	0.00476763,NA	0.547067,NA	0.000375998	0.00103682
2	rs73230030	136395507	A,NA	G,NA	0.970179,NA	-0.0281765,NA	0.0116239,NA	1.81389,NA	0.000375996	0.00104353
2	rs28519617	135874930	G,NA	T,NA	0.77833,NA	0.00514657,NA	0.00475997,NA	0.553463,NA	0.000375243	0.0010347
2	rs10512990	135814627	T,NA	G,NA	0.780318,NA	0.00511889,NA	0.00477536,NA	0.547067,NA	0.000373815	0.00103061
2	rs9872178	135986438	G,NA	T,NA	0.801193,NA	0.00445878,NA	0.00495399,NA	0.434034,NA	0.000371973	0.000998914
2	rs9823373	136167027	C,NA	T,NA	0.802187,NA	0.00436704,NA	0.00496334,NA	0.421435,NA	0.000370597	0.000993745
2	rs73231903	136561625	A,NA	T,NA	0.809145,NA	0.0039861,NA	0.00503123,NA	0.36835,NA	0.000370436	0.000995656
2	rs13081352	135941416	A,NA	C,NA	0.868787,NA	0.0195333,NA	0.00585591,NA	3.07007,NA	0.000368627	0.00113834
2	rs144407016	136332103	C,NA	T,NA	0.989066,NA	0.0344183,NA	0.0190121,NA	1.1534,NA	0.000366635	0.00106634
2	rs116330348	136237959	C,NA	T,NA	0.99006,NA	0.036639,NA	0.01993,NA	1.18042,NA	0.000365826	0.0010629
2	rs1523594	135742367	G,G	A,A	0.04175,0.001984	0.00785348,0.223221	0.00988489,0.0960646	0.369665,1.69585	0.000365577	0.00104061
2	rs9848926	135816302	C,NA	T,NA	0.77833,NA	0.00524475,NA	0.00475997,NA	0.567787,NA	0.000364421	0.00100472
2	rs11720497	135881890	A,NA	T,NA	0.861829,NA	0.00247779,NA	0.00572955,NA	0.176911,NA	0.000363602	0.000974459
2	rs117487848	135906973	NA,A	NA,C	NA,0.956349	NA,0.0145402	NA,0.0209218	NA,0.312409	0.000363449	0.00103708
2	rs114462013	136448887	T,NA	C,NA	0.989066,NA	0.0417787,NA	0.0190121,NA	1.55306,NA	0.00036278	0.00106102
2	rs6793835	135819934	A,NA	G,NA	0.782306,NA	0.00522564,NA	0.00479102,NA	0.56004,NA	0.000362531	0.00100015
2	rs75269643	136225127	A,NA	G,NA	0.986084,NA	0.0394456,NA	0.0168779,NA	1.71146,NA	0.000362519	0.00065365
2	rs9812579	136151250	G,NA	A,NA	0.809145,NA	0.00407668,NA	0.00503123,NA	0.379049,NA	0.000361264	0.000970987
2	rs144709408	136875916	T,NA	A,NA	0.987078,NA	-0.0218004,NA	0.0175062,NA	0.671578,NA	0.000360131	0.000992181
2	rs35837273	135878634	C,NA	T,NA	0.860835,NA	0.00247035,NA	0.00571235,NA	0.176911,NA	0.000360067	0.00101032
2	rs16844103	136525518	T,NA	G,NA	0.992048,NA	0.0316658,NA	0.0222601,NA	0.810032,NA	0.000359757	0.00105801
2	rs13316214	136158221	G,NA	A,NA	0.802187,NA	0.0044672,NA	0.00496334,NA	0.434034,NA	0.000359584	0.000964903
2	rs9837158	136073163	T,NA	C,NA	0.802187,NA	0.0044672,NA	0.00496334,NA	0.434034,NA	0.000359584	0.000964903
2	rs9810051	136108603	A,NA	C,NA	0.810139,NA	0.00414503,NA	0.00504129,NA	0.386207,NA	0.000358653	0.0009645
2	rs67589653	135811574	C,NA	T,NA	0.780318,NA	0.00526172,NA	0.00477536,NA	0.567787,NA	0.00035746	0.000986026
2	rs9647335	135880410	T,T	A,A	0.802187,0.986111	0.0225358,-0.0129394	0.00496334,0.0365264	5.25076,0.14077	0.000357017	0.000758516
2	rs137950796	136183226	C,NA	T,NA	0.984095,NA	-0.0188085,NA	0.0158037,NA	0.630792,NA	0.000356535	0.00105759
2	rs9866840	136029258	C,NA	G,NA	0.801193,NA	0.00460877,NA	0.00495399,NA	0.4532,NA	0.000356302	0.00095558
2	rs34913797	136127570	A,NA	G,NA	0.809145,NA	0.0041274,NA	0.00503123,NA	0.385089,NA	0.000355902	0.000956905
2	rs115751655	136580897	G,NA	T,NA	0.977137,NA	0.00561394,NA	0.0132281,NA	0.173098,NA	0.000355736	0.00102036
2	rs145704051	136530299	NA,A	NA,G	NA,0.996032	NA,-0.0864518	NA,0.0679934	NA,0.691307	0.000355579	0.0010107
2	rs9820621	136110513	A,NA	G,NA	0.810139,NA	0.00418648,NA	0.00504129,NA	0.391163,NA	0.000354316	0.000953105
2	rs34757183	136143668	T,NA	G,NA	0.802187,NA	0.00451728,NA	0.00496334,NA	0.440387,NA	0.000354253	0.000950937
2	rs33999043	136100040	A,NA	G,NA	0.186879,NA	-0.0194262,NA	0.00507203,NA	3.89241,NA	0.000354219	0.00102277
2	rs28669017	135874932	G,NA	T,NA	0.77833,NA	0.00533761,NA	0.00475997,NA	0.581471,NA	0.000353414	0.000975179
2	rs9828088	136247790	T,NA	C,NA	0.801193,NA	0.00445878,NA	0.00495399,NA	0.434034,NA	0.000352567	0.000945979
2	rs77764833	135673120	NA,C	NA,T	NA,0.924603	NA,0.0263596	NA,0.0161901	NA,0.985075	0.000352497	0.000992846
2	rs12695645	135990881	T,NA	A,NA	0.800199,NA	0.00460014,NA	0.00494472,NA	0.4532,NA	0.000352079	0.000946244
2	rs79352323	136086085	NA,T	NA,G	NA,0.970238	NA,0.0703453	NA,0.0251555	NA,2.28674	0.00035007	0.000991024
2	rs1052620	136574521	T,NA	C,NA	0.811133,NA	0.00395169,NA	0.00505144,NA	0.362466,NA	0.000349759	0.000942008
2	rs6773949	136241536	A,NA	T,NA	0.802187,NA	0.00456737,NA	0.00496334,NA	0.446776,NA	0.000349035	0.000937265
2	rs9869630	136248019	C,NA	A,NA	0.802187,NA	0.00456737,NA	0.00496334,NA	0.446776,NA	0.000349035	0.000937265
2	rs145506661	136716364	C,NA	T,NA	0.986084,NA	-0.0168437,NA	0.0168779,NA	0.497175,NA	0.000344956	0.000965837
2	rs6779727	136137682	C,NA	T,NA	0.187873,NA	-0.0192956,NA	0.00506169,NA	3.86077,NA	0.000344663	0.0009959
2	rs140332867	135680960	C,NA	T,NA	0.980119,NA	0.0313542,NA	0.0141639,NA	1.57102,NA	0.000344222	0.00105025
2	rs9878078	136237573	T,NA	C,NA	0.802187,NA	0.00461747,NA	0.00496334,NA	0.4532,NA	0.000343928	0.00092388
2	rs9818056	136210074	T,NA	C,NA	0.802187,NA	0.00461747,NA	0.00496334,NA	0.4532,NA	0.000343928	0.00092388
2	rs150619835	136195547	C,NA	T,NA	0.985089,NA	-0.0186066,NA	0.0163138,NA	0.595062,NA	0.000343788	0.00102245
2	rs6439622	135784877	A,A	T,T	0.649105,0.796627	0.0140871,0.0135987	0.0041428,0.0106201	3.17206,0.698145	0.000342555	0.000806773
2	rs146929389	135588599	A,NA	C,NA	0.976143,NA	-0.0144099,NA	0.0129561,NA	0.575039,NA	0.000342255	0.000948387
2	rs75456511	135977331	A,NA	G,NA	0.988072,NA	0.0406867,NA	0.0182119,NA	1.59384,NA	0.000341844	0.00100403
2	rs9653930	135810314	T,NA	C,NA	0.777336,NA	0.00548154,NA	0.00475237,NA	0.604267,NA	0.000341753	0.000942888
2	rs73230027	136388635	C,NA	T,NA	0.970179,NA	-0.0274242,NA	0.0116239,NA	1.73732,NA	0.000341596	0.000948842
2	rs75594273	135861499	NA,T	NA,C	NA,0.983135	NA,0.0828608	NA,0.0331973	NA,1.90102	0.000341299	0.000966507
2	rs114344800	136457080	T,NA	C,NA	0.971173,NA	-0.0270283,NA	0.0118166,NA	1.6541,NA	0.000341183	0.000948536
2	rs139008489	136562999	NA,G	NA,A	NA,0.884921	NA,-0.0125624	NA,0.0133953	NA,0.458001	0.000340374	0.000976828
2	rs9857966	136279390	C,NA	T,NA	0.807157,NA	0.00451045,NA	0.00501139,NA	0.434034,NA	0.000340086	0.000914686
2	rs9841529	136137283	C,NA	A,NA	0.802187,NA	0.00466757,NA	0.00496334,NA	0.45966,NA	0.000338928	0.000910776
2	rs77032003	136241134	NA,C	NA,G	NA,0.957341	NA,-0.035998	NA,0.0211527	NA,1.05164	0.00033843	0.000966171
2	rs9818536	136115295	T,NA	C,NA	0.809145,NA	0.00432528,NA	0.00503123,NA	0.408977,NA	0.000336053	0.000904755
2	rs149006544	136430995	A,NA	G,NA	0.985089,NA	-0.0327247,NA	0.0163138,NA	1.34813,NA	0.000335747	0.000929791
2	rs77707677	136480838	NA,C	NA,G	NA,0.96131	NA,-0.0408129	NA,0.0221651	NA,1.18326	0.000335319	0.000957438
2	rs9813691	136260722	G,NA	T,NA	0.807157,NA	0.00456102,NA	0.00501139,NA	0.440387,NA	0.000335169	0.000901779
2	rs2400700	135572632	T,NA	G,NA	0.09841,NA	0.0187081,NA	0.00663767,NA	2.31648,NA	0.00033423	0.000936946
2	rs34282798	136143357	C,NA	G,NA	0.802187,NA	0.00471767,NA	0.00496334,NA	0.466156,NA	0.000334035	0.000897946
2	rs35899944	136229057	A,NA	G,NA	0.802187,NA	0.00471767,NA	0.00496334,NA	0.466156,NA	0.000334035	0.000897946
2	rs13079205	135800693	G,NA	A,NA	0.777336,NA	0.00556699,NA	0.00475237,NA	0.617204,NA	0.000333004	0.000919035
2	rs6799320	135802439	A,NA	G,NA	0.777336,NA	0.00556699,NA	0.00475237,NA	0.617204,NA	0.000333004	0.000919035
2	rs9834966	135808620	G,NA	T,NA	0.777336,NA	0.00557473,NA	0.00475237,NA	0.618382,NA	0.000332226	0.000916916
2	rs34135127	136226498	C,NA	T,NA	0.809145,NA	0.00437603,NA	0.00503123,NA	0.415188,NA	0.000331224	0.000892061
2	rs61789562	135926784	C,NA	T,NA	0.869781,NA	0.0189954,NA	0.00587486,NA	2.91239,NA	0.000330889	0.00101637
2	rs35087366	135917197	A,NA	G,NA	0.869781,NA	0.0189954,NA	0.00587486,NA	2.91239,NA	0.000330889	0.00101637
2	rs9828976	136536835	G,NA	C,NA	0.802187,NA	0.00476523,NA	0.00496334,NA	0.472354,NA	0.00033079	0.000891447
2	rs77776801	136570428	NA,C	NA,T	NA,0.884921	NA,-0.0122358	NA,0.0133953	NA,0.442481	0.000330436	0.000948057
2	rs13080786	136543708	G,NA	A,NA	0.811133,NA	0.00415338,NA	0.00505144,NA	0.386207,NA	0.000330121	0.000890302
2	rs76070739	136873547	NA,G	NA,A	NA,0.984127	NA,-0.0453266	NA,0.0342017	NA,0.732639	0.000329893	0.00093337
2	rs28641809	136290489	A,NA	G,NA	0.802187,NA	0.00476277,NA	0.00496334,NA	0.472033,NA	0.000329718	0.000886628
2	rs9880211	136107549	A,NA	G,NA	0.802187,NA	0.00476277,NA	0.00496334,NA	0.472033,NA	0.000329718	0.000886628
2	rs116822870	136034280	C,NA	A,NA	0.99006,NA	-0.0421766,NA	0.01993,NA	1.46439,NA	0.00032883	0.000921785
2	rs34428695	136034741	C,NA	G,NA	0.893638,NA	0.00121337,NA	0.00641306,NA	0.0706151,NA	0.000327003	0.000893367
2	rs144151687	135546221	NA,G	NA,A	NA,0.962302	NA,-0.0206378	NA,0.0224433	NA,0.446354	0.000326631	0.000923498
2	rs116410695	135665726	A,NA	G,NA	0.975149,NA	0.0245115,NA	0.0127009,NA	1.27069,NA	0.000326558	0.000836597
2	rs9810789	136186184	G,NA	A,NA	0.809145,NA	0.00442678,NA	0.00503123,NA	0.421435,NA	0.000326497	0.000879632
2	rs1604793	136181070	C,NA	G,NA	0.809145,NA	0.00442678,NA	0.00503123,NA	0.421435,NA	0.000326497	0.000879632
2	rs13326151	136261744	A,NA	G,NA	0.809145,NA	0.00442678,NA	0.00503123,NA	0.421435,NA	0.000326497	0.000879632
2	rs7646245	136347372	C,NA	A,NA	0.923459,NA	0.000744235,NA	0.00743677,NA	0.0360778,NA	0.000326484	0.000895628
2	rs9879531	136638975	G,NA	A,NA	0.803181,NA	0.0043817,NA	0.00497278,NA	0.422228,NA	0.000326335	0.000879192
2	rs79552752	135674727	NA,T	NA,C	NA,0.917659	NA,-0.0249336	NA,0.0155508	NA,0.963153	0.000326146	0.00092574
2	rs9867325	136618909	C,NA	G,NA	0.811133,NA	0.00419877,NA	0.00505144,NA	0.391624,NA	0.000325926	0.000879251
2	rs9840500	136621338	G,NA	A,NA	0.811133,NA	0.00419877,NA	0.00505144,NA	0.391624,NA	0.000325926	0.000879251
2	rs73230010	136346617	A,NA	G,NA	0.970179,NA	-0.0270379,NA	0.0116239,NA	1.69864,NA	0.000325691	0.000905049
2	rs35522825	136038198	T,NA	C,NA	0.892644,NA	0.0014101,NA	0.00638686,NA	0.0834079,NA	0.000325642	0.000889317
2	rs6439623	135787529	A,A	C,C	0.649105,0.795635	0.0139922,0.0134723	0.0041428,0.0106009	3.13577,0.690845	0.000325048	0.000766883
2	rs17364492	136204437	C,NA	A,NA	0.802187,NA	0.00481289,NA	0.00496334,NA	0.478597,NA	0.000325018	0.000874301
2	rs9839137	136304262	T,NA	C,NA	0.802187,NA	0.00481289,NA	0.00496334,NA	0.478597,NA	0.000325018	0.000874301
2	rs73222214	135737017	A,NA	G,NA	0.970179,NA	-0.0265827,NA	0.0116239,NA	1.65361,NA	0.000324419	0.000895541
2	rs11708548	136489839	G,NA	A,NA	0.961233,NA	-0.0272353,NA	0.0102422,NA	2.10601,NA	0.000323435	0.000890733
2	rs71336069	136351866	C,NA	G,NA	0.802187,NA	0.00486301,NA	0.00496334,NA	0.485196,NA	0.000320416	0.00086223
2	rs6775314	136275948	A,NA	G,NA	0.802187,NA	0.00486301,NA	0.00496334,NA	0.485196,NA	0.000320416	0.00086223
2	rs115905504	136327037	A,NA	G,NA	0.970179,NA	-0.0268827,NA	0.0116239,NA	1.68322,NA	0.000319607	0.000888294
2	rs188934176	135657765	NA,G	NA,A	NA,0.989087	NA,-0.062329	NA,0.0411453	NA,0.886692	0.000319483	0.000905532
2	rs77082554	135992378	C,NA	T,NA	0.984095,NA	-0.017566,NA	0.0158037,NA	0.574548,NA	0.000318344	0.000942022
2	rs191418863	136165771	A,NA	T,NA	0.985089,NA	-0.0177151,NA	0.0163138,NA	0.556698,NA	0.000317971	0.000943963
2	rs13321721	136209550	G,NA	A,NA	0.809145,NA	0.0045283,NA	0.00503123,NA	0.434034,NA	0.000317336	0.000855543
2	rs28877020	136395716	G,NA	T,NA	0.807157,NA	0.00476335,NA	0.00501139,NA	0.466156,NA	0.000316515	0.000852783
2	rs73230043	136407159	T,NA	G,NA	0.802187,NA	0.00491313,NA	0.00496334,NA	0.491832,NA	0.000315911	0.00085041
2	rs6774964	136275582	A,NA	G,NA	0.802187,NA	0.00491313,NA	0.00496334,NA	0.491832,NA	0.000315911	0.00085041
2	rs35326900	136183253	A,NA	G,NA	0.802187,NA	0.00491313,NA	0.00496334,NA	0.491832,NA	0.000315911	0.00085041
2	rs13096466	136255483	T,NA	C,NA	0.802187,NA	0.00491313,NA	0.00496334,NA	0.491832,NA	0.000315911	0.00085041
2	rs28750366	136361055	C,NA	T,NA	0.802187,NA	0.00491313,NA	0.00496334,NA	0.491832,NA	0.000315911	0.00085041
2	rs73230099	136552627	G,NA	A,NA	0.812127,NA	0.00420729,NA	0.00506169,NA	0.391624,NA	0.000314665	0.000850095
2	rs61790791	136324448	C,NA	T,NA	0.929423,NA	0.020726,NA	0.00771974,NA	2.13923,NA	0.000314248	0.000991769
2	rs181655197	136453027	NA,G	NA,C	NA,0.998016	NA,-0.137123	NA,0.0960615	NA,0.814032	0.000312992	0.000887181
2	rs141390726	135882569	A,NA	C,NA	0.989066,NA	0.032286,NA	0.0190121,NA	1.04831,NA	0.000311849	0.000905211
2	rs6768743	136205007	C,NA	T,NA	0.802187,NA	0.00496326,NA	0.00496334,NA	0.498504,NA	0.000311499	0.000838834
2	rs9875770	136432324	T,NA	C,NA	0.802187,NA	0.00496326,NA	0.00496334,NA	0.498504,NA	0.000311499	0.000838834
2	rs114192045	136168126	A,NA	G,NA	0.985089,NA	-0.0174624,NA	0.0163138,NA	0.546014,NA	0.000311177	0.000923322
2	rs146461012	136753265	NA,A	NA,G	NA,0.978175	NA,-0.0363909	NA,0.0292559	NA,0.670513	0.000310724	0.000879115
2	rs116718733	135839893	G,NA	C,NA	0.986084,NA	0.0136541,NA	0.0168779,NA	0.378285,NA	0.000310529	0.000916369
2	rs143824534	136119470	T,NA	C,NA	0.986084,NA	0.015424,NA	0.0168779,NA	0.442746,NA	0.000310451	0.000922443
2	rs35096613	136531250	A,NA	G,NA	0.803181,NA	0.00487225,NA	0.00497278,NA	0.485196,NA	0.000309357	0.000833768
2	rs35304385	136386253	C,NA	T,NA	0.801193,NA	0.00495391,NA	0.00495399,NA	0.498504,NA	0.000308807	0.000831324
2	rs78062342	135814595	NA,G	NA,C	NA,0.977182	NA,0.0239127	NA,0.0286274	NA,0.394109	0.000308399	0.000878413
2	rs3755636	135968828	C,C	G,G	0.232604,0.14881	-0.0233516,-0.0383979	0.00467973,0.0120109	6.21896,2.8573	0.000308203	0.000672577
2	rs9865841	135876125	G,G	A,A	0.233598,0.145833	-0.0230927,-0.0321119	0.00467279,0.0121117	6.11157,2.09595	0.000307919	0.000668193
2	rs34168675	136183106	G,NA	A,NA	0.802187,NA	0.00501339,NA	0.00496334,NA	0.505213,NA	0.00030718	0.000827497
2	rs6771002	136241028	A,NA	T,NA	0.802187,NA	0.00501339,NA	0.00496334,NA	0.505213,NA	0.00030718	0.000827497
2	rs13092193	136240366	C,NA	T,NA	0.802187,NA	0.00501339,NA	0.00496334,NA	0.505213,NA	0.00030718	0.000827497
2	rs28811905	136252052	C,NA	T,NA	0.802187,NA	0.00501339,NA	0.00496334,NA	0.505213,NA	0.00030718	0.000827497
2	rs77442224	136308138	T,NA	C,NA	0.809145,NA	0.00437603,NA	0.00503123,NA	0.415188,NA	0.000306114	0.000824883
2	rs79986003	136040771	NA,T	NA,A	NA,0.982143	NA,0.0780483	NA,0.0322783	NA,1.80668	0.000305362	0.000864627
2	rs78916444	136353531	T,NA	C,NA	0.972167,NA	0.0281681,NA	0.0120196,NA	1.71891,NA	0.000305337	0.000831436
2	rs6806123	136305476	G,NA	C,NA	0.809145,NA	0.00468063,NA	0.00503123,NA	0.4532,NA	0.000304298	0.000821244
2	rs73230012	136357619	A,NA	C,NA	0.970179,NA	-0.0264424,NA	0.0116239,NA	1.63986,NA	0.000303251	0.000843244
2	rs34324561	136101242	G,NA	T,NA	0.801193,NA	0.00495391,NA	0.00495399,NA	0.498504,NA	0.000302614	0.000815349
2	rs140804346	136385563	A,NA	G,NA	0.985089,NA	-0.0315046,NA	0.0163138,NA	1.27194,NA	0.000302308	0.000838122
2	rs116079103	136118876	T,NA	C,NA	0.983101,NA	-0.0337549,NA	0.0153396,NA	1.5564,NA	0.000301438	0.000850912
2	rs9860879	136533548	A,NA	T,NA	0.803181,NA	0.0049727,NA	0.00497278,NA	0.498504,NA	0.000300897	0.000811539
2	rs201111196	136203117	NA,T	NA,G	NA,0.955357	NA,-0.0374237	NA,0.0206987	NA,1.15117	0.000300732	0.000855616
2	rs117098566	136692975	NA,A	NA,G	NA,0.988095	NA,-0.0540603	NA,0.0394133	NA,0.769091	0.000300332	0.000853762
2	rs67949818	136212978	A,NA	G,NA	0.807157,NA	0.0049607,NA	0.00501139,NA	0.491832,NA	0.00029978	0.0008088
2	rs75452345	135851017	A,NA	G,NA	0.878728,NA	-0.00576604,NA	0.00605664,NA	0.467135,NA	0.000299502	0.000922474
2	rs6767889	136365455	A,NA	T,NA	0.802187,NA	0.00511368,NA	0.00496334,NA	0.518738,NA	0.000298807	0.000805518
2	rs4038586	136363291	C,NA	T,NA	0.802187,NA	0.00511368,NA	0.00496334,NA	0.518738,NA	0.000298807	0.000805518
2	rs28718456	136204006	G,NA	A,NA	0.802187,NA	0.00511368,NA	0.00496334,NA	0.518738,NA	0.000298807	0.000805518
2	rs9758578	135780722	A,A	T,T	0.649105,0.796627	0.0137171,0.0134508	0.0041428,0.0106201	3.0318,0.687571	0.000298584	0.000708584
2	rs9809988	136522221	G,NA	C,NA	0.803181,NA	0.00502293,NA	0.00497278,NA	0.505213,NA	0.000296798	0.000800767
2	rs150914071	135837638	T,NA	C,NA	0.962227,NA	-0.0242952,NA	0.0103707,NA	1.71792,NA	0.000296015	0.000803351
2	rs139792429	136332336	NA,T	NA,A	NA,0.972222	NA,0.0208374	NA,0.0260119	NA,0.373568	0.000295502	0.000837291
2	rs12695649	136271916	C,NA	T,NA	0.802187,NA	0.00516383,NA	0.00496334,NA	0.525555,NA	0.00029475	0.000794866
2	rs116964378	135731560	NA,G	NA,C	NA,0.97619	NA,0.0168417	NA,0.0280389	NA,0.261164	0.000294557	0.000835706
2	rs36060212	135885163	A,NA	G,NA	0.89165,NA	0.00275833,NA	0.00636104,NA	0.177467,NA	0.000294441	0.000797591
2	rs139794943	136520138	NA,G	NA,T	NA,0.967262	NA,-0.0407137	NA,0.0240217	NA,1.04527	0.000294152	0.000837631
2	rs75874934	135605893	NA,G	NA,A	NA,0.948413	NA,-0.0248669	NA,0.0193256	NA,0.702926	0.000293845	0.000832756
2	rs17364170	136163234	C,NA	T,NA	0.989066,NA	0.0187789,NA	0.0190121,NA	0.490419,NA	0.00029332	0.00086912
2	rs78297270	135635232	NA,T	NA,C	NA,0.925595	NA,-0.0238621	NA,0.0162889	NA,0.844845	0.000292872	0.000830993
2	rs28472992	136406708	G,NA	A,NA	0.809145,NA	0.00482792,NA	0.00503123,NA	0.472033,NA	0.00029245	0.00079006
2	rs13071220	136314119	C,NA	T,NA	0.804175,NA	0.00513321,NA	0.0049823,NA	0.518738,NA	0.000291253	0.000785438
2	rs9857833	136404467	C,NA	T,NA	0.802187,NA	0.00521398,NA	0.00496334,NA	0.532408,NA	0.000290777	0.000784432
2	rs192474242	135580851	NA,A	NA,G	NA,0.973214	NA,-0.0310564	NA,0.0264757	NA,0.618361	0.000290726	0.000822415
2	rs142848670	136410497	NA,A	NA,G	NA,0.975198	NA,-0.0396136	NA,0.0274863	NA,0.825285	0.000290547	0.000822136
2	rs6763096	135577028	A,A	G,G	0.710736,0.863095	0.0039553,-0.0152039	0.00436052,0.0124355	0.438459,0.654679	0.000290511	0.000799944
2	rs148241411	135856519	A,NA	G,NA	0.974155,NA	-0.0270626,NA	0.0124606,NA	1.52482,NA	0.000290214	0.000803613
2	rs75295663	135780015	G,NA	A,NA	0.982107,NA	0.015552,NA	0.014915,NA	0.527121,NA	0.000289871	0.000859981
2	rs148170552	136419193	C,NA	T,NA	0.992048,NA	0.0359312,NA	0.0222601,NA	0.972674,NA	0.000289501	0.000836808
2	rs147810667	136236382	NA,C	NA,T	NA,0.97123	NA,-0.0408133	NA,0.0255725	NA,0.956668	0.000289152	0.000822704
2	rs142886516	136424037	A,NA	G,NA	0.989066,NA	0.0185603,NA	0.0190121,NA	0.482873,NA	0.000288838	0.000855515
2	rs9850364	136531655	C,NA	T,NA	0.802187,NA	0.00525913,NA	0.00496334,NA	0.538607,NA	0.000288331	0.000779645
2	rs149687325	136769854	NA,A	NA,T	NA,0.982143	NA,-0.0367678	NA,0.0322783	NA,0.594028	0.000286673	0.000816197
2	rs145407865	135943962	NA,T	NA,C	NA,0.973214	NA,0.0662814	NA,0.0264757	NA,1.91017	0.000285563	0.000807725
2	rs523118	135965888	G,G	T,T	0.230616,0.143849	-0.0232402,-0.0388368	0.00469379,0.0121808	6.13236,2.84443	0.000285228	0.000622385
2	rs149521926	136866437	NA,A	NA,G	NA,0.980159	NA,-0.0415323	NA,0.0306528	NA,0.75587	0.000284924	0.000807825
2	rs145530432	135547555	NA,A	NA,C	NA,0.980159	NA,0.0207458	NA,0.0306528	NA,0.302306	0.000284107	0.000809161
2	rs77993372	136424372	T,NA	G,NA	0.989066,NA	0.0183174,NA	0.0190121,NA	0.474544,NA	0.000283983	0.00084078
2	rs4470449	136719278	G,NA	A,NA	0.915507,NA	-0.000194724,NA	0.00710883,NA	0.00959576,NA	0.000281978	0.000777252
2	rs13434116	136353074	C,NA	G,NA	0.810139,NA	0.00493938,NA	0.00504129,NA	0.485196,NA	0.000281545	0.000761208
2	rs184993337	135773164	A,NA	G,NA	0.986084,NA	0.0189792,NA	0.0168779,NA	0.583691,NA	0.000280692	0.000823376
2	rs114273910	136621469	A,NA	G,NA	0.989066,NA	0.0307753,NA	0.0190121,NA	0.976719,NA	0.000280141	0.000812035
2	rs75447663	136794303	G,NA	C,NA	0.9334,NA	-0.0155012,NA	0.00792989,NA	1.29578,NA	0.000279916	0.00083566
2	rs73222301	136094304	A,NA	G,NA	0.970179,NA	-0.0244334,NA	0.0116239,NA	1.44912,NA	0.000279876	0.000778324
2	rs78273466	135827667	NA,G	NA,A	NA,0.965278	NA,0.0623458	NA,0.0233493	NA,2.12022	0.000279254	0.000788767
2	rs61790790	136315751	A,NA	C,NA	0.928429,NA	0.0200241,NA	0.00767004,NA	2.04403,NA	0.000277814	0.000870623
2	rs56276193	135765541	C,NA	G,NA	0.971173,NA	-0.0265343,NA	0.0118166,NA	1.60669,NA	0.000275309	0.00076316
2	rs147520411	136620684	NA,G	NA,C	NA,0.983135	NA,0.0262159	NA,0.0331973	NA,0.366833	0.000273978	0.000774804
2	rs112855162	136800244	T,NA	C,NA	0.9334,NA	-0.0153449,NA	0.00792989,NA	1.27587,NA	0.000272831	0.000813874
2	rs61790391	135560388	G,NA	T,NA	0.790258,NA	0.00948088,NA	0.00485638,NA	1.29321,NA	0.000272272	0.000767164
2	rs66895236	136032049	A,NA	G,NA	0.923459,NA	0.00093048,NA	0.00743677,NA	0.0455503,NA	0.000270793	0.000745988
2	rs149495584	136484278	NA,G	NA,A	NA,0.963294	NA,-0.0330863	NA,0.0227328	NA,0.836997	0.000269285	0.000761307
2	rs149715671	135591480	NA,A	NA,C	NA,0.983135	NA,0.0298524	NA,0.0331973	NA,0.433535	0.000269012	0.000763693
2	rs6772454	135607768	T,T	C,C	0.497018,0.862103	0.00708013,-0.0119082	0.00395437,0.0123978	1.13442,0.472626	0.000268448	0.000757906
2	rs141342692	135708534	NA,T	NA,C	NA,0.97123	NA,-0.0347768	NA,0.0255725	NA,0.759819	0.000268043	0.000760241
2	rs192295519	136108135	NA,A	NA,G	NA,0.981151	NA,-0.0335605	NA,0.0314332	NA,0.54414	0.000266534	0.000754755
2	rs6766669	135541002	C,NA	A,NA	0.790258,NA	0.00939144,NA	0.00485638,NA	1.27463,NA	0.000265927	0.000749336
2	rs140364556	136081001	NA,C	NA,A	NA,0.94246	NA,0.0513176	NA,0.0183564	NA,2.28567	0.000265739	0.000768347
2	rs115372287	136526603	A,NA	G,NA	0.980119,NA	-0.0282371,NA	0.0141639,NA	1.33539,NA	0.000265516	0.000736061
2	rs146095500	136542989	T,NA	C,NA	0.986084,NA	0.0297494,NA	0.0168779,NA	1.10811,NA	0.000265509	0.000771273
2	rs118030009	136816998	NA,A	NA,G	NA,0.943452	NA,0.00390157	NA,0.018507	NA,0.0793389	0.000263509	0.000745397
2	rs117033321	136190413	NA,G	NA,C	NA,0.943452	NA,0.0531617	NA,0.018507	NA,2.39018	0.000263352	0.000762016
2	rs146435527	136173406	NA,C	NA,G	NA,0.943452	NA,0.0531617	NA,0.018507	NA,2.39018	0.000263352	0.000762016
2	rs142207664	136382186	NA,C	NA,T	NA,0.957341	NA,-0.0348056	NA,0.0211527	NA,1.00053	0.000262565	0.000743278
2	rs76401139	135746680	A,NA	G,NA	0.972167,NA	-0.029829,NA	0.0120196,NA	1.88354,NA	0.000262428	0.000730686
2	rs144997399	135836658	A,NA	G,NA	0.987078,NA	0.0286458,NA	0.0175062,NA	0.992378,NA	0.000262234	0.000748856
2	rs41345846	135956639	A,NA	G,NA	0.93837,NA	-0.0230845,NA	0.00822159,NA	2.30205,NA	0.000262047	0.000715183
2	rs76578737	136350891	A,NA	G,NA	0.921471,NA	-0.0223977,NA	0.00734995,NA	2.63661,NA	0.000261806	0.000715383
2	rs116387571	136339949	C,NA	T,NA	0.921471,NA	-0.0223977,NA	0.00734995,NA	2.63661,NA	0.000261806	0.000715383
2	rs117289761	136223517	NA,T	NA,C	NA,0.956349	NA,-0.0346295	NA,0.0209218	NA,1.00928	0.000260154	0.000739406
2	rs79929954	136623748	G,NA	A,NA	0.99006,NA	0.0399655,NA	0.01993,NA	1.34745,NA	0.000259547	0.000754927
2	rs56748703	135748336	NA,A	NA,G	NA,0.958333	NA,-0.0305508	NA,0.0213919	NA,0.814599	0.00025935	0.00073551
2	rs13072698	136222998	T,NA	C,NA	0.923459,NA	0.00206792,NA	0.00743677,NA	0.10737,NA	0.00025764	0.000709413
2	rs16843405	135548749	G,NA	A,NA	0.790258,NA	0.00924962,NA	0.00485638,NA	1.24544,NA	0.000256344	0.000722403
2	rs191388830	136104915	NA,A	NA,C	NA,0.97619	NA,0.0170246	NA,0.0280389	NA,0.264615	0.000255449	0.000728475
2	rs149008085	135854007	NA,A	NA,G	NA,0.970238	NA,0.0198106	NA,0.0251555	NA,0.365547	0.00025538	0.000722471
2	rs116774218	136516111	G,NA	A,NA	0.969185,NA	-0.00371952,NA	0.0114407,NA	0.127787,NA	0.000255207	0.000710329
2	rs117129526	136330385	NA,T	NA,C	NA,0.934524	NA,0.0107196	NA,0.0172809	NA,0.271604	0.000254706	0.000720481
2	rs79200189	136514862	T,NA	G,NA	0.969185,NA	-0.0036803,NA	0.0114407,NA	0.126277,NA	0.000254127	0.000707355
2	rs74217340	135942091	NA,A	NA,G	NA,0.973214	NA,0.0632547	NA,0.0264757	NA,1.77245	0.000253943	0.000718331
2	rs531384175	136132100	NA,T	NA,C	NA,0.985119	NA,0.0687747	NA,0.0353055	NA,1.2889	0.000253876	0.000726396
2	rs75771194	136058331	NA,T	NA,C	NA,0.953373	NA,0.0109972	NA,0.0202746	NA,0.230965	0.000252565	0.000716464
2	rs61790390	135552920	G,NA	T,NA	0.790258,NA	0.00888172,NA	0.00485638,NA	1.17122,NA	0.000252267	0.000711856
2	rs34153877	136021052	A,A	C,C	0.833002,0.998016	-0.00173891,0.00970681	0.00530104,0.0960615	0.129077,0.0364424	0.00025146	0.000711323
2	rs7646013	135561715	G,NA	A,NA	0.789264,NA	0.00928069,NA	0.00484796,NA	1.25512,NA	0.000251381	0.000708854
2	rs1850757	135586552	G,G	A,A	0.499006,0.858135	0.00813553,-0.0132062	0.00395431,0.0122515	1.40176,0.551191	0.000250818	0.0007249
2	rs6766642	135538983	C,NA	T,NA	0.790258,NA	0.00916236,NA	0.00485638,NA	1.22764,NA	0.000250723	0.000706608
2	rs9682721	135564018	G,NA	A,NA	0.790258,NA	0.00915997,NA	0.00485638,NA	1.22715,NA	0.000250572	0.000706185
2	rs78194377	135788421	G,NA	A,NA	0.970179,NA	-0.0108754,NA	0.0116239,NA	0.456581,NA	0.000250132	0.000684605
2	rs61789561	135917627	A,A	G,G	0.800199,0.986111	0.0220005,-0.00469397	0.00494472,0.0365264	5.06471,0.0468465	0.000249798	0.000536743
2	rs55939279	135787498	T,NA	C,NA	0.972167,NA	-0.0251703,NA	0.0120196,NA	1.44069,NA	0.00024902	0.000691777
2	rs2623099	136265134	A,NA	G,NA	0.945328,NA	-0.00567721,NA	0.00869693,NA	0.289125,NA	0.000248976	0.000687805
2	rs141340818	136694606	T,NA	C,NA	0.989066,NA	0.0290749,NA	0.0190121,NA	0.898965,NA	0.000248566	0.000720474
2	rs6767662	135536054	G,NA	A,NA	0.790258,NA	0.00911562,NA	0.00485638,NA	1.21815,NA	0.000247796	0.000698381
2	rs57091877	135879317	NA,C	NA,T	NA,0.919643	NA,-0.0250073	NA,0.0157247	NA,0.951703	0.00024765	0.00070683
2	rs114737552	135904235	T,NA	C,NA	0.978131,NA	0.0284058,NA	0.0135185,NA	1.44832,NA	0.000247225	0.00066637
2	rs687339	135932359	T,T	C,C	0.229622,0.14881	-0.0223199,-0.0316185	0.0047009,0.0120109	5.68733,2.0718	0.000247178	0.000541554
2	rs67113926	136287034	T,NA	C,NA	0.923459,NA	0.00205431,NA	0.00743677,NA	0.10659,NA	0.000245358	0.000676222
2	rs115176930	135724717	G,NA	C,NA	0.986084,NA	0.0144551,NA	0.0168779,NA	0.406994,NA	0.000244971	0.000665089
2	rs147198312	136162679	NA,G	NA,T	NA,0.943452	NA,0.0517787	NA,0.018507	NA,2.28858	0.000244917	0.00070757
2	rs149407671	135875345	NA,C	NA,T	NA,0.977182	NA,0.0142474	NA,0.0286274	NA,0.208515	0.000244816	0.000691208
2	rs73228016	136259983	C,NA	T,NA	0.923459,NA	0.00207613,NA	0.00743677,NA	0.107842,NA	0.000244491	0.000673876
2	rs141967166	135592839	NA,T	NA,C	NA,0.986111	NA,0.0227774	NA,0.0365264	NA,0.273355	0.000244191	0.000691945
2	rs114635206	135998078	G,NA	A,NA	0.985089,NA	-0.014398,NA	0.0163138,NA	0.423116,NA	0.00024399	0.000719492
2	rs13075467	135609551	T,T	C,C	0.761431,0.991071	0.00693746,-0.0908147	0.00463892,0.0454422	0.870353,1.3404	0.00024372	0.00069292
2	rs1040245	135636373	NA,A	NA,C	NA,0.950397	NA,0.0114502	NA,0.0196877	NA,0.25116	0.00024264	0.000683522
2	rs80179684	135614508	NA,G	NA,A	NA,0.96131	NA,0.0101567	NA,0.0221651	NA,0.189238	0.000242445	0.000685274
2	rs57527075	135563098	C,NA	T,NA	0.790258,NA	0.00901846,NA	0.00485638,NA	1.19855,NA	0.00024189	0.000681782
2	rs139804685	135689686	NA,T	NA,G	NA,0.953373	NA,0.0347463	NA,0.0202746	NA,1.06264	0.00024099	0.000688556
2	rs7625402	135548161	A,NA	T,NA	0.78827,NA	0.0087571,NA	0.00483962,NA	1.15256,NA	0.000240663	0.000678229
2	rs35290537	136544722	C,NA	T,NA	0.924453,NA	0.00227942,NA	0.00748151,NA	0.118835,NA	0.0002399	0.000661853
2	rs116323751	136164401	C,NA	T,NA	0.976143,NA	0.0243705,NA	0.0129561,NA	1.22205,NA	0.000239782	0.000628096
2	rs61791660	135662068	A,NA	G,NA	0.983101,NA	-0.0047149,NA	0.0153396,NA	0.120008,NA	0.000239613	0.000664973
2	rs113468293	136892958	A,NA	C,NA	0.944334,NA	-0.0158112,NA	0.00862346,NA	1.1757,NA	0.000239558	0.000723404
2	rs6790678	135540529	T,NA	C,NA	0.791252,NA	0.00885541,NA	0.00486487,NA	1.16294,NA	0.000239186	0.000674687
2	rs4678429	135993276	C,NA	G,NA	0.950298,NA	-0.022351,NA	0.00909753,NA	1.85333,NA	0.000238567	0.000648375
2	rs144191937	136074134	NA,T	NA,C	NA,0.943452	NA,0.0512411	NA,0.018507	NA,2.2497	0.000238449	0.000688466
2	rs190103091	136189450	NA,T	NA,C	NA,0.946429	NA,0.0511563	NA,0.0189842	NA,2.15208	0.000237346	0.000685547
2	rs76228243	136617303	NA,G	NA,A	NA,0.985119	NA,0.0749169	NA,0.0353055	NA,1.47056	0.000237273	0.000671619
2	rs361236	136729811	T,NA	C,NA	0.928429,NA	0.00420751,NA	0.00767004,NA	0.234105,NA	0.000237186	0.000667111
2	rs13067764	136282585	A,NA	G,NA	0.923459,NA	0.00226578,NA	0.00743677,NA	0.118835,NA	0.000237169	0.000654055
2	rs6791536	135541135	T,NA	G,NA	0.791252,NA	0.00881331,NA	0.00486487,NA	1.15463,NA	0.000236751	0.000667833
2	rs72975679	135540352	A,NA	C,NA	0.791252,NA	0.00881331,NA	0.00486487,NA	1.15463,NA	0.000236751	0.000667833
2	rs139982104	136227311	NA,T	NA,C	NA,0.943452	NA,0.0510586	NA,0.018507	NA,2.23658	0.000236336	0.000682227
2	rs140168899	135988543	NA,T	NA,C	NA,0.970238	NA,0.0159799	NA,0.0251555	NA,0.279618	0.000236093	0.000667662
2	rs17198295	135856318	A,NA	T,NA	0.924453,NA	-0.021536,NA	0.00748151,NA	2.3985,NA	0.000235905	0.000648154
2	rs894004	136765859	G,G	A,A	0.220676,0.485119	0.00588898,-0.0221971	0.00476763,0.00855314	0.664028,2.0244	0.000234938	0.000694547
2	rs76942545	136891040	NA,G	NA,A	NA,0.968254	NA,0.0315088	NA,0.0243817	NA,0.707193	0.000234585	0.000662082
2	rs141492849	136219861	NA,A	NA,C	NA,0.950397	NA,0.0538081	NA,0.0196877	NA,2.20242	0.000234467	0.000676679
2	rs151198579	135654331	NA,T	NA,C	NA,0.981151	NA,-0.0249837	NA,0.0314332	NA,0.369859	0.000234325	0.000662679
2	rs73230093	136545170	T,NA	C,NA	0.924453,NA	0.00242876,NA	0.00748151,NA	0.127577,NA	0.000234317	0.000646724
2	rs117363537	136171877	NA,T	NA,C	NA,0.950397	NA,0.0537615	NA,0.0196877	NA,2.19929	0.000233975	0.000675224
2	rs73222299	136074404	C,NA	A,NA	0.971173,NA	-0.0222609,NA	0.0118166,NA	1.22488,NA	0.000233554	0.000651353
2	rs147004529	136706942	NA,T	NA,C	NA,0.990079	NA,-0.0509858	NA,0.0431319	NA,0.624941	0.000233432	0.000661953
2	rs148844971	136386574	C,NA	G,NA	0.989066,NA	-0.0146305,NA	0.0190121,NA	0.354995,NA	0.000233081	0.000777475
2	rs571381250	136307564	NA,T	NA,G	NA,0.998016	NA,-0.109314	NA,0.0960615	NA,0.593223	0.000232898	0.000659915
2	rs145123315	136599023	G,NA	A,NA	0.947316,NA	-0.00964384,NA	0.0088502,NA	0.559317,NA	0.000232701	0.00068162
2	rs143747814	135639352	T,NA	A,NA	0.965209,NA	-0.0213555,NA	0.0107893,NA	1.32075,NA	0.000232333	0.000636175
2	rs145605087	136095618	NA,A	NA,T	NA,0.943452	NA,0.0506023	NA,0.018507	NA,2.20393	0.000231228	0.000667137
2	rs142346853	136148793	NA,T	NA,C	NA,0.946429	NA,0.0521295	NA,0.0189842	NA,2.21941	0.000230741	0.000665333
2	rs74552439	135724149	NA,G	NA,A	NA,0.948413	NA,0.0115073	NA,0.0193256	NA,0.258417	0.000230714	0.00065021
2	rs184281334	135719057	NA,G	NA,A	NA,0.988095	NA,0.0594659	NA,0.0394133	NA,0.881552	0.000230712	0.000650237
2	rs568555369	136099883	G,NA	A,NA	0.986084,NA	0.0114703,NA	0.0168779,NA	0.303859,NA	0.000230531	0.000679546
2	rs79966332	135556316	NA,G	NA,A	NA,0.965278	NA,0.0275497	NA,0.0233493	NA,0.623345	0.000230401	0.000651571
2	rs147497488	136145724	NA,G	NA,C	NA,0.943452	NA,0.0505241	NA,0.018507	NA,2.19836	0.000230377	0.000664624
2	rs9820717	136346613	A,NA	C,NA	0.824056,NA	0.00544357,NA	0.00519247,NA	0.530954,NA	0.000230336	0.000626323
2	rs118127196	136174433	NA,T	NA,C	NA,0.946429	NA,0.0520843	NA,0.0189842	NA,2.21626	0.000230263	0.000663924
2	rs77490582	135698265	G,NA	C,NA	0.974155,NA	-0.0306392,NA	0.0124606,NA	1.85584,NA	0.000230164	0.000642571
2	rs61790844	136477755	C,NA	T,NA	0.930418,NA	0.0190528,NA	0.00777053,NA	1.84743,NA	0.000229553	0.000710847
2	rs145886948	136175201	NA,C	NA,T	NA,0.946429	NA,0.0520071	NA,0.0189842	NA,2.21088	0.000229452	0.000661531
2	rs147373340	136166535	NA,C	NA,G	NA,0.943452	NA,0.0504362	NA,0.018507	NA,2.19211	0.00022943	0.000661826
2	rs117988399	136124753	NA,G	NA,A	NA,0.943452	NA,0.0504057	NA,0.018507	NA,2.18994	0.000229103	0.000660861
2	rs13066914	135738428	G,NA	A,NA	0.88668,NA	0.00316079,NA	0.00623739,NA	0.213014,NA	0.000229037	0.000645189
2	rs181126443	136171725	NA,A	NA,G	NA,0.950397	NA,0.0532012	NA,0.0196877	NA,2.16196	0.00022823	0.000658256
2	rs77502650	135995041	NA,A	NA,C	NA,0.951389	NA,0.0086347	NA,0.0198773	NA,0.177834	0.000228138	0.000646649
2	rs143247007	136763973	NA,C	NA,T	NA,0.974206	NA,0.0178642	NA,0.0269663	NA,0.294416	0.000228022	0.000645712
2	rs67145204	136328665	C,NA	G,NA	0.824056,NA	0.00549453,NA	0.00519247,NA	0.537637,NA	0.00022775	0.000619499
2	rs139253443	136226290	NA,T	NA,C	NA,0.946429	NA,0.0518404	NA,0.0189842	NA,2.19929	0.000227722	0.000656426
2	rs138345774	136637853	G,NA	A,NA	0.986084,NA	0.0275897,NA	0.0168779,NA	0.990895,NA	0.000227501	0.000659185
2	rs78120017	136039490	NA,C	NA,T	NA,0.947421	NA,0.0504588	NA,0.0191524	NA,2.07449	0.000227387	0.000656064
2	rs835635	136674654	C,NA	T,NA	0.950298,NA	-0.0241555,NA	0.00909753,NA	2.1009,NA	0.000226832	0.000627322
2	rs6768080	135536448	G,NA	A,NA	0.791252,NA	0.00862621,NA	0.00486487,NA	1.11804,NA	0.000226424	0.000638772
2	rs78123845	136316747	NA,A	NA,G	NA,0.93254	NA,0.00777088	NA,0.017043	NA,0.188144	0.000226114	0.00063965
2	rs78153299	136674146	A,NA	G,NA	0.981113,NA	-0.0270017,NA	0.0145245,NA	1.20051,NA	0.000224956	0.000625576
2	rs142750525	136195488	NA,C	NA,A	NA,0.947421	NA,0.0516998	NA,0.0191524	NA,2.15822	0.000224913	0.000647849
2	rs75179027	136251334	NA,T	NA,C	NA,0.946429	NA,0.0515476	NA,0.0189842	NA,2.17902	0.000224756	0.000647674
2	rs79117371	135811292	NA,C	NA,G	NA,0.94246	NA,0.0452561	NA,0.0183564	NA,1.86374	0.00022428	0.000646137
2	rs1357539	135736699	NA,T	NA,G	NA,0.988095	NA,0.0581509	NA,0.0394133	NA,0.853557	0.000224217	0.000632028
2	rs9861150	136183320	T,NA	G,NA	0.220676,NA	-0.0158335,NA	0.00476763,NA	3.04729,NA	0.00022415	0.000629341
2	rs201315005	136041847	NA,G	NA,T	NA,0.947421	NA,0.0500756	NA,0.0191524	NA,2.04897	0.00022357	0.000644774
2	rs117160814	136491824	NA,C	NA,G	NA,0.928571	NA,0.00769158	NA,0.0165981	NA,0.191737	0.000223456	0.000631944
2	rs67382287	136380459	T,NA	C,NA	0.829026,NA	0.00545401,NA	0.00525159,NA	0.524305,NA	0.00022341	0.000608484
2	rs74641205	136374804	G,NA	A,NA	0.921471,NA	-0.0214048,NA	0.00734995,NA	2.44508,NA	0.000222833	0.000611162
2	rs116845858	136174704	NA,C	NA,T	NA,0.946429	NA,0.0513207	NA,0.0189842	NA,2.16337	0.000222519	0.000641073
2	rs114051241	135810865	C,NA	T,NA	0.958251,NA	0.0239667,NA	0.00988495,NA	1.81455,NA	0.000221794	0.000661494
2	rs13065282	135625311	T,NA	G,NA	0.87674,NA	0.00908606,NA	0.00601441,NA	0.88319,NA	0.000221747	0.000665951
2	rs117623701	136194482	NA,C	NA,T	NA,0.946429	NA,0.0512311	NA,0.0189842	NA,2.15721	0.00022165	0.000638508
2	rs149811665	135866499	NA,C	NA,T	NA,0.943452	NA,0.0459292	NA,0.018507	NA,1.88356	0.000221389	0.000637617
2	rs185296942	136130558	NA,T	NA,C	NA,0.96131	NA,0.0529938	NA,0.0221651	NA,1.77447	0.000221214	0.000635119
2	rs2895793	135555935	T,NA	G,NA	0.791252,NA	0.00852427,NA	0.00486487,NA	1.09834,NA	0.000221124	0.000623855
2	rs187292868	135934197	NA,T	NA,C	NA,0.980159	NA,0.0159589	NA,0.0306528	NA,0.219955	0.000221121	0.00062616
2	rs75250302	136784896	NA,A	NA,T	NA,0.983135	NA,0.0325	NA,0.0331973	NA,0.48468	0.000221116	0.000625257
2	rs2880501	136295540	T,NA	C,NA	0.970179,NA	-0.00367048,NA	0.0116239,NA	0.12368,NA	0.00022107	0.000591631
2	rs141558664	136214611	NA,T	NA,C	NA,0.946429	NA,0.0511415	NA,0.0189842	NA,2.15105	0.00022079	0.000635968
2	rs143384260	135806904	NA,A	NA,T	NA,0.967262	NA,0.0157258	NA,0.0240217	NA,0.290142	0.000220714	0.000624672
2	rs145335486	136259525	NA,A	NA,G	NA,0.950397	NA,0.0524086	NA,0.0196877	NA,2.10969	0.000220636	0.000635819
2	rs9871184	136514310	A,NA	G,NA	0.824056,NA	0.00564745,NA	0.00519247,NA	0.557894,NA	0.000220287	0.000599804
2	rs149065186	136231974	NA,A	NA,G	NA,0.950397	NA,0.0523623	NA,0.0196877	NA,2.10666	0.000220211	0.000634563
2	rs13065836	135625601	A,NA	G,NA	0.87674,NA	0.00904188,NA	0.00601441,NA	0.876985,NA	0.000219931	0.000660252
2	rs185631409	135712441	NA,A	NA,G	NA,0.988095	NA,0.0572144	NA,0.0394133	NA,0.833871	0.000219846	0.000619776
2	rs74965275	136171999	NA,G	NA,C	NA,0.946429	NA,0.0510417	NA,0.0189842	NA,2.14422	0.000219841	0.000633169
2	rs112316893	135845705	NA,A	NA,C	NA,0.943452	NA,0.0457627	NA,0.018507	NA,1.87261	0.000219759	0.000632809
2	rs9289513	136451746	T,NA	G,NA	0.82505,NA	0.00571115,NA	0.00520406,NA	0.564716,NA	0.000219629	0.000598178
2	rs116058458	136149307	NA,T	NA,C	NA,0.946429	NA,0.0509969	NA,0.0189842	NA,2.14114	0.000219418	0.000631919
2	rs75685279	136434833	C,NA	A,NA	0.822068,NA	0.00582058,NA	0.00516962,NA	0.584694,NA	0.00021936	0.000596988
2	rs13433683	136518670	C,NA	T,NA	0.824056,NA	0.00569843,NA	0.00519247,NA	0.564716,NA	0.00021859	0.00059641
2	rs146610392	135605257	T,NA	C,NA	0.977137,NA	0.0228312,NA	0.0132281,NA	1.07389,NA	0.000218284	0.000645274
2	rs7633573	136042385	NA,G	NA,A	NA,0.947421	NA,0.0494904	NA,0.0191524	NA,2.01031	0.000218025	0.000628375
2	rs146487606	136188061	NA,C	NA,G	NA,0.947421	NA,0.050386	NA,0.0191524	NA,2.06963	0.000217961	0.000628223
2	rs9865995	136513350	A,NA	G,NA	0.824056,NA	0.00569843,NA	0.00519247,NA	0.564716,NA	0.000217894	0.00059349
2	rs76247818	136031017	NA,A	NA,G	NA,0.947421	NA,0.0494648	NA,0.0191524	NA,2.00863	0.000217791	0.00062768
2	rs76867318	136027335	NA,C	NA,G	NA,0.947421	NA,0.0494648	NA,0.0191524	NA,2.00863	0.000217791	0.00062768
2	rs188460966	136197850	G,NA	T,NA	0.983101,NA	-0.00693793,NA	0.0153396,NA	0.186378,NA	0.000217768	0.000597995
2	rs116862841	136787565	NA,C	NA,T	NA,0.983135	NA,0.0318745	NA,0.0331973	NA,0.4724	0.000217748	0.000615743
2	rs145402663	136016358	C,NA	T,NA	0.986084,NA	0.0271448,NA	0.0168779,NA	0.967512,NA	0.000217644	0.0006337
2	rs113101192	136743096	G,NA	A,NA	0.914513,NA	-0.012336,NA	0.00707122,NA	1.09116,NA	0.000217085	0.000627303
2	rs77539526	136235517	NA,G	NA,A	NA,0.943452	NA,0.0491913	NA,0.018507	NA,2.10452	0.000216921	0.000624864
2	rs3732519	136047300	NA,G	NA,A	NA,0.947421	NA,0.0493555	NA,0.0191524	NA,2.00145	0.000216794	0.000624733
2	rs112650535	136038302	NA,A	NA,G	NA,0.947421	NA,0.0493302	NA,0.0191524	NA,1.99979	0.000216565	0.000624055
2	rs77969236	135853426	NA,T	NA,A	NA,0.943452	NA,0.0454063	NA,0.018507	NA,1.84928	0.000216369	0.000622807
2	rs144801536	136027897	NA,A	NA,G	NA,0.947421	NA,0.049305	NA,0.0191524	NA,1.99814	0.000216338	0.000623383
2	rs74783420	136285227	NA,A	NA,C	NA,0.950397	NA,0.0519225	NA,0.0196877	NA,2.07796	0.00021627	0.000622917
2	rs76069077	136032325	NA,A	NA,G	NA,0.947421	NA,0.0492853	NA,0.0191524	NA,1.99685	0.000216161	0.000622858
2	rs7615252	136037767	NA,A	NA,G	NA,0.947421	NA,0.0492853	NA,0.0191524	NA,1.99685	0.000216161	0.000622858
2	rs117337973	136193742	NA,C	NA,T	NA,0.946429	NA,0.0506411	NA,0.0189842	NA,2.11685	0.000216129	0.000622211
2	rs111877187	136044686	NA,C	NA,T	NA,0.947421	NA,0.0492706	NA,0.0191524	NA,1.99588	0.000216028	0.000622466
2	rs181257464	136293390	NA,T	NA,G	NA,0.950397	NA,0.0518763	NA,0.0196877	NA,2.07495	0.000215867	0.000621725
2	rs3821444	136059461	NA,A	NA,G	NA,0.948413	NA,0.0502934	NA,0.0193256	NA,2.03354	0.000215696	0.000621543
2	rs79334894	136262676	NA,C	NA,T	NA,0.946429	NA,0.0505932	NA,0.0189842	NA,2.11359	0.000215696	0.000620931
2	rs9858560	136517154	T,NA	C,NA	0.824056,NA	0.00574942,NA	0.00519247,NA	0.571572,NA	0.000215548	0.000587297
2	rs113053506	135859712	NA,A	NA,G	NA,0.943452	NA,0.0453173	NA,0.018507	NA,1.84348	0.000215543	0.000620368
2	rs184251516	136366360	NA,A	NA,G	NA,0.950397	NA,0.0518302	NA,0.0196877	NA,2.07196	0.000215465	0.000620538
2	rs147769424	135849860	NA,G	NA,T	NA,0.943452	NA,0.0453036	NA,0.018507	NA,1.84259	0.000215416	0.000619994
2	rs112375412	136035331	NA,T	NA,C	NA,0.947421	NA,0.0492006	NA,0.0191524	NA,1.9913	0.000215402	0.000620613
2	rs79714913	135807024	NA,A	NA,G	NA,0.943452	NA,0.0452711	NA,0.018507	NA,1.84047	0.000215117	0.000619111
2	rs111513879	136042616	NA,G	NA,A	NA,0.947421	NA,0.0491557	NA,0.0191524	NA,1.98837	0.000215003	0.000619433
2	rs138853479	136036200	NA,G	NA,A	NA,0.947421	NA,0.0491557	NA,0.0191524	NA,1.98837	0.000215003	0.000619433
2	rs117427336	136048200	NA,C	NA,A	NA,0.947421	NA,0.0491557	NA,0.0191524	NA,1.98837	0.000215003	0.000619433
2	rs112764208	135813520	NA,G	NA,A	NA,0.943452	NA,0.0452538	NA,0.018507	NA,1.83935	0.000214958	0.000618642
2	rs117394052	135666343	NA,G	NA,A	NA,0.956349	NA,-0.00510166	NA,0.0209218	NA,0.0929373	0.000214957	0.000608448
2	rs117572858	136262540	NA,G	NA,A	NA,0.946429	NA,0.0504912	NA,0.0189842	NA,2.10666	0.00021478	0.000618228
2	rs1729950	136484385	T,NA	C,NA	0.053678,NA	0.00574184,NA	0.00877247,NA	0.290077,NA	0.000214778	0.000626477
2	rs112116593	136042432	NA,A	NA,C	NA,0.947421	NA,0.0491259	NA,0.0191524	NA,1.98642	0.000214739	0.000618652
2	rs150919825	136038459	NA,T	NA,C	NA,0.947421	NA,0.0491259	NA,0.0191524	NA,1.98642	0.000214739	0.000618652
2	rs111675085	136045224	NA,T	NA,G	NA,0.947421	NA,0.0490862	NA,0.0191524	NA,1.98382	0.000214388	0.000617613
2	rs190831426	136076011	NA,A	NA,T	NA,0.948413	NA,0.0498608	NA,0.0193256	NA,2.00529	0.00021432	0.00061736
2	rs142508590	136050654	NA,T	NA,C	NA,0.946429	NA,0.0479671	NA,0.0189842	NA,1.93876	0.000214218	0.000617129
2	rs149695695	135540487	NA,C	NA,T	NA,0.983135	NA,0.0263607	NA,0.0331973	NA,0.36941	0.000214164	0.00060816
2	rs138924615	136348952	A,NA	G,NA	0.987078,NA	0.0303637,NA	0.0175062,NA	1.08178,NA	0.000214138	0.000598713
2	rs113242606	135858396	NA,G	NA,A	NA,0.943452	NA,0.0451484	NA,0.018507	NA,1.83249	0.000213995	0.000615802
2	rs149000493	136035023	NA,T	NA,C	NA,0.947421	NA,0.0490414	NA,0.0191524	NA,1.9809	0.000213994	0.000616449
2	rs150717970	135823733	NA,G	NA,A	NA,0.943452	NA,0.045147	NA,0.018507	NA,1.83241	0.000213983	0.000615766
2	rs16844435	136754700	A,NA	G,NA	0.956262,NA	0.014094,NA	0.00966771,NA	0.838981,NA	0.000213856	0.000623696
2	rs9881831	136389718	C,NA	T,NA	0.831014,NA	0.00542766,NA	0.00527606,NA	0.51769,NA	0.000213794	0.000583392
2	rs79743504	136034003	NA,G	NA,A	NA,0.947421	NA,0.049012	NA,0.0191524	NA,1.97898	0.000213737	0.000615686
2	rs78230039	135816170	NA,G	NA,A	NA,0.943452	NA,0.0451054	NA,0.018507	NA,1.8297	0.000213606	0.000614654
2	rs182818929	136091658	G,NA	T,NA	0.976143,NA	0.0230497,NA	0.0129561,NA	1.12361,NA	0.000213515	0.000563014
2	rs137947429	135802965	NA,A	NA,G	NA,0.956349	NA,0.00857946	NA,0.0209218	NA,0.166373	0.0002134	0.000604392
2	rs113081595	136047382	NA,T	NA,G	NA,0.947421	NA,0.0489315	NA,0.0191524	NA,1.97373	0.000213036	0.000613614
2	rs151295700	136278323	NA,T	NA,G	NA,0.946429	NA,0.050273	NA,0.0189842	NA,2.09187	0.000212854	0.000612542
2	rs139061498	136044805	NA,A	NA,G	NA,0.947421	NA,0.0489072	NA,0.0191524	NA,1.97215	0.000212826	0.00061299
2	rs112908024	136035205	NA,C	NA,T	NA,0.947421	NA,0.0489072	NA,0.0191524	NA,1.97215	0.000212826	0.00061299
2	rs201250499	136033951	NA,A	NA,T	NA,0.947421	NA,0.048883	NA,0.0191524	NA,1.97057	0.000212617	0.000612372
2	rs117340462	136084084	NA,G	NA,A	NA,0.947421	NA,0.0497855	NA,0.0191524	NA,2.02976	0.000212616	0.000612407
2	rs17302970	136794029	T,NA	A,NA	0.976143,NA	0.0101055,NA	0.0129561,NA	0.361108,NA	0.00021251	0.000624343
2	rs144681011	135767557	NA,A	NA,G	NA,0.96627	NA,0.0280434	NA,0.023678	NA,0.626596	0.000212446	0.000603492
2	rs113623724	136044929	NA,T	NA,C	NA,0.947421	NA,0.0488624	NA,0.0191524	NA,1.96924	0.00021244	0.000611849
2	rs138259551	135837773	NA,T	NA,G	NA,0.943452	NA,0.0449741	NA,0.018507	NA,1.82119	0.000212429	0.000611179
2	rs74330660	136047931	NA,G	NA,T	NA,0.947421	NA,0.0488383	NA,0.0191524	NA,1.96767	0.000212233	0.000611236
2	rs149205877	136077069	NA,G	NA,C	NA,0.946429	NA,0.050168	NA,0.0189842	NA,2.08477	0.000211943	0.000609853
2	rs2176269	136519732	A,NA	G,NA	0.824056,NA	0.00584631,NA	0.00519247,NA	0.584694,NA	0.000211871	0.000578615
2	rs148794333	135589767	A,NA	G,NA	0.985089,NA	0.0133221,NA	0.0163138,NA	0.382845,NA	0.000211796	0.00061002
2	rs73219872	135535523	T,NA	C,NA	0.959245,NA	0.000878254,NA	0.00999958,NA	0.0315112,NA	0.000211794	0.000622659
2	rs150896152	135828257	NA,G	NA,A	NA,0.943452	NA,0.0448973	NA,0.018507	NA,1.81622	0.000211748	0.000609168
2	rs368050302	136299522	NA,T	NA,C	NA,0.946429	NA,0.0501222	NA,0.0189842	NA,2.08168	0.000211549	0.000608688
2	rs117861403	135995606	NA,T	NA,C	NA,0.984127	NA,0.0239105	NA,0.0342017	NA,0.314717	0.000211253	0.000598086
2	rs35100027	136467561	A,NA	T,NA	0.824056,NA	0.00584631,NA	0.00519247,NA	0.584694,NA	0.000211213	0.000575855
2	rs77501169	136288943	NA,C	NA,T	NA,0.946429	NA,0.0500671	NA,0.0189842	NA,2.07796	0.000211077	0.000607294
2	rs115050567	136515659	C,NA	G,NA	0.823062,NA	0.00598607,NA	0.00518099,NA	0.605671,NA	0.000210975	0.000575938
2	rs149247486	136379028	NA,A	NA,G	NA,0.946429	NA,0.0499781	NA,0.0189842	NA,2.07196	0.000210321	0.00060506
2	rs141639844	135828162	NA,C	NA,T	NA,0.943452	NA,0.0447308	NA,0.018507	NA,1.80548	0.000210291	0.000604869
2	rs111799043	135849634	NA,G	NA,A	NA,0.943452	NA,0.0446541	NA,0.018507	NA,1.80053	0.000209629	0.000602914
2	rs113059706	136040570	NA,T	NA,C	NA,0.946429	NA,0.0483272	NA,0.0189842	NA,1.96228	0.000209166	0.000601993
2	rs35428413	136380698	A,NA	T,NA	0.824056,NA	0.00589731,NA	0.00519247,NA	0.591652,NA	0.000208995	0.00057
2	rs534944	135961031	G,G	T,T	0.233598,0.144841	-0.0225392,-0.0401684	0.00467279,0.012146	5.85057,3.02568	0.000208927	0.000463561
2	rs145050525	136165323	NA,A	NA,G	NA,0.982143	NA,-0.0335803	NA,0.0322783	NA,0.525517	0.000208908	0.000592021
2	rs34629706	135721036	T,NA	C,NA	0.904573,NA	-0.00435799,NA	0.00672948,NA	0.286304,NA	0.000208832	0.000578461
2	rs118004643	136366642	NA,G	NA,A	NA,0.946429	NA,0.0497733	NA,0.0189842	NA,2.05819	0.000208608	0.000600002
2	rs147781408	135951596	C,NA	A,NA	0.992048,NA	-0.0336184,NA	0.0222601,NA	0.882799,NA	0.000208546	0.000588245
2	rs4493374	135740798	G,NA	A,NA	0.932406,NA	0.0174685,NA	0.00787557,NA	1.57593,NA	0.000208453	0.00060048
2	rs143204657	135856442	NA,G	NA,A	NA,0.943452	NA,0.0445031	NA,0.018507	NA,1.79082	0.000208341	0.00059911
2	rs74599702	135990531	NA,G	NA,T	NA,0.947421	NA,0.0483289	NA,0.0191524	NA,1.93468	0.000207975	0.000598636
2	rs187900760	136301407	NA,A	NA,G	NA,0.950397	NA,0.0509266	NA,0.0196877	NA,2.0137	0.000207973	0.00059839
2	rs12489946	136762937	A,A	C,C	0.837972,0.739087	-0.000475732,-0.0149949	0.00536574,0.00973436	0.03182,0.908472	0.000207789	0.000599394
2	rs9877089	136656593	T,NA	C,NA	0.841948,NA	0.00576654,NA	0.00541997,NA	0.541582,NA	0.000207637	0.00056865
2	rs186989930	135852630	NA,T	NA,A	NA,0.943452	NA,0.0444107	NA,0.018507	NA,1.7849	0.000207563	0.000596816
2	rs549251287	135856411	NA,T	NA,G	NA,0.943452	NA,0.0443689	NA,0.018507	NA,1.78222	0.000207214	0.000595784
2	rs6799503	135856837	NA,T	NA,G	NA,0.943452	NA,0.0443689	NA,0.018507	NA,1.78222	0.000207214	0.000595784
2	rs9813376	136475426	T,NA	C,NA	0.829026,NA	0.00581488,NA	0.00525159,NA	0.571572,NA	0.000207207	0.000565663
2	rs9847427	136351550	A,NA	C,NA	0.831014,NA	0.00558299,NA	0.00527606,NA	0.537637,NA	0.000207127	0.000565752
2	rs13433688	136409171	T,NA	C,NA	0.824056,NA	0.00594832,NA	0.00519247,NA	0.598644,NA	0.00020682	0.000564258
2	rs13100192	136421291	A,NA	C,NA	0.824056,NA	0.00594832,NA	0.00519247,NA	0.598644,NA	0.00020682	0.000564258
2	rs186990313	136343658	NA,A	NA,G	NA,0.950397	NA,0.0507693	NA,0.0196877	NA,2.00364	0.000206739	0.000594738
2	rs114916088	135754652	T,NA	C,NA	0.983101,NA	-0.0214599,NA	0.0153396,NA	0.790975,NA	0.000206701	0.000575916
2	rs1550507	136766096	G,G	A,A	0.828032,0.749008	-0.00122085,-0.015948	0.00523953,0.00985893	0.0884399,0.975743	0.000206668	0.000595803
2	rs150055703	135857761	NA,T	NA,C	NA,0.943452	NA,0.0443017	NA,0.018507	NA,1.77791	0.000206656	0.000594136
2	rs75325304	136631684	G,NA	C,NA	0.976143,NA	0.0222059,NA	0.0129561,NA	1.06278,NA	0.000206624	0.000603321
2	rs191368772	136304255	NA,A	NA,G	NA,0.950397	NA,0.0507435	NA,0.0196877	NA,2.002	0.000206538	0.000594146
2	rs192141978	135859539	NA,A	NA,G	NA,0.943452	NA,0.0442598	NA,0.018507	NA,1.77524	0.00020631	0.000593115
2	rs143563224	136062148	T,NA	A,NA	0.987078,NA	0.00577632,NA	0.0175062,NA	0.12993,NA	0.000206249	0.000592226
2	rs112945064	136028328	NA,C	NA,T	NA,0.947421	NA,0.0481026	NA,0.0191524	NA,1.92011	0.000206156	0.00059325
2	rs149617577	135971280	NA,G	NA,A	NA,0.935516	NA,0.0385447	NA,0.0174041	NA,1.57217	0.000205951	0.000591346
2	rs111233284	135988775	NA,G	NA,C	NA,0.947421	NA,0.048036	NA,0.0191524	NA,1.91583	0.000205629	0.000591689
2	rs113377621	135819436	NA,G	NA,A	NA,0.943452	NA,0.0441745	NA,0.018507	NA,1.76979	0.000205611	0.000591051
2	rs60204183	135563394	A,NA	G,NA	0.791252,NA	0.00819876,NA	0.00486487,NA	1.03654,NA	0.000205603	0.000580176
2	rs79722040	135812664	NA,G	NA,A	NA,0.943452	NA,0.0441684	NA,0.018507	NA,1.7694	0.000205561	0.000590903
2	rs143732915	136207245	NA,A	NA,G	NA,0.947421	NA,0.0488985	NA,0.0191524	NA,1.97158	0.000205314	0.000590788
2	rs16843892	136011835	NA,A	NA,C	NA,0.883929	NA,-0.00298507	NA,0.0133454	NA,0.0845959	0.000205258	0.000582663
2	rs1278719	135961569	A,A	G,G	0.233598,0.145833	-0.0224956,-0.0399583	0.00467279,0.0121117	5.83026,3.01335	0.000204933	0.000455225
2	rs148307684	136018720	NA,A	NA,G	NA,0.947421	NA,0.0479248	NA,0.0191524	NA,1.9087	0.000204758	0.000589109
2	rs34804893	136339970	A,NA	G,NA	0.824056,NA	0.00599933,NA	0.00519247,NA	0.605671,NA	0.000204686	0.000558625
2	rs181738531	136079659	NA,G	NA,C	NA,0.983135	NA,0.0177677	NA,0.0331973	NA,0.227311	0.000204636	0.000579367
2	rs1154988	135925191	A,A	T,T	0.228628,0.146825	-0.0220317,-0.0325715	0.00470807,0.0120777	5.54138,2.15488	0.000204572	0.000451721
2	rs77821753	135822421	NA,C	NA,T	NA,0.943452	NA,0.0440345	NA,0.018507	NA,1.76086	0.000204478	0.000587704
2	rs140741884	136810110	NA,A	NA,G	NA,0.981151	NA,0.0268533	NA,0.0314332	NA,0.405674	0.000204321	0.000580293
2	rs6786532	135905747	NA,G	NA,A	NA,0.943452	NA,0.0440058	NA,0.018507	NA,1.75904	0.000204248	0.000587024
2	rs67214626	135989376	T,NA	C,NA	0.696819,NA	0.0100228,NA	0.00430159,NA	1.70323,NA	0.00020384	0.000549383
2	rs143177131	135807299	NA,G	NA,A	NA,0.943452	NA,0.0439384	NA,0.018507	NA,1.75475	0.00020371	0.000585437
2	rs645040	135926622	T,T	G,G	0.228628,0.145833	-0.0219882,-0.032427	0.00470807,0.0121117	5.52181,2.12954	0.000203475	0.000449886
2	rs115064616	135966726	G,NA	A,NA	0.960239,NA	-0.0217581,NA	0.0101186,NA	1.50127,NA	0.000203462	0.000557085
2	rs142094196	136075821	NA,A	NA,G	NA,0.951389	NA,0.0505259	NA,0.0198773	NA,1.95761	0.000203457	0.000585051
2	rs79778387	136008910	NA,C	NA,A	NA,0.947421	NA,0.0477266	NA,0.0191524	NA,1.89602	0.000203229	0.000584582
2	rs6439600	135606696	C,C	T,T	0.493042,0.860119	0.00643671,-0.0101252	0.00395468,0.0123238	0.984615,0.385833	0.000203216	0.00056807
2	rs9838884	136455704	T,NA	C,NA	0.831014,NA	0.00568657,NA	0.00527606,NA	0.551107,NA	0.000202893	0.000554547
2	rs112185482	136012393	NA,C	NA,T	NA,0.947421	NA,0.0476817	NA,0.0191524	NA,1.89316	0.000202888	0.00058357
2	rs79807118	135991442	NA,A	NA,T	NA,0.946429	NA,0.0465556	NA,0.0189842	NA,1.84791	0.0002028	0.000583137
2	rs117795110	136205520	NA,T	NA,C	NA,0.950397	NA,0.0502492	NA,0.0196877	NA,1.97057	0.000202797	0.000583079
2	rs78266740	136016336	NA,A	NA,T	NA,0.947421	NA,0.0476368	NA,0.0191524	NA,1.8903	0.000202548	0.000582563
2	rs148387517	136077130	NA,C	NA,T	NA,0.946429	NA,0.0489993	NA,0.0189842	NA,2.00657	0.000202463	0.000581845
2	rs118095625	136231834	NA,G	NA,C	NA,0.950397	NA,0.0501821	NA,0.0196877	NA,1.96633	0.000202304	0.00058162
2	rs138134077	135852048	NA,C	NA,T	NA,0.943452	NA,0.043727	NA,0.018507	NA,1.74134	0.000202049	0.00058053
2	rs113471858	136017155	NA,T	NA,G	NA,0.947421	NA,0.0475703	NA,0.0191524	NA,1.88606	0.000202047	0.00058108
2	rs181442346	135847702	NA,G	NA,A	NA,0.943452	NA,0.0437119	NA,0.018507	NA,1.74038	0.000201932	0.000580184
2	rs113346874	135846911	G,G	T,T	0.237575,0.145833	-0.0222023,-0.0319894	0.00464559,0.0121117	5.75458,2.08296	0.000201927	0.000449615
2	rs113321614	136004305	NA,G	NA,A	NA,0.947421	NA,0.047547	NA,0.0191524	NA,1.88458	0.000201873	0.000580564
2	rs112819890	136006028	NA,A	NA,G	NA,0.947421	NA,0.047547	NA,0.0191524	NA,1.88458	0.000201873	0.000580564
2	rs76017930	136759237	NA,T	NA,G	NA,0.973214	NA,0.00322921	NA,0.0264757	NA,0.0443489	0.000201859	0.000569256
2	rs192742908	135902346	NA,T	NA,C	NA,0.943452	NA,0.0436924	NA,0.018507	NA,1.73915	0.000201782	0.000579739
2	rs140812084	136417773	NA,C	NA,A	NA,0.970238	NA,0.0110816	NA,0.0251555	NA,0.180747	0.00020173	0.000570719
2	rs113946361	135939426	NA,T	NA,C	NA,0.943452	NA,0.0436857	NA,0.018507	NA,1.73872	0.000201729	0.000579585
2	rs375971434	135854671	NA,C	NA,T	NA,0.943452	NA,0.0436853	NA,0.018507	NA,1.7387	0.000201727	0.000579577
2	rs6771253	135855850	NA,G	NA,A	NA,0.943452	NA,0.0436853	NA,0.018507	NA,1.7387	0.000201727	0.000579577
2	rs148874568	135656190	A,NA	G,NA	0.930418,NA	0.0152471,NA	0.00777053,NA	1.30327,NA	0.000201524	0.000622125
2	rs3732520	136020295	NA,C	NA,T	NA,0.947421	NA,0.0474807	NA,0.0191524	NA,1.88036	0.000201378	0.000579099
2	rs147087364	135983517	T,NA	C,NA	0.985089,NA	-0.0360559,NA	0.0163138,NA	1.56711,NA	0.000201158	0.000559351
2	rs511154	135950921	G,G	A,A	0.234592,0.145833	-0.0224624,-0.0409784	0.00466591,0.0121117	5.83026,3.14509	0.000201101	0.00044682
2	rs150428715	136245444	NA,T	NA,G	NA,0.950397	NA,0.0499983	NA,0.0196877	NA,1.95471	0.00020097	0.000577672
2	rs79345784	136279475	NA,C	NA,T	NA,0.925595	NA,0.00446813	NA,0.0162889	NA,0.105767	0.000200825	0.000567855
2	rs78769135	136018994	NA,G	NA,A	NA,0.947421	NA,0.04737	NA,0.0191524	NA,1.87333	0.000200561	0.000576678
2	rs146023323	135817541	NA,G	NA,A	NA,0.943452	NA,0.0435141	NA,0.018507	NA,1.72788	0.000200416	0.000575704
2	rs185931403	136115554	A,NA	G,NA	0.974155,NA	-0.00204404,NA	0.0124606,NA	0.0606309,NA	0.000200359	0.000574803
2	rs146950217	136500138	NA,A	NA,G	NA,0.970238	NA,0.0142281	NA,0.0251555	NA,0.24286	0.000200354	0.000566943
2	rs147470163	136008361	NA,T	NA,A	NA,0.947421	NA,0.0473253	NA,0.0191524	NA,1.8705	0.000200234	0.000575708
2	rs78416719	136000659	NA,C	NA,G	NA,0.947421	NA,0.0473226	NA,0.0191524	NA,1.87033	0.000200214	0.00057565
2	rs6439638	136057832	C,NA	A,NA	0.698807,NA	0.0100415,NA	0.00430962,NA	1.70323,NA	0.000200133	0.000538939
2	rs77482937	136065071	NA,G	NA,T	NA,0.983135	NA,0.0195451	NA,0.0331973	NA,0.254907	0.000199766	0.000565564
2	rs117922011	135913398	NA,A	NA,G	NA,0.943452	NA,0.0434256	NA,0.018507	NA,1.72231	0.000199748	0.000573732
2	rs980210	135571421	A,NA	T,NA	0.790258,NA	0.0085094,NA	0.00485638,NA	1.09834,NA	0.000199726	0.000562262
2	rs149802224	136020611	NA,C	NA,T	NA,0.947421	NA,0.047236	NA,0.0191524	NA,1.86484	0.000199584	0.000573784
2	rs141525223	136392034	NA,C	NA,T	NA,0.946429	NA,0.0486107	NA,0.0189842	NA,1.9809	0.000199566	0.000573281
2	rs111762753	135993783	NA,G	NA,T	NA,0.947421	NA,0.0472121	NA,0.0191524	NA,1.86332	0.000199411	0.000573271
2	rs151122167	135815283	NA,C	NA,T	NA,0.943452	NA,0.0433766	NA,0.018507	NA,1.71922	0.000199381	0.000572647
2	rs143752554	136244925	NA,A	NA,G	NA,0.950397	NA,0.0497668	NA,0.0196877	NA,1.94014	0.000199327	0.000572809
2	rs185395854	136244584	NA,C	NA,A	NA,0.994048	NA,0.0778732	NA,0.0555718	NA,0.792845	0.000199308	0.00056738
2	rs74844442	136778972	NA,T	NA,C	NA,0.967262	NA,0.00524032	NA,0.0240217	NA,0.0823302	0.000199279	0.000562513
2	rs3732521	136020158	NA,A	NA,G	NA,0.947421	NA,0.0471913	NA,0.0191524	NA,1.86201	0.000199262	0.000572828
2	rs117660274	136003696	NA,G	NA,A	NA,0.947421	NA,0.0471913	NA,0.0191524	NA,1.86201	0.000199262	0.000572828
2	rs76677545	136015133	NA,G	NA,A	NA,0.947421	NA,0.0471913	NA,0.0191524	NA,1.86201	0.000199262	0.000572828
2	rs139138366	135777151	G,NA	A,NA	0.989066,NA	-0.0302469,NA	0.0190121,NA	0.952237,NA	0.000199138	0.000556528
2	rs116921148	136007223	NA,A	NA,T	NA,0.947421	NA,0.0471467	NA,0.0191524	NA,1.85919	0.000198941	0.000571878
2	rs143301524	136394329	NA,C	NA,T	NA,0.982143	NA,-0.0331901	NA,0.0322783	NA,0.517366	0.000198873	0.000562685
2	rs9873536	136474267	G,NA	A,NA	0.831014,NA	0.00579017,NA	0.00527606,NA	0.564716,NA	0.000198819	0.000543767
2	rs111990522	135829708	C,NA	T,NA	0.971173,NA	-0.00104007,NA	0.0118166,NA	0.0315815,NA	0.000198647	0.000576348
2	rs116304350	135812973	NA,G	NA,A	NA,0.943452	NA,0.0432534	NA,0.018507	NA,1.71148	0.000198468	0.000569949
2	rs145848548	135933508	NA,A	NA,G	NA,0.943452	NA,0.0432423	NA,0.018507	NA,1.71078	0.000198386	0.000569706
2	rs113470503	136013562	NA,T	NA,C	NA,0.947421	NA,0.0470574	NA,0.0191524	NA,1.85354	0.000198304	0.00056999
2	rs145230206	135749644	NA,A	NA,G	NA,0.96627	NA,-0.028119	NA,0.023678	NA,0.62892	0.000198293	0.000562585
2	rs142876534	136160062	NA,T	NA,A	NA,0.965278	NA,0.00821534	NA,0.0233493	NA,0.13969	0.000198276	0.000561226
2	rs1153871	135954599	C,C	T,T	0.235586,0.145833	-0.0222904,-0.04122	0.00465908,0.0121117	5.76549,3.17673	0.000198176	0.000441514
2	rs74654481	136011851	NA,C	NA,T	NA,0.947421	NA,0.0470127	NA,0.0191524	NA,1.85073	0.000197988	0.000569054
2	rs117709231	136393997	NA,G	NA,T	NA,0.946429	NA,0.0483889	NA,0.0189842	NA,1.96633	0.000197967	0.000568554
2	rs142701301	136399045	NA,A	NA,G	NA,0.946429	NA,0.0483889	NA,0.0189842	NA,1.96633	0.000197967	0.000568554
2	rs190330337	136399873	NA,T	NA,C	NA,0.946429	NA,0.0483889	NA,0.0189842	NA,1.96633	0.000197967	0.000568554
2	rs143311143	136398309	NA,A	NA,G	NA,0.946429	NA,0.0483684	NA,0.0189842	NA,1.96498	0.000197821	0.000568123
2	rs577494889	136357695	NA,A	NA,G	NA,0.986111	NA,0.0153967	NA,0.0365264	NA,0.171745	0.000197797	0.00055884
2	rs6798111	135573194	T,NA	C,NA	0.790258,NA	0.00846229,NA	0.00485638,NA	1.08927,NA	0.000197754	0.000556738
2	rs76931214	135978312	NA,A	NA,G	NA,0.948413	NA,0.047067	NA,0.0193256	NA,1.82762	0.000197608	0.000567863
2	rs78385303	135994111	NA,A	NA,G	NA,0.947421	NA,0.0469235	NA,0.0191524	NA,1.8451	0.000197361	0.000567194
2	rs117338795	135995915	NA,G	NA,C	NA,0.947421	NA,0.0469235	NA,0.0191524	NA,1.8451	0.000197361	0.000567194
2	rs190180927	136398600	NA,T	NA,C	NA,0.946429	NA,0.0483003	NA,0.0189842	NA,1.96051	0.000197338	0.000566696
2	rs111730376	136108619	T,NA	C,NA	0.904573,NA	0.0204959,NA	0.00672948,NA	2.63424,NA	0.000197235	0.000575429
2	rs183429350	135889478	NA,A	NA,G	NA,0.943452	NA,0.0430842	NA,0.018507	NA,1.70087	0.000197234	0.0005663
2	rs142120925	136333624	C,NA	T,NA	0.991054,NA	-0.0332185,NA	0.0209976,NA	0.944445,NA	0.000197154	0.000555066
2	rs113486097	135988505	NA,T	NA,A	NA,0.947421	NA,0.0468788	NA,0.0191524	NA,1.84229	0.000197049	0.000566271
2	rs75951527	135980191	NA,T	NA,C	NA,0.947421	NA,0.0468788	NA,0.0191524	NA,1.84229	0.000197049	0.000566271
2	rs191415756	136401290	NA,A	NA,T	NA,0.946429	NA,0.0482559	NA,0.0189842	NA,1.95761	0.000197027	0.000565773
2	rs141025141	135815298	NA,C	NA,T	NA,0.943452	NA,0.0430349	NA,0.018507	NA,1.69779	0.000196879	0.000565251
2	rs147032635	136012917	NA,T	NA,C	NA,0.947421	NA,0.046839	NA,0.0191524	NA,1.83979	0.000196773	0.000565451
2	rs9845862	136472573	C,NA	T,NA	0.824056,NA	0.00619834,NA	0.00519247,NA	0.633411,NA	0.000196748	0.000537669
2	rs140048840	136465679	T,NA	C,NA	0.824056,NA	0.00619834,NA	0.00519247,NA	0.633411,NA	0.000196748	0.000537669
2	rs142121328	136005902	NA,T	NA,C	NA,0.947421	NA,0.0468342	NA,0.0191524	NA,1.83948	0.00019674	0.000565353
2	rs145994103	136400027	NA,A	NA,G	NA,0.946429	NA,0.0482116	NA,0.0189842	NA,1.95471	0.000196716	0.000564856
2	rs10935230	136893356	T,T	C,C	0.800199,0.65377	-0.015606,-0.00329352	0.00494472,0.0089848	2.79616,0.146336	0.000196634	0.000537932
2	rs117231657	136360333	NA,A	NA,C	NA,0.96627	NA,-0.0297043	NA,0.023678	NA,0.678492	0.000196499	0.000558439
2	rs117752803	135982581	NA,T	NA,C	NA,0.947421	NA,0.0467896	NA,0.0191524	NA,1.83668	0.000196431	0.000564439
2	rs111731062	135983797	NA,A	NA,G	NA,0.947421	NA,0.0467896	NA,0.0191524	NA,1.83668	0.000196431	0.000564439
2	rs368317292	135998659	NA,G	NA,A	NA,0.947421	NA,0.0467896	NA,0.0191524	NA,1.83668	0.000196431	0.000564439
2	rs34421305	136418274	T,NA	C,NA	0.924453,NA	0.00383847,NA	0.00748151,NA	0.216161,NA	0.000196267	0.000543502
2	rs112879291	135981698	NA,T	NA,C	NA,0.947421	NA,0.046745	NA,0.0191524	NA,1.83388	0.000196124	0.000563529
2	rs147350312	135890933	NA,A	NA,G	NA,0.954365	NA,-0.019816	NA,0.0204832	NA,0.477125	0.000196073	0.000555457
2	rs77958117	135997596	NA,G	NA,A	NA,0.947421	NA,0.0467003	NA,0.0191524	NA,1.83108	0.000195819	0.000562624
2	rs368878392	136245383	NA,G	NA,C	NA,0.950397	NA,0.0491956	NA,0.0196877	NA,1.90443	0.000195441	0.000561304
2	rs148565706	135995492	NA,G	NA,A	NA,0.947421	NA,0.0466111	NA,0.0191524	NA,1.82548	0.000195213	0.000560828
2	rs112832757	135996397	NA,A	NA,G	NA,0.947421	NA,0.0466111	NA,0.0191524	NA,1.82548	0.000195213	0.000560828
2	rs118116449	136314816	NA,A	NA,G	NA,0.950397	NA,0.0491492	NA,0.0196877	NA,1.90153	0.000195135	0.000560397
2	rs79512231	136404827	NA,C	NA,T	NA,0.946429	NA,0.0479688	NA,0.0189842	NA,1.93886	0.000195043	0.000559905
2	rs78811952	135821704	T,NA	G,NA	0.971173,NA	-0.00125465,NA	0.0118166,NA	0.0383694,NA	0.000195024	0.000565596
2	rs6766461	136857606	A,A	G,G	0.508946,0.739087	-0.00563817,0.00357467	0.00395493,0.00973436	0.812529,0.146634	0.000195012	0.000588642
2	rs193003581	135736073	T,NA	A,NA	0.989066,NA	-0.0254303,NA	0.0190121,NA	0.742245,NA	0.000194914	0.000622445
2	rs13072690	135769410	G,G	A,A	0.436382,0.77381	0.0202953,0.0171661	0.0039867,0.0102176	6.44777,1.03176	0.000194895	0.000484945
2	rs60614489	135986978	C,NA	A,NA	0.697813,NA	0.0102206,NA	0.00430558,NA	1.75435,NA	0.000194839	0.000525809
2	rs13062352	136464762	A,NA	G,NA	0.824056,NA	0.00624937,NA	0.00519247,NA	0.64061,NA	0.000194808	0.000532546
2	rs143917773	135849114	A,NA	G,NA	0.986084,NA	-0.0101254,NA	0.0168779,NA	0.260778,NA	0.00019479	0.000538052
2	rs112452404	135986560	NA,T	NA,C	NA,0.947421	NA,0.046517	NA,0.0191524	NA,1.81959	0.00019458	0.000558951
2	rs6779146	135907213	C,C	T,T	0.764414,0.852183	0.0221651,0.0327433	0.00465908,0.0120441	5.70751,2.18339	0.000194539	0.000432443
2	rs895893	135955604	T,T	C,C	0.235586,0.145833	-0.0222469,-0.0411717	0.00465908,0.0121117	5.74532,3.17039	0.000194355	0.000433461
2	rs78422559	135932922	NA,C	NA,T	NA,0.943452	NA,0.0426416	NA,0.018507	NA,1.67329	0.000194117	0.000557082
2	rs138055665	136539926	NA,T	NA,G	NA,0.987103	NA,0.0169953	NA,0.0378862	NA,0.184603	0.000194069	0.000548869
2	rs182296710	135910192	NA,T	NA,C	NA,0.943452	NA,0.0426283	NA,0.018507	NA,1.67246	0.000194025	0.00055681
2	rs146755354	136058263	NA,A	NA,G	NA,0.951389	NA,0.0491416	NA,0.0198773	NA,1.87204	0.000193951	0.000556907
2	rs138545323	136340555	A,NA	T,NA	0.986084,NA	-0.00833154,NA	0.0168779,NA	0.206515,NA	0.000193826	0.000535896
2	rs189225772	136451961	NA,T	NA,C	NA,0.945437	NA,0.0468746	NA,0.0188207	NA,1.89438	0.000193663	0.000555731
2	rs78931724	136776617	NA,G	NA,A	NA,0.97123	NA,-0.0264959	NA,0.0255725	NA,0.522659	0.000193518	0.000547399
2	rs116936665	136267894	NA,T	NA,C	NA,0.950397	NA,0.0488984	NA,0.0196877	NA,1.88597	0.000193511	0.000555584
2	rs117849321	136415126	NA,C	NA,T	NA,0.946429	NA,0.0477244	NA,0.0189842	NA,1.92298	0.000193403	0.000555054
2	rs117447517	135979686	NA,T	NA,A	NA,0.947421	NA,0.0463386	NA,0.0191524	NA,1.80846	0.000193399	0.000555448
2	rs1007836	135568211	C,NA	A,NA	0.791252,NA	0.00838744,NA	0.00486487,NA	1.07215,NA	0.000193381	0.000544071
2	rs138460971	136267865	NA,T	NA,C	NA,0.950397	NA,0.0488766	NA,0.0196877	NA,1.88462	0.000193371	0.000555172
2	rs117069616	136057331	NA,G	NA,T	NA,0.951389	NA,0.0490498	NA,0.0198773	NA,1.86643	0.000193369	0.000555181
2	rs141267207	136117509	NA,T	NA,C	NA,0.756944	NA,-0.00324441	NA,0.00996594	NA,0.127981	0.000193363	0.000546677
2	rs6775261	135769397	T,T	C,C	0.437376,0.77381	0.0202002,0.0172651	0.00398568,0.0102176	6.39616,1.04058	0.000193225	0.000480265
2	rs146968702	136418261	NA,T	NA,C	NA,0.946429	NA,0.0476801	NA,0.0189842	NA,1.92011	0.000193111	0.000554189
2	rs117164248	135979684	NA,T	NA,C	NA,0.947421	NA,0.0462941	NA,0.0191524	NA,1.80568	0.000193108	0.000554583
2	rs112798704	135978873	NA,C	NA,T	NA,0.947421	NA,0.0462754	NA,0.0191524	NA,1.80451	0.000192986	0.000554221
2	rs117166942	136273721	NA,T	NA,C	NA,0.950397	NA,0.0488071	NA,0.0196877	NA,1.88032	0.00019293	0.000553863
2	rs191574295	136340246	NA,A	NA,T	NA,0.985119	NA,0.0158823	NA,0.0353055	NA,0.185209	0.000192811	0.000545205
2	rs143074232	136302291	NA,A	NA,G	NA,0.950397	NA,0.0487855	NA,0.0196877	NA,1.87898	0.000192793	0.000553458
2	rs144210052	136276895	NA,A	NA,G	NA,0.950397	NA,0.0487855	NA,0.0196877	NA,1.87898	0.000192793	0.000553458
2	rs191548579	135898224	NA,C	NA,T	NA,0.943452	NA,0.0424415	NA,0.018507	NA,1.6609	0.000192758	0.000553062
2	rs558770868	135897597	NA,A	NA,G	NA,0.943452	NA,0.0424415	NA,0.018507	NA,1.6609	0.000192758	0.000553062
2	rs142166858	136423944	NA,A	NA,G	NA,0.946429	NA,0.0476138	NA,0.0189842	NA,1.91581	0.000192676	0.000552902
2	rs144292358	136427968	NA,T	NA,C	NA,0.946429	NA,0.0475916	NA,0.0189842	NA,1.91437	0.000192531	0.000552473
2	rs191022160	135983863	NA,T	NA,C	NA,0.947421	NA,0.0461939	NA,0.0191524	NA,1.79945	0.000192458	0.000552655
2	rs140668483	136428456	NA,C	NA,T	NA,0.946429	NA,0.0475695	NA,0.0189842	NA,1.91294	0.000192387	0.000552047
2	rs116921667	136124192	NA,C	NA,T	NA,0.953373	NA,0.000748846	NA,0.0202746	NA,0.012988	0.000192353	0.000545951
2	rs192155680	136344341	NA,T	NA,C	NA,0.985119	NA,0.0156303	NA,0.0353055	NA,0.181793	0.00019193	0.000542719
2	rs181756545	136181962	A,NA	T,NA	0.987078,NA	0.0265234,NA	0.0175062,NA	0.886893,NA	0.000191894	0.000555322
2	rs116976489	136311606	NA,C	NA,T	NA,0.946429	NA,0.0474808	NA,0.0189842	NA,1.90721	0.000191814	0.000550348
2	rs115484476	136837774	A,NA	T,NA	0.989066,NA	-0.0274401,NA	0.0190121,NA	0.826999,NA	0.000191802	0.000536204
2	rs77752967	136312343	NA,C	NA,T	NA,0.946429	NA,0.047437	NA,0.0189842	NA,1.90438	0.000191533	0.000549516
2	rs149266355	135915305	NA,G	NA,C	NA,0.943452	NA,0.0422052	NA,0.018507	NA,1.64631	0.000191193	0.000548432
2	rs75235535	136413748	NA,T	NA,C	NA,0.946429	NA,0.0473487	NA,0.0189842	NA,1.89869	0.00019097	0.00054785
2	rs17266364	136101180	T,NA	C,NA	0.904573,NA	0.0202748,NA	0.00672948,NA	2.587,NA	0.000190861	0.000556307
2	rs117411595	136446420	NA,T	NA,C	NA,0.946429	NA,0.0473261	NA,0.0189842	NA,1.89723	0.000190827	0.000547426
2	rs117785690	135910440	NA,A	NA,G	NA,0.943452	NA,0.0421383	NA,0.018507	NA,1.6422	0.000190758	0.000547144
2	rs534045733	135780773	NA,G	NA,A	NA,0.979167	NA,0.00661826	NA,0.0299292	NA,0.0835508	0.000190755	0.000541017
2	rs148772735	136447783	NA,G	NA,T	NA,0.946429	NA,0.0473035	NA,0.0189842	NA,1.89577	0.000190683	0.000547002
2	rs142054445	136454350	NA,T	NA,C	NA,0.946429	NA,0.0472819	NA,0.0189842	NA,1.89438	0.000190548	0.0005466
2	rs61791757	135905325	A,A	G,G	0.764414,0.852183	0.0221176,0.0327566	0.00465908,0.0120441	5.6856,2.18484	0.000190542	0.000424055
2	rs117216513	136340664	NA,G	NA,A	NA,0.946429	NA,0.0472604	NA,0.0189842	NA,1.893	0.000190413	0.0005462
2	rs180820741	136322349	NA,C	NA,G	NA,0.950397	NA,0.0484004	NA,0.0196877	NA,1.85525	0.000190412	0.000546401
2	rs117800316	136457248	NA,A	NA,G	NA,0.946429	NA,0.0472591	NA,0.0189842	NA,1.89292	0.000190405	0.000546176
2	rs184838622	135957728	C,NA	G,NA	0.993042,NA	-0.00613114,NA	0.0237851,NA	0.098769,NA	0.000190358	0.000625733
2	rs1550506	136766266	T,T	C,C	0.829026,0.751984	-0.000655956,-0.0158191	0.00525159,0.00989826	0.0454692,0.958589	0.000190307	0.00054459
2	rs6779192	136857625	A,A	T,T	0.508946,0.739087	-0.00559327,0.00352254	0.00395493,0.00973436	0.803305,0.144207	0.00019022	0.00057394
2	rs117824070	136475777	NA,G	NA,A	NA,0.946429	NA,0.0472163	NA,0.0189842	NA,1.89016	0.000190136	0.000545382
2	rs146829205	136289751	C,NA	T,NA	0.991054,NA	-0.0324505,NA	0.0209976,NA	0.912787,NA	0.000190092	0.000535281
2	rs141238521	136537988	NA,G	NA,C	NA,0.97123	NA,0.0113171	NA,0.0255725	NA,0.181713	0.000189998	0.000537566
2	rs150766725	135977009	NA,G	NA,A	NA,0.947421	NA,0.0457864	NA,0.0191524	NA,1.77419	0.000189887	0.000545026
2	rs113629197	135978655	NA,T	NA,A	NA,0.948413	NA,0.046604	NA,0.0193256	NA,1.79898	0.000189748	0.000544541
2	rs117817168	136330023	NA,T	NA,C	NA,0.950397	NA,0.0482897	NA,0.0196877	NA,1.84845	0.000189746	0.000544425
2	rs146363226	136456386	NA,T	NA,C	NA,0.946429	NA,0.0471492	NA,0.0189842	NA,1.88585	0.000189719	0.000544145
2	rs118085113	136336266	NA,A	NA,G	NA,0.950397	NA,0.0482692	NA,0.0196877	NA,1.8472	0.000189624	0.000544063
2	rs201274339	136338593	NA,C	NA,T	NA,0.950397	NA,0.0482692	NA,0.0196877	NA,1.8472	0.000189624	0.000544063
2	rs118142553	136465030	NA,C	NA,T	NA,0.946429	NA,0.0471281	NA,0.0189842	NA,1.88449	0.000189588	0.000543757
2	rs116741516	135697866	A,NA	G,NA	0.99006,NA	0.0138902,NA	0.01993,NA	0.313511,NA	0.000189521	0.000541717
2	rs149546393	136564478	NA,T	NA,C	NA,0.956349	NA,0.0459415	NA,0.0209218	NA,1.55127	0.000189248	0.000540857
2	rs148160824	136497889	A,NA	G,NA	0.99006,NA	-0.00784486,NA	0.01993,NA	0.158727,NA	0.00018907	0.000531316
2	rs117853008	136353019	NA,T	NA,A	NA,0.950397	NA,0.048133	NA,0.0196877	NA,1.83886	0.000188817	0.00054167
2	rs144152170	136432724	NA,A	NA,G	NA,0.946429	NA,0.0469957	NA,0.0189842	NA,1.87601	0.000188776	0.000541351
2	rs140858896	135679822	T,NA	C,NA	0.982107,NA	-0.0195896,NA	0.014915,NA	0.723438,NA	0.000188516	0.000525443
2	rs2400701	135574873	C,NA	G,NA	0.791252,NA	0.00810917,NA	0.00486487,NA	1.01983,NA	0.000188503	0.000531146
2	rs7648592	135575079	A,NA	G,NA	0.791252,NA	0.00810917,NA	0.00486487,NA	1.01983,NA	0.000188503	0.000531146
2	rs147421442	136429084	NA,T	NA,C	NA,0.946429	NA,0.0469075	NA,0.0189842	NA,1.87036	0.000188241	0.000539767
2	rs2305265	135974611	NA,T	NA,C	NA,0.947421	NA,0.0454755	NA,0.0191524	NA,1.75504	0.000188004	0.000539435
2	rs1007835	135568235	G,NA	C,NA	0.791252,NA	0.00824592,NA	0.00486487,NA	1.04539,NA	0.000187934	0.000528835
2	rs140606914	135934860	NA,A	NA,G	NA,0.943452	NA,0.0416854	NA,0.018507	NA,1.61446	0.000187899	0.000538679
3	rs182326735	136777973	T,NA	G,NA	0.996024,NA	0.0924122,NA	0.0314177,NA	2.48582,NA	0.0117744	0.0174797
3	rs140654291	136696422	T,NA	C,NA	0.987078,NA	-0.0458478,NA	0.0175062,NA	2.05453,NA	0.00759045	0.0115603
3	rs61790847	136487646	G,NA	C,NA	0.988072,NA	0.0571804,NA	0.0182119,NA	2.77185,NA	0.00643442	0.00931664
3	rs193132140	136700626	G,NA	A,NA	0.992048,NA	0.0646202,NA	0.0222601,NA	2.4322,NA	0.0047798	0.00709448
3	rs150391596	136747352	NA,G	NA,T	NA,0.993056	NA,0.123468	NA,0.0514752	NA,1.78362	0.00433217	0.00664078
3	rs6439601	135609582	C,NA	T,NA	0.929423,NA	0.0275126,NA	0.00771974,NA	3.4373,NA	0.00428544	0.0131104
3	rs113917422	135616404	G,NA	A,NA	0.928429,NA	0.0275695,NA	0.00767004,NA	3.48799,NA	0.00423953	0.0128663
3	rs143402422	136584817	NA,A	NA,C	NA,0.972222	NA,0.0437604	NA,0.0260119	NA,1.03383	0.0041891	0.00640791
3	rs113400992	135616482	G,NA	A,NA	0.928429,NA	0.0275218,NA	0.00767004,NA	3.47763,NA	0.00417638	0.0126496
3	rs143008299	135661123	C,NA	A,NA	0.99503,NA	0.120319,NA	0.0281148,NA	4.72757,NA	0.00403389	0.091806
3	rs58515221	135612819	T,NA	C,NA	0.929423,NA	0.0272386,NA	0.00771974,NA	3.3788,NA	0.00393479	0.0119014
3	rs58592880	135794742	A,NA	G,NA	0.934394,NA	0.0312575,NA	0.00798549,NA	4.04252,NA	0.00376028	0.0129205
3	rs183654378	135683445	C,NA	T,NA	0.99503,NA	0.119437,NA	0.0281148,NA	4.66654,NA	0.00374325	0.0821986
3	rs565182634	135681498	T,NA	C,NA	0.99503,NA	0.11931,NA	0.0281148,NA	4.65778,NA	0.00370343	0.0809063
3	rs61791755	135878522	C,NA	T,NA	0.987078,NA	0.0522671,NA	0.0175062,NA	2.54824,NA	0.00368218	0.00536375
3	rs192553155	135668600	T,NA	C,NA	0.99503,NA	0.119008,NA	0.0281148,NA	4.637,NA	0.00361081	0.0779238
3	rs111862778	135783796	T,NA	C,NA	0.934394,NA	0.0289673,NA	0.00798549,NA	3.54336,NA	0.00359788	0.0110159
3	rs75774739	136632352	G,NA	C,NA	0.992048,NA	0.0618565,NA	0.0222601,NA	2.26313,NA	0.00354574	0.00527487
3	rs58726628	135611516	G,NA	T,NA	0.929423,NA	0.026849,NA	0.00771974,NA	3.2965,NA	0.00349239	0.0103943
3	rs77527047	135613972	A,NA	G,NA	0.929423,NA	0.026849,NA	0.00771974,NA	3.2965,NA	0.00349239	0.0103943
3	rs34901937	135721781	G,NA	C,NA	0.935388,NA	0.0285705,NA	0.00804241,NA	3.41837,NA	0.00331943	0.01008
3	rs2400730	135796524	A,NA	G,NA	0.934394,NA	0.0311655,NA	0.00798549,NA	4.02182,NA	0.00330135	0.0109975
3	rs113269297	135616299	C,NA	G,NA	0.929423,NA	0.0266517,NA	0.00771974,NA	3.25523,NA	0.00329083	0.00971512
3	rs144879976	135617335	T,NA	C,NA	0.957256,NA	0.0317424,NA	0.00977441,NA	2.93397,NA	0.00328278	0.0106156
3	rs113720292	135615103	T,NA	G,NA	0.929423,NA	0.0265998,NA	0.00771974,NA	3.24442,NA	0.00324011	0.00954498
3	rs76799353	135765412	A,NA	G,NA	0.934394,NA	0.0283683,NA	0.00798549,NA	3.41837,NA	0.00302446	0.00903394
3	rs77769797	135706190	A,NA	G,NA	0.934394,NA	0.028321,NA	0.00798549,NA	3.4086,NA	0.00298401	0.00889584
3	rs144295828	135780412	C,NA	G,NA	0.934394,NA	0.0282923,NA	0.00798549,NA	3.40269,NA	0.00295979	0.00881325
3	rs74381694	136514255	G,NA	C,NA	0.970179,NA	0.0211081,NA	0.0116239,NA	1.15875,NA	0.00290268	0.0082379
3	rs7623246	135795681	C,NA	T,NA	0.935388,NA	0.0306395,NA	0.00804241,NA	3.85664,NA	0.00283965	0.00938493
3	rs75125767	135789212	C,NA	T,NA	0.934394,NA	0.0280992,NA	0.00798549,NA	3.36298,NA	0.00280261	0.00827939
3	rs144918306	136894935	NA,A	NA,G	NA,0.969246	NA,-0.0503049	NA,0.0247591	NA,1.37493	0.00277741	0.00428664
3	rs12493906	136458871	NA,T	NA,G	NA,0.974206	NA,0.0461185	NA,0.0269663	NA,1.05937	0.00275658	0.00421882
3	rs1899208	136863271	C,NA	G,NA	0.154076,NA	-0.0131682,NA	0.00547654,NA	1.7906,NA	0.00272971	0.00405946
3	rs117259163	136437851	NA,G	NA,A	NA,0.967262	NA,0.0375064	NA,0.0240217	NA,0.926501	0.00262078	0.00401753
3	rs182677699	135940207	A,NA	G,NA	0.992048,NA	0.0617963,NA	0.0222601,NA	2.25952,NA	0.00259523	0.00388203
3	rs28758576	135602459	C,NA	T,NA	0.921471,NA	0.0202271,NA	0.00734995,NA	2.22744,NA	0.00257644	0.00388509
3	rs113263571	136483209	A,NA	G,NA	0.991054,NA	0.0571387,NA	0.0209976,NA	2.1868,NA	0.00255364	0.00380702
3	rs12496297	135929967	NA,A	NA,G	NA,0.978175	NA,0.0515108	NA,0.0292559	NA,1.10629	0.00255235	0.00391097
3	rs6776731	135609461	A,NA	G,NA	0.929423,NA	0.0257182,NA	0.00771974,NA	3.06357,NA	0.00250563	0.00712042
3	rs12489403	135917626	NA,G	NA,C	NA,0.979167	NA,0.0507999	NA,0.0299292	NA,1.04753	0.00248939	0.00381352
3	rs2024540	136871886	T,NA	G,NA	0.15507,NA	-0.0130033,NA	0.00546217,NA	1.76235,NA	0.00243005	0.00361434
3	rs111364127	135615091	T,NA	C,NA	0.929423,NA	0.0256018,NA	0.00771974,NA	3.04008,NA	0.00242429	0.0068569
3	rs12492830	136042741	NA,C	NA,T	NA,0.973214	NA,0.042637	NA,0.0264757	NA,0.969375	0.00234527	0.00359141
3	rs7627556	135615606	C,NA	G,NA	0.926441,NA	0.0256935,NA	0.0075738,NA	3.1594,NA	0.00229697	0.00633807
3	rs13075615	136505832	T,T	C,C	0.833002,0.994048	0.0220655,-0.0719461	0.00530104,0.0555718	4.50196,0.708985	0.00228845	0.00348045
3	rs74920171	136868285	NA,C	NA,T	NA,0.926587	NA,0.0204065	NA,0.0163898	NA,0.671406	0.0022687	0.00346839
3	rs74992672	135683192	G,NA	T,NA	0.935388,NA	0.0280473,NA	0.00804241,NA	3.31185,NA	0.00226853	0.00652484
3	rs77627898	136869354	NA,A	NA,G	NA,0.926587	NA,0.0203729	NA,0.0163898	NA,0.66987	0.00225944	0.00345427
3	rs541917877	135941300	C,NA	T,NA	0.992048,NA	0.0602697,NA	0.0222601,NA	2.16885,NA	0.00223523	0.00334714
3	rs77303483	135612761	C,NA	G,NA	0.930418,NA	0.0259205,NA	0.00777053,NA	3.07022,NA	0.00222417	0.00623059
3	rs78242833	136772076	NA,A	NA,T	NA,0.849206	NA,-0.0251494	NA,0.0119455	NA,1.4527	0.00213404	0.00324905
3	rs115890825	135773481	C,NA	T,NA	0.957256,NA	0.0299398,NA	0.00977441,NA	2.65942,NA	0.00208376	0.00316608
3	rs73216957	136817518	C,NA	G,NA	0.95328,NA	0.0214267,NA	0.0093687,NA	1.65379,NA	0.00208222	0.00304879
3	rs139949181	136587323	T,NA	C,NA	0.975149,NA	0.0213386,NA	0.0127009,NA	1.0318,NA	0.00203273	0.0050456
3	rs6773440	136677064	G,NA	A,NA	0.890656,NA	0.0238512,NA	0.00633559,NA	3.77781,NA	0.00198557	0.00355845
3	rs148284317	135549862	T,NA	C,NA	0.991054,NA	0.0493957,NA	0.0209976,NA	1.72932,NA	0.00193801	0.00316448
3	rs76760258	135680244	C,NA	T,NA	0.928429,NA	0.0231803,NA	0.00767004,NA	2.60041,NA	0.00189317	0.00269948
3	rs13059045	135953306	C,NA	T,NA	0.857853,NA	0.0226929,NA	0.00566193,NA	4.21296,NA	0.00185865	0.00274157
3	rs114759819	135547810	G,NA	A,NA	0.981113,NA	0.0324617,NA	0.0145245,NA	1.59482,NA	0.00183268	0.00302601
3	rs149139534	136488869	NA,T	NA,C	NA,0.975198	NA,0.0600145	NA,0.0274863	NA,1.53754	0.00182706	0.00280257
3	rs61683900	135794544	G,NA	T,NA	0.936382,NA	0.0288186,NA	0.00810069,NA	3.42675,NA	0.00171565	0.00528144
3	rs144544228	135935439	NA,G	NA,A	NA,0.996032	NA,0.122096	NA,0.0679934	NA,1.13941	0.00162793	0.0024996
3	rs13071085	136014923	A,NA	G,NA	0.862823,NA	0.0225106,NA	0.00574696,NA	4.04734,NA	0.0016151	0.0023901
3	rs79037025	135794432	G,NA	A,NA	0.936382,NA	0.0285001,NA	0.00810069,NA	3.36208,NA	0.00158588	0.00480965
3	rs145689475	136195322	NA,A	NA,T	NA,0.965278	NA,0.0299751	NA,0.0233493	NA,0.700661	0.00146438	0.00224692
3	rs12486301	136257360	NA,G	NA,A	NA,0.978175	NA,0.0408127	NA,0.0292559	NA,0.787789	0.00146025	0.0022403
3	rs74834143	135647144	A,NA	T,NA	0.9334,NA	0.0258494,NA	0.00792989,NA	2.95266,NA	0.00145922	0.00387201
3	rs114605630	135555656	C,NA	T,NA	0.979125,NA	0.0221078,NA	0.0138296,NA	0.958951,NA	0.00145128	0.00215819
3	rs147211550	136389673	NA,C	NA,T	NA,0.975198	NA,-0.0568695	NA,0.0274863	NA,1.41403	0.00145023	0.00224109
3	rs144810561	136147191	NA,T	NA,C	NA,0.986111	NA,0.0503902	NA,0.0365264	NA,0.775407	0.00143635	0.00221609
3	rs7650071	135977305	G,NA	A,NA	0.890656,NA	0.0235236,NA	0.00633559,NA	3.68852,NA	0.00143066	0.00214062
3	rs115290401	136611972	A,NA	G,NA	0.919483,NA	0.024138,NA	0.00726648,NA	3.04851,NA	0.00140955	0.00206521
3	rs116501749	135756873	G,NA	A,NA	0.99503,NA	0.106369,NA	0.0281148,NA	3.81046,NA	0.0013843	0.0180164
3	rs79583212	136147565	NA,T	NA,C	NA,0.952381	NA,0.0274756	NA,0.0200728	NA,0.766847	0.00137995	0.0021296
3	rs35849216	136327569	T,NA	C,NA	0.857853,NA	0.0219608,NA	0.00566193,NA	3.97871,NA	0.0013749	0.00203672
3	rs115778536	135835681	T,NA	A,NA	0.979125,NA	0.0364738,NA	0.0138296,NA	2.07805,NA	0.0013745	0.00206762
3	rs71336078	136489602	A,NA	G,NA	0.832008,NA	0.0218866,NA	0.00528849,NA	4.4565,NA	0.00137446	0.00209857
3	rs61789643	136109752	T,NA	G,NA	0.857853,NA	0.021875,NA	0.00566193,NA	3.95171,NA	0.00135678	0.00201093
3	rs4678440	136491907	T,NA	A,NA	0.832008,NA	0.0218413,NA	0.00528849,NA	4.44033,NA	0.00135225	0.00206477
3	rs56049011	136472208	A,NA	G,NA	0.951292,NA	-0.0294918,NA	0.00918509,NA	2.87827,NA	0.00133925	0.00209863
3	rs61789642	136109696	T,NA	C,NA	0.857853,NA	0.0218344,NA	0.00566193,NA	3.93896,NA	0.00133842	0.00198403
3	rs147241033	136392703	NA,A	NA,G	NA,0.97123	NA,0.0814493	NA,0.0255725	NA,2.83942	0.00133019	0.00205704
3	rs13069695	136291562	C,NA	T,NA	0.858847,NA	0.0218532,NA	0.00567854,NA	3.92482,NA	0.00132048	0.00195808
3	rs57278443	136837024	NA,T	NA,C	NA,0.796627	NA,-0.0179269	NA,0.0106201	NA,1.03901	0.00130787	0.00199609
3	rs80078987	136499025	NA,G	NA,C	NA,0.974206	NA,0.0372772	NA,0.0269663	NA,0.777647	0.00129704	0.00198812
3	rs147006675	135797206	T,NA	C,NA	0.984095,NA	0.02174,NA	0.0158037,NA	0.772275,NA	0.00128432	0.00192122
3	rs17200118	136062523	G,NA	A,NA	0.957256,NA	-0.031225,NA	0.00977441,NA	2.85374,NA	0.0012699	0.00200171
3	rs75719051	136744106	T,NA	C,NA	0.980119,NA	0.0192274,NA	0.0141639,NA	0.757893,NA	0.00126084	0.00188503
3	rs139721578	135923639	T,NA	C,NA	0.985089,NA	0.0204927,NA	0.0163138,NA	0.67973,NA	0.00124894	0.00187175
3	rs71336055	136020454	T,NA	C,NA	0.868787,NA	0.0219483,NA	0.00585591,NA	3.74907,NA	0.00124734	0.00185514
3	rs117125895	136493751	NA,T	NA,C	NA,0.921627	NA,-0.0396275	NA,0.0159053	NA,1.89545	0.0012342	0.0018899
3	rs13072691	136425600	C,NA	T,NA	0.862823,NA	0.0218401,NA	0.00574696,NA	3.84004,NA	0.00120438	0.00178929
3	rs73222209	135717033	T,NA	C,NA	0.95328,NA	-0.0261155,NA	0.0093687,NA	2.27481,NA	0.0012002	0.0019003
3	rs138289998	136345414	NA,C	NA,T	NA,0.978175	NA,0.0379467	NA,0.0292559	NA,0.710834	0.00119479	0.00183409
3	rs187461478	136895993	NA,T	NA,A	NA,0.981151	NA,-0.0592018	NA,0.0314332	NA,1.22443	0.00118375	0.00182889
3	rs76314530	136146552	NA,T	NA,C	NA,0.986111	NA,0.0461657	NA,0.0365264	NA,0.685573	0.00117892	0.00181928
3	rs148084830	136242749	G,NA	A,NA	0.985089,NA	-0.0240017,NA	0.0163138,NA	0.850091,NA	0.00117824	0.00176439
3	rs139590288	135853142	NA,C	NA,T	NA,0.954365	NA,-0.0473187	NA,0.0204832	NA,1.68024	0.00117817	0.00181663
3	rs74392722	136870213	A,NA	G,NA	0.982107,NA	0.0209439,NA	0.014915,NA	0.795189,NA	0.0011682	0.00175658
3	rs147302267	136759043	T,NA	C,NA	0.980119,NA	0.0173455,NA	0.0141639,NA	0.656161,NA	0.00116539	0.00174472
3	rs187975360	136503161	NA,A	NA,C	NA,0.97619	NA,0.0361984	NA,0.0280389	NA,0.706193	0.00116331	0.00178484
3	rs182600219	135897359	NA,C	NA,T	NA,0.996032	NA,0.108677	NA,0.0679934	NA,0.958737	0.00115602	0.00177662
3	rs13065565	135889651	C,NA	T,NA	0.903579,NA	0.0229294,NA	0.00669838,NA	3.20827,NA	0.00112533	0.00167318
3	rs74582496	136497969	A,NA	G,NA	0.985089,NA	0.0194458,NA	0.0163138,NA	0.632144,NA	0.00111068	0.00166633
3	rs138196262	135816469	NA,G	NA,A	NA,0.978175	NA,0.0380925	NA,0.0292559	NA,0.714665	0.00110147	0.00169162
3	rs78102211	135537393	A,A	G,G	0.875746,0.97123	0.000478022,-0.0556589	0.0059937,0.0255725	0.0285233,1.52993	0.00109717	0.00171368
3	rs138421205	135751434	G,NA	A,NA	0.983101,NA	-0.0312001,NA	0.0153396,NA	1.3772,NA	0.00109142	0.00157656
3	rs78404485	136742330	NA,A	NA,T	NA,0.986111	NA,0.0923115	NA,0.0365264	NA,1.93946	0.0010819	0.00167365
3	rs34154714	136154860	T,NA	C,NA	0.863817,NA	0.0213949,NA	0.00576457,NA	3.68597,NA	0.00107635	0.00160232
3	rs114990140	135937549	A,NA	C,NA	0.985089,NA	0.0191475,NA	0.0163138,NA	0.618856,NA	0.00107495	0.00161323
3	rs17302237	136755405	A,NA	G,NA	0.977137,NA	0.0191191,NA	0.0132281,NA	0.828675,NA	0.0010721	0.00160536
3	rs149584140	136316035	C,NA	T,NA	0.982107,NA	-0.020484,NA	0.014915,NA	0.770486,NA	0.00106473	0.00159026
3	rs61789606	136037742	T,NA	C,NA	0.928429,NA	0.0225944,NA	0.00767004,NA	2.49199,NA	0.00106273	0.00153934
3	rs142461821	135551192	NA,A	NA,G	NA,0.973214	NA,-0.033562	NA,0.0264757	NA,0.688411	0.00106271	0.00163655
3	rs184993788	136018077	T,NA	C,NA	0.99006,NA	0.0426541,NA	0.01993,NA	1.49027,NA	0.00105704	0.00156843
3	rs78015909	136766544	NA,T	NA,G	NA,0.847222	NA,-0.0202338	NA,0.0118816	NA,1.05268	0.00105315	0.00160861
3	rs1519260	135580066	T,T	C,C	0.4334,0.837302	0.0157304,-0.00557575	0.00398985,0.0115817	4.09367,0.200513	0.00105297	0.00150931
3	rs489398	135995498	C,NA	T,NA	0.200795,NA	-0.022349,NA	0.00493553,NA	5.22555,NA	0.00104543	0.00192887
3	rs186135277	136407772	NA,T	NA,G	NA,0.983135	NA,-0.0677708	NA,0.0331973	NA,1.38505	0.00104454	0.00160848
3	rs140774039	136390872	C,NA	A,NA	0.986084,NA	-0.0219165,NA	0.0168779,NA	0.711967,NA	0.00103499	0.00159336
3	rs6769762	135908178	A,NA	G,NA	0.781312,NA	0.00400397,NA	0.00478316,NA	0.395193,NA	0.0010169	0.00155676
3	rs79593743	136639884	A,NA	G,NA	0.987078,NA	0.0196807,NA	0.0175062,NA	0.583489,NA	0.00101	0.00152111
3	rs34169052	136468000	G,NA	A,NA	0.89165,NA	0.0224396,NA	0.00636104,NA	3.37753,NA	0.00099886	0.00149984
3	rs17252498	136014198	C,NA	A,NA	0.797217,NA	0.0220815,NA	0.0049174,NA	5.14836,NA	0.000992615	0.00182855
3	rs142503315	136086323	C,NA	A,NA	0.989066,NA	0.0383826,NA	0.0190121,NA	1.36149,NA	0.000982697	0.001494
3	rs78727643	136358662	C,NA	T,NA	0.957256,NA	-0.0294688,NA	0.00977441,NA	2.58995,NA	0.000981974	0.00154227
3	rs147500349	136724224	NA,T	NA,A	NA,0.981151	NA,0.0374876	NA,0.0314332	NA,0.632605	0.000970289	0.0015012
3	rs62410402	136590593	A,NA	G,NA	0.918489,NA	0.0224025,NA	0.00722595,NA	2.71369,NA	0.00096993	0.00142623
3	rs145511462	136085951	T,NA	G,NA	0.99006,NA	0.0416481,NA	0.01993,NA	1.43601,NA	0.000967922	0.00143784
3	rs34498968	136195130	C,NA	T,NA	0.845924,NA	0.0209131,NA	0.00547654,NA	3.87235,NA	0.000963572	0.00148073
3	rs9836600	135741887	T,NA	C,NA	0.975149,NA	0.0282237,NA	0.0127009,NA	1.58053,NA	0.000962983	0.00146255
3	rs28535121	135892798	C,NA	T,NA	0.781312,NA	0.00395476,NA	0.00478316,NA	0.388973,NA	0.000959207	0.00150729
3	rs610860	136052816	G,NA	A,NA	0.202783,NA	-0.0220848,NA	0.0049174,NA	5.14972,NA	0.00094943	0.00174335
3	rs141720374	136396233	T,NA	C,NA	0.986084,NA	-0.021031,NA	0.0168779,NA	0.672154,NA	0.000945063	0.00145514
3	rs6786582	135898984	C,NA	T,NA	0.77833,NA	0.00407761,NA	0.00475997,NA	0.407113,NA	0.000944186	0.0014839
3	rs3821445	136002809	C,NA	T,NA	0.799205,NA	0.0220718,NA	0.00493553,NA	5.11078,NA	0.000940086	0.00172698
3	rs150274722	136642136	A,NA	G,NA	0.991054,NA	0.0271453,NA	0.0209976,NA	0.707555,NA	0.000938587	0.00141545
3	rs149134849	136245709	NA,C	NA,G	NA,0.919643	NA,-0.0348752	NA,0.0157247	NA,1.57571	0.000935667	0.00143455
3	rs76055526	136693028	T,NA	C,NA	0.974155,NA	0.0283139,NA	0.0124606,NA	1.63696,NA	0.000933659	0.00140053
3	rs11714647	136109261	G,NA	A,NA	0.959245,NA	-0.0302259,NA	0.00999958,NA	2.60116,NA	0.000933206	0.00146818
3	rs866782	135983497	T,NA	C,NA	0.797217,NA	0.0220385,NA	0.0049174,NA	5.13054,NA	0.000931316	0.00170736
3	rs142268960	135555274	NA,T	NA,C	NA,0.973214	NA,-0.0313021	NA,0.0264757	NA,0.625089	0.000931021	0.0014341
3	rs35970307	135936788	A,NA	G,NA	0.902585,NA	0.0221849,NA	0.00666778,NA	3.05685,NA	0.00092156	0.00137565
3	rs548458816	136553250	T,NA	A,NA	0.985089,NA	0.0176038,NA	0.0163138,NA	0.55198,NA	0.00091239	0.00137142
3	rs9867368	136147771	G,NA	A,NA	0.203777,NA	-0.0219537,NA	0.00490845,NA	5.11201,NA	0.000907938	0.00165846
3	rs696517	136067655	C,NA	T,NA	0.203777,NA	-0.0219537,NA	0.00490845,NA	5.11201,NA	0.000907938	0.00165846
3	rs140160518	136607115	A,NA	T,NA	0.986084,NA	0.0180258,NA	0.0168779,NA	0.544373,NA	0.000906777	0.00136555
3	rs73224196	136134496	C,NA	T,NA	0.952286,NA	-0.0273593,NA	0.00927543,NA	2.4974,NA	0.000904589	0.00141387
3	rs61789564	135930228	A,NA	T,NA	0.99006,NA	0.040753,NA	0.01993,NA	1.38855,NA	0.000896834	0.0013336
3	rs188181111	135963183	T,NA	C,NA	0.986084,NA	0.0179618,NA	0.0168779,NA	0.541772,NA	0.000895778	0.00134741
3	rs149859747	136409647	C,NA	A,NA	0.986084,NA	-0.020426,NA	0.0168779,NA	0.645521,NA	0.000889534	0.00136978
3	rs141704377	136315060	G,NA	T,NA	0.985089,NA	0.0173216,NA	0.0163138,NA	0.540098,NA	0.000886291	0.00133257
3	rs13068210	135905546	G,NA	T,NA	0.77833,NA	0.00427358,NA	0.00475997,NA	0.43264,NA	0.000880868	0.00138388
3	rs150008070	135712501	NA,C	NA,T	NA,0.950397	NA,-0.0397844	NA,0.0196877	NA,1.36348	0.000878615	0.00135505
3	rs75961187	136546242	A,NA	G,NA	0.968191,NA	0.0157219,NA	0.0112664,NA	0.788154,NA	0.000864122	0.00130267
3	rs141055138	135766002	NA,T	NA,C	NA,0.953373	NA,-0.0396054	NA,0.0202746	NA,1.29442	0.000861594	0.0013282
3	rs140842471	136545366	NA,G	NA,A	NA,0.977182	NA,-0.0504327	NA,0.0286274	NA,1.10723	0.000856237	0.00132412
3	rs80007343	136005626	NA,A	NA,G	NA,0.97123	NA,0.0759046	NA,0.0255725	NA,2.52354	0.00084593	0.00130783
3	rs13065626	136294757	G,NA	C,NA	0.847913,NA	0.0205927,NA	0.00550577,NA	3.73547,NA	0.000844615	0.00129959
3	rs80308082	136875228	C,NA	A,NA	0.931412,NA	-0.0174906,NA	0.00782246,NA	1.59593,NA	0.000844262	0.00126146
3	rs13321220	135885205	A,NA	G,NA	0.77833,NA	0.0044206,NA	0.00475997,NA	0.452172,NA	0.000837076	0.00131471
3	rs34281413	136461860	T,NA	C,NA	0.846918,NA	0.0206238,NA	0.00549107,NA	3.76263,NA	0.000831864	0.0012794
3	rs13063893	136387638	T,NA	C,NA	0.845924,NA	0.0205693,NA	0.00547654,NA	3.76263,NA	0.000818445	0.00125778
3	rs183007289	136361295	NA,A	NA,G	NA,0.994048	NA,-0.0876674	NA,0.0555718	NA,0.940556	0.000818039	0.0012631
3	rs28631273	135934711	A,NA	G,NA	0.771372,NA	0.00480458,NA	0.00470807,NA	0.512166,NA	0.00081368	0.00128
3	rs144081699	136187906	NA,C	NA,T	NA,0.923611	NA,-0.0350763	NA,0.0160932	NA,1.53329	0.000799355	0.00122649
3	rs75817561	135779779	G,NA	A,NA	0.983101,NA	0.0347455,NA	0.0153396,NA	1.62879,NA	0.000791528	0.00117695
3	rs115735638	136472667	G,NA	T,NA	0.989066,NA	0.0358032,NA	0.0190121,NA	1.2242,NA	0.000784246	0.00119389
3	rs6762209	135891736	C,NA	T,NA	0.879722,NA	0.0200206,NA	0.00607818,NA	3.00514,NA	0.000784105	0.00116086
3	rs148120084	135775750	NA,A	NA,G	NA,0.973214	NA,-0.0276989	NA,0.0264757	NA,0.529488	0.000783844	0.00121016
3	rs56398805	135932400	G,NA	A,NA	0.770378,NA	0.00504204,NA	0.0047009,NA	0.547502,NA	0.000783634	0.00123123
3	rs183317164	135859580	C,NA	A,NA	0.982107,NA	0.019271,NA	0.014915,NA	0.706994,NA	0.000782908	0.00118394
3	rs34738913	136437884	A,NA	T,NA	0.845924,NA	0.0203974,NA	0.00547654,NA	3.70842,NA	0.000778201	0.00119608
3	rs34613715	136455007	T,NA	A,NA	0.845924,NA	0.0203974,NA	0.00547654,NA	3.70842,NA	0.000778201	0.00119608
3	rs11718972	135689162	T,NA	C,NA	0.926441,NA	-0.0136036,NA	0.0075738,NA	1.13983,NA	0.000777545	0.00119412
3	rs9818740	135939586	A,NA	G,NA	0.774354,NA	0.00487615,NA	0.00472994,NA	0.519156,NA	0.000773811	0.00121664
3	rs75892705	135592073	NA,T	NA,C	NA,0.923611	NA,0.0259701	NA,0.0160932	NA,0.972297	0.000773589	0.0011996
3	rs6805316	135952112	G,NA	A,NA	0.802187,NA	0.00402167,NA	0.00496334,NA	0.379049,NA	0.000771931	0.0012013
3	rs10222451	135877413	C,NA	G,NA	0.77833,NA	0.00466083,NA	0.00475997,NA	0.484796,NA	0.000771704	0.00121149
3	rs114706955	136524500	A,NA	G,NA	0.988072,NA	0.0424937,NA	0.0182119,NA	1.70703,NA	0.000771607	0.001168
3	rs16843645	135745911	NA,A	NA,G	NA,0.915675	NA,0.0298148	NA,0.0153834	NA,1.27893	0.000770612	0.00119514
3	rs13081352	135941416	A,NA	C,NA	0.868787,NA	0.0195333,NA	0.00585591,NA	3.07007,NA	0.000769994	0.00113834
3	rs1145101	136069286	C,NA	T,NA	0.187873,NA	-0.0198409,NA	0.00506169,NA	4.0525,NA	0.00076829	0.00117351
3	rs150636728	135689644	G,NA	A,NA	0.980119,NA	-0.0275444,NA	0.0141639,NA	1.28556,NA	0.000764447	0.00118984
3	rs188834939	136196637	A,NA	T,NA	0.988072,NA	0.0366171,NA	0.0182119,NA	1.35295,NA	0.000762262	0.00114211
3	rs73228031	136284832	T,NA	A,NA	0.949304,NA	-0.0256716,NA	0.00901262,NA	2.35715,NA	0.000754669	0.00118124
3	rs145697381	135930961	A,NA	G,NA	0.984095,NA	0.0190221,NA	0.0158037,NA	0.640685,NA	0.000751534	0.0012314
3	rs144775760	136528895	NA,T	NA,C	NA,0.890873	NA,-0.014723	NA,0.0137097	NA,0.548421	0.000749009	0.00114814
3	rs9844666	135974216	A,NA	G,NA	0.808151,NA	0.00352737,NA	0.00502127,NA	0.316614,NA	0.000744586	0.00118722
3	rs140256132	136344888	G,NA	C,NA	0.989066,NA	0.0351574,NA	0.0190121,NA	1.19093,NA	0.00074327	0.00113188
3	rs79720013	136063005	NA,T	NA,A	NA,0.970238	NA,0.0731368	NA,0.0251555	NA,2.43834	0.000740908	0.0011451
3	rs9826454	135953220	G,NA	A,NA	0.801193,NA	0.00396415,NA	0.00495399,NA	0.373045,NA	0.000740803	0.00115274
3	rs79260524	135690520	NA,G	NA,A	NA,0.954365	NA,0.0185475	NA,0.0204832	NA,0.437469	0.000736921	0.00113933
3	rs12330335	135853532	C,NA	A,NA	0.77833,NA	0.00480797,NA	0.00475997,NA	0.505213,NA	0.000735115	0.00115372
3	rs1393786	135854035	A,NA	C,NA	0.77833,NA	0.00480797,NA	0.00475997,NA	0.505213,NA	0.000735115	0.00115372
3	rs77240980	136221656	NA,A	NA,T	NA,0.959325	NA,-0.0421328	NA,0.0216401	NA,1.28788	0.000731676	0.00112501
3	rs145198756	136615895	G,NA	A,NA	0.985089,NA	0.0112,NA	0.0163138,NA	0.307702,NA	0.000729211	0.00111384
3	rs6439640	136185680	G,NA	A,NA	0.187873,NA	-0.0196592,NA	0.00506169,NA	3.98808,NA	0.000726288	0.00110967
3	rs149807135	135930923	NA,T	NA,C	NA,0.968254	NA,-0.0464012	NA,0.0243817	NA,1.24393	0.000724432	0.00111674
3	rs138847594	135742531	NA,G	NA,A	NA,0.974206	NA,0.0226479	NA,0.0269663	NA,0.39687	0.000722743	0.00111195
3	rs115498810	136210173	C,NA	T,NA	0.989066,NA	0.0348039,NA	0.0190121,NA	1.17291,NA	0.000722099	0.00109984
3	rs76446837	136194515	NA,G	NA,A	NA,0.983135	NA,0.0864892	NA,0.0331973	NA,2.0372	0.000719094	0.00111102
3	rs9881400	135861666	T,NA	G,NA	0.7833,NA	0.00460507,NA	0.00479895,NA	0.47204,NA	0.00071644	0.00112347
3	rs6792630	135824901	A,NA	C,NA	0.781312,NA	0.0048314,NA	0.00478316,NA	0.505213,NA	0.000712057	0.0011171
3	rs6767060	135867090	G,NA	C,NA	0.77833,NA	0.00490609,NA	0.00475997,NA	0.519013,NA	0.000712055	0.00111732
3	rs113335876	136450542	C,NA	T,NA	0.955268,NA	-0.0279638,NA	0.00956466,NA	2.46099,NA	0.00070889	0.0011115
3	rs140332867	135680960	C,NA	T,NA	0.980119,NA	0.0313542,NA	0.0141639,NA	1.57102,NA	0.000706269	0.00105025
3	rs9813115	136063707	T,NA	C,NA	0.807157,NA	0.00380806,NA	0.00501139,NA	0.349375,NA	0.000705484	0.00112581
3	rs35320690	135932494	C,NA	T,NA	0.771372,NA	0.00524105,NA	0.00470807,NA	0.575739,NA	0.000703238	0.00110523
3	rs17200216	136067232	A,NA	C,NA	0.802187,NA	0.00397163,NA	0.00496334,NA	0.373045,NA	0.000701833	0.00112064
3	rs137950796	136183226	C,NA	T,NA	0.984095,NA	-0.0188085,NA	0.0158037,NA	0.630792,NA	0.000701302	0.00105759
3	rs144407016	136332103	C,NA	T,NA	0.989066,NA	0.0344183,NA	0.0190121,NA	1.1534,NA	0.000699965	0.00106634
3	rs11707198	136884558	A,A	G,G	0.815109,0.65377	-0.016449,-0.00380853	0.005093,0.0089848	2.90689,0.172858	0.000699116	0.00114032
3	rs16844103	136525518	T,NA	G,NA	0.992048,NA	0.0316658,NA	0.0222601,NA	0.810032,NA	0.000698508	0.00105801
3	rs114462013	136448887	T,NA	C,NA	0.989066,NA	0.0417787,NA	0.0190121,NA	1.55306,NA	0.000698496	0.00106102
3	rs116330348	136237959	C,NA	T,NA	0.99006,NA	0.036639,NA	0.01993,NA	1.18042,NA	0.000697332	0.0010629
3	rs80081203	136101970	NA,C	NA,T	NA,0.948413	NA,0.0175883	NA,0.0193256	NA,0.440372	0.000696144	0.0010749
3	rs66890203	136153545	G,NA	T,NA	0.89165,NA	0.000701708,NA	0.00636104,NA	0.0399286,NA	0.000689492	0.00109009
3	rs73224192	136132688	C,NA	T,NA	0.951292,NA	-0.0259097,NA	0.00918509,NA	2.31969,NA	0.000688665	0.00107639
3	rs150129538	136612250	C,NA	T,NA	0.987078,NA	-0.0384598,NA	0.0175062,NA	1.55245,NA	0.000688502	0.00107309
3	rs34031772	136018141	C,NA	T,NA	0.800199,NA	0.00410629,NA	0.00494472,NA	0.391163,NA	0.000688048	0.00109757
3	rs61789562	135926784	C,NA	T,NA	0.869781,NA	0.0189954,NA	0.00587486,NA	2.91239,NA	0.000685709	0.00101637
3	rs35087366	135917197	A,NA	G,NA	0.869781,NA	0.0189954,NA	0.00587486,NA	2.91239,NA	0.000685709	0.00101637
3	rs1393787	135854201	A,NA	G,NA	0.7833,NA	0.00474844,NA	0.00479895,NA	0.491564,NA	0.000684522	0.00107314
3	rs34645606	136530102	C,NA	G,NA	0.892644,NA	0.000553497,NA	0.00638686,NA	0.0310782,NA	0.000684344	0.00108129
3	rs150619835	136195547	C,NA	T,NA	0.985089,NA	-0.0186066,NA	0.0163138,NA	0.595062,NA	0.000678892	0.00102245
3	rs6772366	135607701	T,T	C,C	0.697813,0.868056	0.00380484,-0.0152147	0.00430558,0.0126309	0.423821,0.641359	0.000678241	0.00106337
3	rs61790791	136324448	C,NA	T,NA	0.929423,NA	0.020726,NA	0.00771974,NA	2.13923,NA	0.000677735	0.000991769
3	rs1523594	135742367	G,G	A,A	0.04175,0.001984	0.00785348,0.223221	0.00988489,0.0960646	0.369665,1.69585	0.00067528	0.00104061
3	rs13082532	135846831	T,NA	G,NA	0.7833,NA	0.00479789,NA	0.00479895,NA	0.49837,NA	0.000673984	0.00105653
3	rs117487848	135906973	NA,A	NA,C	NA,0.956349	NA,0.0145402	NA,0.0209218	NA,0.312409	0.000673875	0.00103708
3	rs13066401	136345819	G,NA	A,NA	0.89165,NA	0.000808398,NA	0.00636104,NA	0.0463019,NA	0.00067228	0.00106263
3	rs33999043	136100040	A,NA	G,NA	0.186879,NA	-0.0194262,NA	0.00507203,NA	3.89241,NA	0.000668792	0.00102277
3	rs73230030	136395507	A,NA	G,NA	0.970179,NA	-0.0281765,NA	0.0116239,NA	1.81389,NA	0.000667783	0.00104353
3	rs115751655	136580897	G,NA	T,NA	0.977137,NA	0.00561394,NA	0.0132281,NA	0.173098,NA	0.000664862	0.00102036
3	rs75456511	135977331	A,NA	G,NA	0.988072,NA	0.0406867,NA	0.0182119,NA	1.59384,NA	0.000662408	0.00100403
3	rs34864445	135822924	T,NA	C,NA	0.779324,NA	0.0051106,NA	0.00476763,NA	0.547067,NA	0.000661073	0.00103682
3	rs28519617	135874930	G,NA	T,NA	0.77833,NA	0.00514657,NA	0.00475997,NA	0.553463,NA	0.000659708	0.0010347
3	rs10512990	135814627	T,NA	G,NA	0.780318,NA	0.00511889,NA	0.00477536,NA	0.547067,NA	0.000657042	0.00103061
3	rs145704051	136530299	NA,A	NA,G	NA,0.996032	NA,-0.0864518	NA,0.0679934	NA,0.691307	0.00065535	0.0010107
3	rs13072038	135978797	C,NA	T,NA	0.807157,NA	0.00390906,NA	0.00501139,NA	0.361141,NA	0.000654286	0.00104186
3	rs6779727	136137682	C,NA	T,NA	0.187873,NA	-0.0192956,NA	0.00506169,NA	3.86077,NA	0.000651462	0.0009959
3	rs35837273	135878634	C,NA	T,NA	0.860835,NA	0.00247035,NA	0.00571235,NA	0.176911,NA	0.000650485	0.00101032
3	rs9870825	136065720	A,NA	C,NA	0.809145,NA	0.00387383,NA	0.00503123,NA	0.355241,NA	0.000646766	0.00103043
3	rs28634226	136129882	A,NA	G,NA	0.802187,NA	0.00426691,NA	0.00496334,NA	0.408977,NA	0.000642	0.00102385
3	rs79352323	136086085	NA,T	NA,G	NA,0.970238	NA,0.0703453	NA,0.0251555	NA,2.28674	0.000641179	0.000991024
3	rs77764833	135673120	NA,C	NA,T	NA,0.924603	NA,0.0263596	NA,0.0161901	NA,0.985075	0.000640575	0.000992846
3	rs9848926	135816302	C,NA	T,NA	0.77833,NA	0.00524475,NA	0.00475997,NA	0.567787,NA	0.000640534	0.00100472
3	rs6793835	135819934	A,NA	G,NA	0.782306,NA	0.00522564,NA	0.00479102,NA	0.56004,NA	0.000637849	0.00100015
3	rs139008489	136562999	NA,G	NA,A	NA,0.884921	NA,-0.0125624	NA,0.0133953	NA,0.458001	0.00063667	0.000976828
3	rs17298525	136193025	C,NA	G,NA	0.807157,NA	0.00416166,NA	0.00501139,NA	0.391163,NA	0.000634824	0.00101162
3	rs9883189	136289466	C,NA	T,NA	0.807157,NA	0.00416166,NA	0.00501139,NA	0.391163,NA	0.000634824	0.00101162
3	rs144709408	136875916	T,NA	A,NA	0.987078,NA	-0.0218004,NA	0.0175062,NA	0.671578,NA	0.000632278	0.000992181
3	rs67589653	135811574	C,NA	T,NA	0.780318,NA	0.00526172,NA	0.00477536,NA	0.567787,NA	0.000628791	0.000986026
3	rs77032003	136241134	NA,C	NA,G	NA,0.957341	NA,-0.035998	NA,0.0211527	NA,1.05164	0.000627953	0.000966171
3	rs9872178	135986438	G,NA	T,NA	0.801193,NA	0.00445878,NA	0.00495399,NA	0.434034,NA	0.000627175	0.000998914
3	rs191418863	136165771	A,NA	T,NA	0.985089,NA	-0.0177151,NA	0.0163138,NA	0.556698,NA	0.000626191	0.000943963
3	rs73231903	136561625	A,NA	T,NA	0.809145,NA	0.0039861,NA	0.00503123,NA	0.36835,NA	0.000625452	0.000995656
3	rs75594273	135861499	NA,T	NA,C	NA,0.983135	NA,0.0828608	NA,0.0331973	NA,1.90102	0.000625422	0.000966507
3	rs77082554	135992378	C,NA	T,NA	0.984095,NA	-0.017566,NA	0.0158037,NA	0.574548,NA	0.000623877	0.000942022
3	rs9823373	136167027	C,NA	T,NA	0.802187,NA	0.00436704,NA	0.00496334,NA	0.421435,NA	0.000623379	0.000993745
3	rs75452345	135851017	A,NA	G,NA	0.878728,NA	-0.00576604,NA	0.00605664,NA	0.467135,NA	0.000623158	0.000922474
3	rs77707677	136480838	NA,C	NA,G	NA,0.96131	NA,-0.0408129	NA,0.0221651	NA,1.18326	0.000622327	0.000957438
3	rs28669017	135874932	G,NA	T,NA	0.77833,NA	0.00533761,NA	0.00475997,NA	0.581471,NA	0.000621985	0.000975179
3	rs145506661	136716364	C,NA	T,NA	0.986084,NA	-0.0168437,NA	0.0168779,NA	0.497175,NA	0.000621096	0.000965837
3	rs77776801	136570428	NA,C	NA,T	NA,0.884921	NA,-0.0122358	NA,0.0133953	NA,0.442481	0.000617826	0.000948057
3	rs114192045	136168126	A,NA	G,NA	0.985089,NA	-0.0174624,NA	0.0163138,NA	0.546014,NA	0.000612335	0.000923322
3	rs143824534	136119470	T,NA	C,NA	0.986084,NA	0.015424,NA	0.0168779,NA	0.442746,NA	0.000612182	0.000922443
3	rs11720497	135881890	A,NA	T,NA	0.861829,NA	0.00247779,NA	0.00572955,NA	0.176911,NA	0.000611079	0.000974459
3	rs9812579	136151250	G,NA	A,NA	0.809145,NA	0.00407668,NA	0.00503123,NA	0.379049,NA	0.000609943	0.000970987
3	rs114344800	136457080	T,NA	C,NA	0.971173,NA	-0.0270283,NA	0.0118166,NA	1.6541,NA	0.00060756	0.000948536
3	rs73230027	136388635	C,NA	T,NA	0.970179,NA	-0.0274242,NA	0.0116239,NA	1.73732,NA	0.000607454	0.000948842
3	rs146929389	135588599	A,NA	C,NA	0.976143,NA	-0.0144099,NA	0.0129561,NA	0.575039,NA	0.00060634	0.000948387
3	rs9810051	136108603	A,NA	C,NA	0.810139,NA	0.00414503,NA	0.00504129,NA	0.386207,NA	0.000606065	0.0009645
3	rs116718733	135839893	G,NA	C,NA	0.986084,NA	0.0136541,NA	0.0168779,NA	0.378285,NA	0.000606028	0.000916369
3	rs9837158	136073163	T,NA	C,NA	0.802187,NA	0.0044672,NA	0.00496334,NA	0.434034,NA	0.000605537	0.000964903
3	rs13316214	136158221	G,NA	A,NA	0.802187,NA	0.0044672,NA	0.00496334,NA	0.434034,NA	0.000605537	0.000964903
3	rs76070739	136873547	NA,G	NA,A	NA,0.984127	NA,-0.0453266	NA,0.0342017	NA,0.732639	0.000603676	0.00093337
3	rs2400700	135572632	T,NA	G,NA	0.09841,NA	0.0187081,NA	0.00663767,NA	2.31648,NA	0.000602918	0.000936946
3	rs9653930	135810314	T,NA	C,NA	0.777336,NA	0.00548154,NA	0.00475237,NA	0.604267,NA	0.00060134	0.000942888
3	rs34913797	136127570	A,NA	G,NA	0.809145,NA	0.0041274,NA	0.00503123,NA	0.385089,NA	0.000601217	0.000956905
3	rs79552752	135674727	NA,T	NA,C	NA,0.917659	NA,-0.0249336	NA,0.0155508	NA,0.963153	0.000599789	0.00092574
3	rs9866840	136029258	C,NA	G,NA	0.801193,NA	0.00460877,NA	0.00495399,NA	0.4532,NA	0.000599492	0.00095558
3	rs9820621	136110513	A,NA	G,NA	0.810139,NA	0.00418648,NA	0.00504129,NA	0.391163,NA	0.000599001	0.000953105
3	rs144151687	135546221	NA,G	NA,A	NA,0.962302	NA,-0.0206378	NA,0.0224433	NA,0.446354	0.000597063	0.000923498
3	rs34757183	136143668	T,NA	G,NA	0.802187,NA	0.00451728,NA	0.00496334,NA	0.440387,NA	0.000596895	0.000950937
3	rs12695645	135990881	T,NA	A,NA	0.800199,NA	0.00460014,NA	0.00494472,NA	0.4532,NA	0.000594374	0.000946244
3	rs149006544	136430995	A,NA	G,NA	0.985089,NA	-0.0327247,NA	0.0163138,NA	1.34813,NA	0.000594243	0.000929791
3	rs9828088	136247790	T,NA	C,NA	0.801193,NA	0.00445878,NA	0.00495399,NA	0.434034,NA	0.000593621	0.000945979
3	rs141390726	135882569	A,NA	C,NA	0.989066,NA	0.032286,NA	0.0190121,NA	1.04831,NA	0.000593548	0.000905211
3	rs116822870	136034280	C,NA	A,NA	0.99006,NA	-0.0421766,NA	0.01993,NA	1.46439,NA	0.00059315	0.000921785
3	rs61790790	136315751	A,NA	C,NA	0.928429,NA	0.0200241,NA	0.00767004,NA	2.04403,NA	0.000592974	0.000870623
3	rs1052620	136574521	T,NA	C,NA	0.811133,NA	0.00395169,NA	0.00505144,NA	0.362466,NA	0.000592456	0.000942008
3	rs8045	136055459	C,NA	T,NA	0.775348,NA	0.0184085,NA	0.00473736,NA	3.99147,NA	0.00058883	0.0010281
3	rs9869630	136248019	C,NA	A,NA	0.802187,NA	0.00456737,NA	0.00496334,NA	0.446776,NA	0.000588435	0.000937265
3	rs6773949	136241536	A,NA	T,NA	0.802187,NA	0.00456737,NA	0.00496334,NA	0.446776,NA	0.000588435	0.000937265
3	rs188934176	135657765	NA,G	NA,A	NA,0.989087	NA,-0.062329	NA,0.0411453	NA,0.886692	0.000586236	0.000905532
3	rs6799320	135802439	A,NA	G,NA	0.777336,NA	0.00556699,NA	0.00475237,NA	0.617204,NA	0.000586227	0.000919035
3	rs13079205	135800693	G,NA	A,NA	0.777336,NA	0.00556699,NA	0.00475237,NA	0.617204,NA	0.000586227	0.000919035
3	rs9834966	135808620	G,NA	T,NA	0.777336,NA	0.00557473,NA	0.00475237,NA	0.618382,NA	0.000584884	0.000916916
3	rs9878078	136237573	T,NA	C,NA	0.802187,NA	0.00461747,NA	0.00496334,NA	0.4532,NA	0.000580152	0.00092388
3	rs9818056	136210074	T,NA	C,NA	0.802187,NA	0.00461747,NA	0.00496334,NA	0.4532,NA	0.000580152	0.00092388
3	rs73230010	136346617	A,NA	G,NA	0.970179,NA	-0.0270379,NA	0.0116239,NA	1.69864,NA	0.000579547	0.000905049
3	rs17364170	136163234	C,NA	T,NA	0.989066,NA	0.0187789,NA	0.0190121,NA	0.490419,NA	0.000575969	0.00086912
3	rs9857966	136279390	C,NA	T,NA	0.807157,NA	0.00451045,NA	0.00501139,NA	0.434034,NA	0.000574796	0.000914686
3	rs181655197	136453027	NA,G	NA,C	NA,0.998016	NA,-0.137123	NA,0.0960615	NA,0.814032	0.000574369	0.000887181
3	rs9841529	136137283	C,NA	A,NA	0.802187,NA	0.00466757,NA	0.00496334,NA	0.45966,NA	0.000572041	0.000910776
3	rs73222214	135737017	A,NA	G,NA	0.970179,NA	-0.0265827,NA	0.0116239,NA	1.65361,NA	0.000571307	0.000895541
3	rs75295663	135780015	G,NA	A,NA	0.982107,NA	0.015552,NA	0.014915,NA	0.527121,NA	0.000570275	0.000859981
3	rs78062342	135814595	NA,G	NA,C	NA,0.977182	NA,0.0239127	NA,0.0286274	NA,0.394109	0.000570189	0.000878413
3	rs7646245	136347372	C,NA	A,NA	0.923459,NA	0.000744235,NA	0.00743677,NA	0.0360778,NA	0.000569331	0.000895628
3	rs9818536	136115295	T,NA	C,NA	0.809145,NA	0.00432528,NA	0.00503123,NA	0.408977,NA	0.000568893	0.000904755
3	rs115905504	136327037	A,NA	G,NA	0.970179,NA	-0.0268827,NA	0.0116239,NA	1.68322,NA	0.000568869	0.000888294
3	rs146461012	136753265	NA,A	NA,G	NA,0.978175	NA,-0.0363909	NA,0.0292559	NA,0.670513	0.000568568	0.000879115
3	rs11708548	136489839	G,NA	A,NA	0.961233,NA	-0.0272353,NA	0.0102422,NA	2.10601,NA	0.000567482	0.000890733
3	rs142886516	136424037	A,NA	G,NA	0.989066,NA	0.0185603,NA	0.0190121,NA	0.482873,NA	0.000566841	0.000855515
3	rs9813691	136260722	G,NA	T,NA	0.807157,NA	0.00456102,NA	0.00501139,NA	0.440387,NA	0.0005668	0.000901779
3	rs34428695	136034741	C,NA	G,NA	0.893638,NA	0.00121337,NA	0.00641306,NA	0.0706151,NA	0.000566549	0.000893367
3	rs34282798	136143357	C,NA	G,NA	0.802187,NA	0.00471767,NA	0.00496334,NA	0.466156,NA	0.0005641	0.000897946
3	rs35899944	136229057	A,NA	G,NA	0.802187,NA	0.00471767,NA	0.00496334,NA	0.466156,NA	0.0005641	0.000897946
3	rs35522825	136038198	T,NA	C,NA	0.892644,NA	0.0014101,NA	0.00638686,NA	0.0834079,NA	0.000563859	0.000889317
3	rs34135127	136226498	C,NA	T,NA	0.809145,NA	0.00437603,NA	0.00503123,NA	0.415188,NA	0.000561023	0.000892061
3	rs9828976	136536835	G,NA	C,NA	0.802187,NA	0.00476523,NA	0.00496334,NA	0.472354,NA	0.000560843	0.000891447
3	rs13080786	136543708	G,NA	A,NA	0.811133,NA	0.00415338,NA	0.00505144,NA	0.386207,NA	0.000560366	0.000890302
3	rs79986003	136040771	NA,T	NA,A	NA,0.982143	NA,0.0780483	NA,0.0322783	NA,1.80668	0.000559436	0.000864627
3	rs28641809	136290489	A,NA	G,NA	0.802187,NA	0.00476277,NA	0.00496334,NA	0.472033,NA	0.000557093	0.000886628
3	rs9880211	136107549	A,NA	G,NA	0.802187,NA	0.00476277,NA	0.00496334,NA	0.472033,NA	0.000557093	0.000886628
3	rs77993372	136424372	T,NA	G,NA	0.989066,NA	0.0183174,NA	0.0190121,NA	0.474544,NA	0.000556955	0.00084078
3	rs75447663	136794303	G,NA	C,NA	0.9334,NA	-0.0155012,NA	0.00792989,NA	1.29578,NA	0.000555899	0.00083566
3	rs201111196	136203117	NA,T	NA,G	NA,0.955357	NA,-0.0374237	NA,0.0206987	NA,1.15117	0.000555051	0.000855616
3	rs117098566	136692975	NA,A	NA,G	NA,0.988095	NA,-0.0540603	NA,0.0394133	NA,0.769091	0.000553596	0.000853762
3	rs9840500	136621338	G,NA	A,NA	0.811133,NA	0.00419877,NA	0.00505144,NA	0.391624,NA	0.000553506	0.000879251
3	rs9867325	136618909	C,NA	G,NA	0.811133,NA	0.00419877,NA	0.00505144,NA	0.391624,NA	0.000553506	0.000879251
3	rs9810789	136186184	G,NA	A,NA	0.809145,NA	0.00442678,NA	0.00503123,NA	0.421435,NA	0.000553316	0.000879632
3	rs1604793	136181070	C,NA	G,NA	0.809145,NA	0.00442678,NA	0.00503123,NA	0.421435,NA	0.000553316	0.000879632
3	rs13326151	136261744	A,NA	G,NA	0.809145,NA	0.00442678,NA	0.00503123,NA	0.421435,NA	0.000553316	0.000879632
3	rs9879531	136638975	G,NA	A,NA	0.803181,NA	0.0043817,NA	0.00497278,NA	0.422228,NA	0.000553037	0.000879192
3	rs116079103	136118876	T,NA	C,NA	0.983101,NA	-0.0337549,NA	0.0153396,NA	1.5564,NA	0.000549639	0.000850912
3	rs9839137	136304262	T,NA	C,NA	0.802187,NA	0.00481289,NA	0.00496334,NA	0.478597,NA	0.000549462	0.000874301
3	rs17364492	136204437	C,NA	A,NA	0.802187,NA	0.00481289,NA	0.00496334,NA	0.478597,NA	0.000549462	0.000874301
3	rs148170552	136419193	C,NA	T,NA	0.992048,NA	0.0359312,NA	0.0222601,NA	0.972674,NA	0.000547466	0.000836808
3	rs148844971	136386574	C,NA	G,NA	0.989066,NA	-0.0146305,NA	0.0190121,NA	0.354995,NA	0.000544521	0.000777475
3	rs139794943	136520138	NA,G	NA,T	NA,0.967262	NA,-0.0407137	NA,0.0240217	NA,1.04527	0.000543639	0.000837631
3	rs184993337	135773164	A,NA	G,NA	0.986084,NA	0.0189792,NA	0.0168779,NA	0.583691,NA	0.000542836	0.000823376
3	rs6775314	136275948	A,NA	G,NA	0.802187,NA	0.00486301,NA	0.00496334,NA	0.485196,NA	0.000541988	0.00086223
3	rs71336069	136351866	C,NA	G,NA	0.802187,NA	0.00486301,NA	0.00496334,NA	0.485196,NA	0.000541988	0.00086223
3	rs139792429	136332336	NA,T	NA,A	NA,0.972222	NA,0.0208374	NA,0.0260119	NA,0.373568	0.000541949	0.000837291
3	rs116964378	135731560	NA,G	NA,C	NA,0.97619	NA,0.0168417	NA,0.0280389	NA,0.261164	0.000541308	0.000835706
3	rs112855162	136800244	T,NA	C,NA	0.9334,NA	-0.0153449,NA	0.00792989,NA	1.27587,NA	0.000541191	0.000813874
3	rs73230012	136357619	A,NA	C,NA	0.970179,NA	-0.0264424,NA	0.0116239,NA	1.63986,NA	0.000540157	0.000843244
3	rs75874934	135605893	NA,G	NA,A	NA,0.948413	NA,-0.0248669	NA,0.0193256	NA,0.702926	0.00053907	0.000832756
3	rs13321721	136209550	G,NA	A,NA	0.809145,NA	0.0045283,NA	0.00503123,NA	0.434034,NA	0.000538378	0.000855543
3	rs78297270	135635232	NA,T	NA,C	NA,0.925595	NA,-0.0238621	NA,0.0162889	NA,0.844845	0.000538278	0.000830993
3	rs28877020	136395716	G,NA	T,NA	0.807157,NA	0.00476335,NA	0.00501139,NA	0.466156,NA	0.000536438	0.000852783
3	rs140804346	136385563	A,NA	G,NA	0.985089,NA	-0.0315046,NA	0.0163138,NA	1.27194,NA	0.000535976	0.000838122
3	rs73230099	136552627	G,NA	A,NA	0.812127,NA	0.00420729,NA	0.00506169,NA	0.391624,NA	0.000535598	0.000850095
3	rs73230043	136407159	T,NA	G,NA	0.802187,NA	0.00491313,NA	0.00496334,NA	0.491832,NA	0.000534668	0.00085041
3	rs28750366	136361055	C,NA	T,NA	0.802187,NA	0.00491313,NA	0.00496334,NA	0.491832,NA	0.000534668	0.00085041
3	rs13096466	136255483	T,NA	C,NA	0.802187,NA	0.00491313,NA	0.00496334,NA	0.491832,NA	0.000534668	0.00085041
3	rs6774964	136275582	A,NA	G,NA	0.802187,NA	0.00491313,NA	0.00496334,NA	0.491832,NA	0.000534668	0.00085041
3	rs35326900	136183253	A,NA	G,NA	0.802187,NA	0.00491313,NA	0.00496334,NA	0.491832,NA	0.000534668	0.00085041
3	rs147810667	136236382	NA,C	NA,T	NA,0.97123	NA,-0.0408133	NA,0.0255725	NA,0.956668	0.000533706	0.000822704
3	rs114273910	136621469	A,NA	G,NA	0.989066,NA	0.0307753,NA	0.0190121,NA	0.976719,NA	0.000532043	0.000812035
3	rs192474242	135580851	NA,A	NA,G	NA,0.973214	NA,-0.0310564	NA,0.0264757	NA,0.618361	0.000531843	0.000822415
3	rs142848670	136410497	NA,A	NA,G	NA,0.975198	NA,-0.0396136	NA,0.0274863	NA,0.825285	0.000531743	0.000822136
3	rs149687325	136769854	NA,A	NA,T	NA,0.982143	NA,-0.0367678	NA,0.0322783	NA,0.594028	0.000529676	0.000816197
3	rs6768743	136205007	C,NA	T,NA	0.802187,NA	0.00496326,NA	0.00496334,NA	0.498504,NA	0.000527499	0.000838834
3	rs9875770	136432324	T,NA	C,NA	0.802187,NA	0.00496326,NA	0.00496334,NA	0.498504,NA	0.000527499	0.000838834
3	rs78916444	136353531	T,NA	C,NA	0.972167,NA	0.0281681,NA	0.0120196,NA	1.71891,NA	0.00052626	0.000831436
3	rs145530432	135547555	NA,A	NA,C	NA,0.980159	NA,0.0207458	NA,0.0306528	NA,0.302306	0.000525203	0.000809161
3	rs9883916	136208788	T,NA	C,NA	0.237575,NA	-0.018357,NA	0.00464559,NA	4.10978,NA	0.000524654	0.000935884
3	rs35096613	136531250	A,NA	G,NA	0.803181,NA	0.00487225,NA	0.00497278,NA	0.485196,NA	0.000524573	0.000833768
3	rs149521926	136866437	NA,A	NA,G	NA,0.980159	NA,-0.0415323	NA,0.0306528	NA,0.75587	0.000523051	0.000807825
3	rs35304385	136386253	C,NA	T,NA	0.801193,NA	0.00495391,NA	0.00495399,NA	0.498504,NA	0.000522678	0.000831324
3	rs145407865	135943962	NA,T	NA,C	NA,0.973214	NA,0.0662814	NA,0.0264757	NA,1.91017	0.000522311	0.000807725
3	rs28811905	136252052	C,NA	T,NA	0.802187,NA	0.00501339,NA	0.00496334,NA	0.505213,NA	0.000520477	0.000827497
3	rs13092193	136240366	C,NA	T,NA	0.802187,NA	0.00501339,NA	0.00496334,NA	0.505213,NA	0.000520477	0.000827497
3	rs6771002	136241028	A,NA	T,NA	0.802187,NA	0.00501339,NA	0.00496334,NA	0.505213,NA	0.000520477	0.000827497
3	rs34168675	136183106	G,NA	A,NA	0.802187,NA	0.00501339,NA	0.00496334,NA	0.505213,NA	0.000520477	0.000827497
3	rs77442224	136308138	T,NA	C,NA	0.809145,NA	0.00437603,NA	0.00503123,NA	0.415188,NA	0.000518928	0.000824883
3	rs6806123	136305476	G,NA	C,NA	0.809145,NA	0.00468063,NA	0.00503123,NA	0.4532,NA	0.000517103	0.000821244
3	rs148241411	135856519	A,NA	G,NA	0.974155,NA	-0.0270626,NA	0.0124606,NA	1.52482,NA	0.000513548	0.000803613
3	rs34324561	136101242	G,NA	T,NA	0.801193,NA	0.00495391,NA	0.00495399,NA	0.498504,NA	0.00051289	0.000815349
3	rs9860879	136533548	A,NA	T,NA	0.803181,NA	0.0049727,NA	0.00497278,NA	0.498504,NA	0.000510796	0.000811539
3	rs116410695	135665726	A,NA	G,NA	0.975149,NA	0.0245115,NA	0.0127009,NA	1.27069,NA	0.000510206	0.000836597
3	rs78273466	135827667	NA,G	NA,A	NA,0.965278	NA,0.0623458	NA,0.0233493	NA,2.12022	0.000509655	0.000788767
3	rs6763096	135577028	A,A	G,G	0.710736,0.863095	0.0039553,-0.0152039	0.00436052,0.0124355	0.438459,0.654679	0.00050958	0.000799944
3	rs67949818	136212978	A,NA	G,NA	0.807157,NA	0.0049607,NA	0.00501139,NA	0.491832,NA	0.000509173	0.0008088
3	rs150914071	135837638	T,NA	C,NA	0.962227,NA	-0.0242952,NA	0.0103707,NA	1.71792,NA	0.000507486	0.000803351
3	rs28718456	136204006	G,NA	A,NA	0.802187,NA	0.00511368,NA	0.00496334,NA	0.518738,NA	0.000506863	0.000805518
3	rs4038586	136363291	C,NA	T,NA	0.802187,NA	0.00511368,NA	0.00496334,NA	0.518738,NA	0.000506863	0.000805518
3	rs6767889	136365455	A,NA	T,NA	0.802187,NA	0.00511368,NA	0.00496334,NA	0.518738,NA	0.000506863	0.000805518
3	rs146095500	136542989	T,NA	C,NA	0.986084,NA	0.0297494,NA	0.0168779,NA	1.10811,NA	0.000505899	0.000771273
3	rs9809988	136522221	G,NA	C,NA	0.803181,NA	0.00502293,NA	0.00497278,NA	0.505213,NA	0.000504118	0.000800767
3	rs36060212	135885163	A,NA	G,NA	0.89165,NA	0.00275833,NA	0.00636104,NA	0.177467,NA	0.000503298	0.000797591
3	rs140364556	136081001	NA,C	NA,A	NA,0.94246	NA,0.0513176	NA,0.0183564	NA,2.28567	0.000502742	0.000768347
3	rs147520411	136620684	NA,G	NA,C	NA,0.983135	NA,0.0262159	NA,0.0331973	NA,0.366833	0.000500963	0.000774804
3	rs12695649	136271916	C,NA	T,NA	0.802187,NA	0.00516383,NA	0.00496334,NA	0.525555,NA	0.000500264	0.000794866
3	rs117033321	136190413	NA,G	NA,C	NA,0.943452	NA,0.0531617	NA,0.018507	NA,2.39018	0.000498796	0.000762016
3	rs146435527	136173406	NA,C	NA,G	NA,0.943452	NA,0.0531617	NA,0.018507	NA,2.39018	0.000498796	0.000762016
3	rs73222301	136094304	A,NA	G,NA	0.970179,NA	-0.0244334,NA	0.0116239,NA	1.44912,NA	0.000498587	0.000778324
3	rs28472992	136406708	G,NA	A,NA	0.809145,NA	0.00482792,NA	0.00503123,NA	0.472033,NA	0.000497755	0.00079006
3	rs79929954	136623748	G,NA	A,NA	0.99006,NA	0.0399655,NA	0.01993,NA	1.34745,NA	0.000495508	0.000754927
3	rs4470449	136719278	G,NA	A,NA	0.915507,NA	-0.000194724,NA	0.00710883,NA	0.00959576,NA	0.000495413	0.000777252
3	rs61790391	135560388	G,NA	T,NA	0.790258,NA	0.00948088,NA	0.00485638,NA	1.29321,NA	0.000495027	0.000767164
3	rs149715671	135591480	NA,A	NA,C	NA,0.983135	NA,0.0298524	NA,0.0331973	NA,0.433535	0.000494814	0.000763693
3	rs13071220	136314119	C,NA	T,NA	0.804175,NA	0.00513321,NA	0.0049823,NA	0.518738,NA	0.000494329	0.000785438
3	rs9857833	136404467	C,NA	T,NA	0.802187,NA	0.00521398,NA	0.00496334,NA	0.532408,NA	0.000493799	0.000784432
3	rs141342692	135708534	NA,T	NA,C	NA,0.97123	NA,-0.0347768	NA,0.0255725	NA,0.759819	0.000492329	0.000760241
3	rs13068119	136206369	C,NA	T,NA	0.762425,NA	0.0181301,NA	0.00464559,NA	4.02159,NA	0.000492279	0.000873579
3	rs149495584	136484278	NA,G	NA,A	NA,0.963294	NA,-0.0330863	NA,0.0227328	NA,0.836997	0.000492154	0.000761307
3	rs9850364	136531655	C,NA	T,NA	0.802187,NA	0.00525913,NA	0.00496334,NA	0.538607,NA	0.000491455	0.000779645
3	rs6772454	135607768	T,T	C,C	0.497018,0.862103	0.00708013,-0.0119082	0.00395437,0.0123978	1.13442,0.472626	0.00048959	0.000757906
3	rs192295519	136108135	NA,A	NA,G	NA,0.981151	NA,-0.0335605	NA,0.0314332	NA,0.54414	0.000488351	0.000754755
3	rs56276193	135765541	C,NA	G,NA	0.971173,NA	-0.0265343,NA	0.0118166,NA	1.60669,NA	0.000487986	0.00076316
3	rs144997399	135836658	A,NA	G,NA	0.987078,NA	0.0286458,NA	0.0175062,NA	0.992378,NA	0.000486749	0.000748856
3	rs113468293	136892958	A,NA	C,NA	0.944334,NA	-0.0158112,NA	0.00862346,NA	1.1757,NA	0.000483962	0.000723404
3	rs6766669	135541002	C,NA	A,NA	0.790258,NA	0.00939144,NA	0.00485638,NA	1.27463,NA	0.000483537	0.000749336
3	rs118030009	136816998	NA,A	NA,G	NA,0.943452	NA,0.00390157	NA,0.018507	NA,0.0793389	0.000482015	0.000745397
3	rs61790844	136477755	C,NA	T,NA	0.930418,NA	0.0190528,NA	0.00777053,NA	1.84743,NA	0.000481405	0.000710847
3	rs142207664	136382186	NA,C	NA,T	NA,0.957341	NA,-0.0348056	NA,0.0211527	NA,1.00053	0.000480839	0.000743278
3	rs13434116	136353074	C,NA	G,NA	0.810139,NA	0.00493938,NA	0.00504129,NA	0.485196,NA	0.000479798	0.000761208
3	rs117289761	136223517	NA,T	NA,C	NA,0.956349	NA,-0.0346295	NA,0.0209218	NA,1.00928	0.000479377	0.000739406
3	rs56748703	135748336	NA,A	NA,G	NA,0.958333	NA,-0.0305508	NA,0.0213919	NA,0.814599	0.000476284	0.00073551
3	rs114635206	135998078	G,NA	A,NA	0.985089,NA	-0.014398,NA	0.0163138,NA	0.423116,NA	0.000475618	0.000719492
3	rs66895236	136032049	A,NA	G,NA	0.923459,NA	0.00093048,NA	0.00743677,NA	0.0455503,NA	0.000475323	0.000745988
3	rs1850757	135586552	G,G	A,A	0.499006,0.858135	0.00813553,-0.0132062	0.00395431,0.0122515	1.40176,0.551191	0.0004742	0.0007249
3	rs191388830	136104915	NA,A	NA,C	NA,0.97619	NA,0.0170246	NA,0.0280389	NA,0.264615	0.000473146	0.000728475
3	rs531384175	136132100	NA,T	NA,C	NA,0.985119	NA,0.0687747	NA,0.0353055	NA,1.2889	0.00047264	0.000726396
3	rs141340818	136694606	T,NA	C,NA	0.989066,NA	0.0290749,NA	0.0190121,NA	0.898965,NA	0.000472025	0.000720474
3	rs115372287	136526603	A,NA	G,NA	0.980119,NA	-0.0282371,NA	0.0141639,NA	1.33539,NA	0.00047067	0.000736061
3	rs76401139	135746680	A,NA	G,NA	0.972167,NA	-0.029829,NA	0.0120196,NA	1.88354,NA	0.000468381	0.000730686
3	rs149008085	135854007	NA,A	NA,G	NA,0.970238	NA,0.0198106	NA,0.0251555	NA,0.365547	0.00046721	0.000722471
3	rs16843405	135548749	G,NA	A,NA	0.790258,NA	0.00924962,NA	0.00485638,NA	1.24544,NA	0.000466179	0.000722403
3	rs117129526	136330385	NA,T	NA,C	NA,0.934524	NA,0.0107196	NA,0.0172809	NA,0.271604	0.000465894	0.000720481
3	rs74217340	135942091	NA,A	NA,G	NA,0.973214	NA,0.0632547	NA,0.0264757	NA,1.77245	0.000464506	0.000718331
3	rs6439622	135784877	A,A	T,T	0.649105,0.796627	0.0140871,0.0135987	0.0041428,0.0106201	3.17206,0.698145	0.000464377	0.000806773
3	rs75771194	136058331	NA,T	NA,C	NA,0.953373	NA,0.0109972	NA,0.0202746	NA,0.230965	0.000464016	0.000716464
3	rs147198312	136162679	NA,G	NA,T	NA,0.943452	NA,0.0517787	NA,0.018507	NA,2.28858	0.000462767	0.00070757
3	rs34153877	136021052	A,A	C,C	0.833002,0.998016	-0.00173891,0.00970681	0.00530104,0.0960615	0.129077,0.0364424	0.000459979	0.000711323
3	rs894004	136765859	G,G	A,A	0.220676,0.485119	0.00588898,-0.0221971	0.00476763,0.00855314	0.664028,2.0244	0.000459717	0.000694547
3	rs61790390	135552920	G,NA	T,NA	0.790258,NA	0.00888172,NA	0.00485638,NA	1.17122,NA	0.000459705	0.000711856
3	rs57091877	135879317	NA,C	NA,T	NA,0.919643	NA,-0.0250073	NA,0.0157247	NA,0.951703	0.000459294	0.00070683
3	rs7646013	135561715	G,NA	A,NA	0.789264,NA	0.00928069,NA	0.00484796,NA	1.25512,NA	0.000457588	0.000708854
3	rs6766642	135538983	C,NA	T,NA	0.790258,NA	0.00916236,NA	0.00485638,NA	1.22764,NA	0.000455999	0.000706608
3	rs9682721	135564018	G,NA	A,NA	0.790258,NA	0.00915997,NA	0.00485638,NA	1.22715,NA	0.000455726	0.000706185
3	rs116774218	136516111	G,NA	A,NA	0.969185,NA	-0.00371952,NA	0.0114407,NA	0.127787,NA	0.000455239	0.000710329
3	rs76578737	136350891	A,NA	G,NA	0.921471,NA	-0.0223977,NA	0.00734995,NA	2.63661,NA	0.000453697	0.000715383
3	rs116387571	136339949	C,NA	T,NA	0.921471,NA	-0.0223977,NA	0.00734995,NA	2.63661,NA	0.000453697	0.000715383
3	rs79200189	136514862	T,NA	G,NA	0.969185,NA	-0.0036803,NA	0.0114407,NA	0.126277,NA	0.000453344	0.000707355
3	rs41345846	135956639	A,NA	G,NA	0.93837,NA	-0.0230845,NA	0.00822159,NA	2.30205,NA	0.000453255	0.000715183
3	rs13072698	136222998	T,NA	C,NA	0.923459,NA	0.00206792,NA	0.00743677,NA	0.10737,NA	0.000451889	0.000709413
3	rs6767662	135536054	G,NA	A,NA	0.790258,NA	0.00911562,NA	0.00485638,NA	1.21815,NA	0.000450697	0.000698381
3	rs144191937	136074134	NA,T	NA,C	NA,0.943452	NA,0.0512411	NA,0.018507	NA,2.2497	0.000450124	0.000688466
3	rs13075467	135609551	T,T	C,C	0.761431,0.991071	0.00693746,-0.0908147	0.00463892,0.0454422	0.870353,1.3404	0.000449309	0.00069292
3	rs568555369	136099883	G,NA	A,NA	0.986084,NA	0.0114703,NA	0.0168779,NA	0.303859,NA	0.000449119	0.000679546
3	rs145123315	136599023	G,NA	A,NA	0.947316,NA	-0.00964384,NA	0.0088502,NA	0.559317,NA	0.000449024	0.00068162
3	rs190103091	136189450	NA,T	NA,C	NA,0.946429	NA,0.0511563	NA,0.0189842	NA,2.15208	0.000448307	0.000685547
3	rs141967166	135592839	NA,T	NA,C	NA,0.986111	NA,0.0227774	NA,0.0365264	NA,0.273355	0.000447863	0.000691945
3	rs139804685	135689686	NA,T	NA,G	NA,0.953373	NA,0.0347463	NA,0.0202746	NA,1.06264	0.000447673	0.000688556
3	rs149407671	135875345	NA,C	NA,T	NA,0.977182	NA,0.0142474	NA,0.0286274	NA,0.208515	0.000446501	0.000691208
3	rs139982104	136227311	NA,T	NA,C	NA,0.943452	NA,0.0510586	NA,0.018507	NA,2.23658	0.000445996	0.000682227
3	rs13065282	135625311	T,NA	G,NA	0.87674,NA	0.00908606,NA	0.00601441,NA	0.88319,NA	0.000444302	0.000665951
3	rs80179684	135614508	NA,G	NA,A	NA,0.96131	NA,0.0101567	NA,0.0221651	NA,0.189238	0.000442937	0.000685274
3	rs55939279	135787498	T,NA	C,NA	0.972167,NA	-0.0251703,NA	0.0120196,NA	1.44069,NA	0.000442867	0.000691777
3	rs141492849	136219861	NA,A	NA,C	NA,0.950397	NA,0.0538081	NA,0.0196877	NA,2.20242	0.000442315	0.000676679
3	rs6439623	135787529	A,A	C,C	0.649105,0.795635	0.0139922,0.0134723	0.0041428,0.0106009	3.13577,0.690845	0.000441979	0.000766883
3	rs117363537	136171877	NA,T	NA,C	NA,0.950397	NA,0.0537615	NA,0.0196877	NA,2.19929	0.000441352	0.000675224
3	rs1040245	135636373	NA,A	NA,C	NA,0.950397	NA,0.0114502	NA,0.0196877	NA,0.25116	0.000440989	0.000683522
3	rs13065836	135625601	A,NA	G,NA	0.87674,NA	0.00904188,NA	0.00601441,NA	0.876985,NA	0.000440418	0.000660252
3	rs57527075	135563098	C,NA	T,NA	0.790258,NA	0.00901846,NA	0.00485638,NA	1.19855,NA	0.000439999	0.000681782
3	rs114051241	135810865	C,NA	T,NA	0.958251,NA	0.0239667,NA	0.00988495,NA	1.81455,NA	0.000439798	0.000661494
3	rs2623099	136265134	A,NA	G,NA	0.945328,NA	-0.00567721,NA	0.00869693,NA	0.289125,NA	0.000438939	0.000687805
3	rs7625402	135548161	A,NA	T,NA	0.78827,NA	0.0087571,NA	0.00483962,NA	1.15256,NA	0.000437671	0.000678229
3	rs145605087	136095618	NA,A	NA,T	NA,0.943452	NA,0.0506023	NA,0.018507	NA,2.20393	0.00043601	0.000667137
3	rs6790678	135540529	T,NA	C,NA	0.791252,NA	0.00885541,NA	0.00486487,NA	1.16294,NA	0.000435605	0.000674687
3	rs184838622	135957728	C,NA	G,NA	0.993042,NA	-0.00613114,NA	0.0237851,NA	0.098769,NA	0.000435458	0.000625733
3	rs142346853	136148793	NA,T	NA,C	NA,0.946429	NA,0.0521295	NA,0.0189842	NA,2.21941	0.000434693	0.000665333
3	rs78194377	135788421	G,NA	A,NA	0.970179,NA	-0.0108754,NA	0.0116239,NA	0.456581,NA	0.000434582	0.000684605
3	rs76228243	136617303	NA,G	NA,A	NA,0.985119	NA,0.0749169	NA,0.0353055	NA,1.47056	0.000434448	0.000671619
3	rs147497488	136145724	NA,G	NA,C	NA,0.943452	NA,0.0505241	NA,0.018507	NA,2.19836	0.000434347	0.000664624
3	rs118127196	136174433	NA,T	NA,C	NA,0.946429	NA,0.0520843	NA,0.0189842	NA,2.21626	0.000433761	0.000663924
3	rs115602041	135918449	A,NA	G,NA	0.986084,NA	0.0462839,NA	0.0168779,NA	2.21457,NA	0.000433241	0.00115145
3	rs147373340	136166535	NA,C	NA,G	NA,0.943452	NA,0.0504362	NA,0.018507	NA,2.19211	0.000432495	0.000661826
3	rs145886948	136175201	NA,C	NA,T	NA,0.946429	NA,0.0520071	NA,0.0189842	NA,2.21088	0.000432178	0.000661531
3	rs117988399	136124753	NA,G	NA,A	NA,0.943452	NA,0.0504057	NA,0.018507	NA,2.18994	0.000431857	0.000660861
3	rs138345774	136637853	G,NA	A,NA	0.986084,NA	0.0275897,NA	0.0168779,NA	0.990895,NA	0.000431783	0.000659185
3	rs140168899	135988543	NA,T	NA,C	NA,0.970238	NA,0.0159799	NA,0.0251555	NA,0.279618	0.000431672	0.000667662
3	rs6791536	135541135	T,NA	G,NA	0.791252,NA	0.00881331,NA	0.00486487,NA	1.15463,NA	0.000431184	0.000667833
3	rs72975679	135540352	A,NA	C,NA	0.791252,NA	0.00881331,NA	0.00486487,NA	1.15463,NA	0.000431184	0.000667833
3	rs67113926	136287034	T,NA	C,NA	0.923459,NA	0.00205431,NA	0.00743677,NA	0.10659,NA	0.000430969	0.000676222
3	rs181126443	136171725	NA,A	NA,G	NA,0.950397	NA,0.0532012	NA,0.0196877	NA,2.16196	0.000430124	0.000658256
3	rs361236	136729811	T,NA	C,NA	0.928429,NA	0.00420751,NA	0.00767004,NA	0.234105,NA	0.000430028	0.000667111
3	rs73228016	136259983	C,NA	T,NA	0.923459,NA	0.00207613,NA	0.00743677,NA	0.107842,NA	0.00042949	0.000673876
3	rs139253443	136226290	NA,T	NA,C	NA,0.946429	NA,0.0518404	NA,0.0189842	NA,2.19929	0.000428801	0.000656426
3	rs78120017	136039490	NA,C	NA,T	NA,0.947421	NA,0.0504588	NA,0.0191524	NA,2.07449	0.000428774	0.000656064
3	rs147004529	136706942	NA,T	NA,C	NA,0.990079	NA,-0.0509858	NA,0.0431319	NA,0.624941	0.000428622	0.000661953
3	rs151198579	135654331	NA,T	NA,C	NA,0.981151	NA,-0.0249837	NA,0.0314332	NA,0.369859	0.000428455	0.000662679
3	rs193003581	135736073	T,NA	A,NA	0.989066,NA	-0.0254303,NA	0.0190121,NA	0.742245,NA	0.000427615	0.000622445
3	rs76942545	136891040	NA,G	NA,A	NA,0.968254	NA,0.0315088	NA,0.0243817	NA,0.707193	0.000427597	0.000662082
3	rs571381250	136307564	NA,T	NA,G	NA,0.998016	NA,-0.109314	NA,0.0960615	NA,0.593223	0.000427117	0.000659915
3	rs146610392	135605257	T,NA	C,NA	0.977137,NA	0.0228312,NA	0.0132281,NA	1.07389,NA	0.000427084	0.000645274
3	rs61791660	135662068	A,NA	G,NA	0.983101,NA	-0.0047149,NA	0.0153396,NA	0.120008,NA	0.000425462	0.000664973
3	rs142750525	136195488	NA,C	NA,A	NA,0.947421	NA,0.0516998	NA,0.0191524	NA,2.15822	0.000423031	0.000647849
3	rs75179027	136251334	NA,T	NA,C	NA,0.946429	NA,0.0515476	NA,0.0189842	NA,2.17902	0.000423013	0.000647674
3	rs35290537	136544722	C,NA	T,NA	0.924453,NA	0.00227942,NA	0.00748151,NA	0.118835,NA	0.000422054	0.000661853
3	rs79117371	135811292	NA,C	NA,G	NA,0.94246	NA,0.0452561	NA,0.0183564	NA,1.86374	0.000421952	0.000646137
3	rs201315005	136041847	NA,G	NA,T	NA,0.947421	NA,0.0500756	NA,0.0191524	NA,2.04897	0.000421299	0.000644774
3	rs79966332	135556316	NA,G	NA,A	NA,0.965278	NA,0.0275497	NA,0.0233493	NA,0.623345	0.000421267	0.000651571
3	rs148874568	135656190	A,NA	G,NA	0.930418,NA	0.0152471,NA	0.00777053,NA	1.30327,NA	0.000420685	0.000622125
3	rs115176930	135724717	G,NA	C,NA	0.986084,NA	0.0144551,NA	0.0168779,NA	0.406994,NA	0.000420221	0.000665089
3	rs9833470	135641014	A,NA	G,NA	0.710736,NA	0.00674888,NA	0.00436052,NA	0.914749,NA	0.000420123	0.000599801
3	rs184281334	135719057	NA,G	NA,A	NA,0.988095	NA,0.0594659	NA,0.0394133	NA,0.881552	0.000419622	0.000650237
3	rs74552439	135724149	NA,G	NA,A	NA,0.948413	NA,0.0115073	NA,0.0193256	NA,0.258417	0.000419593	0.00065021
3	rs114737552	135904235	T,NA	C,NA	0.978131,NA	0.0284058,NA	0.0135185,NA	1.44832,NA	0.000419248	0.00066637
3	rs116845858	136174704	NA,C	NA,T	NA,0.946429	NA,0.0513207	NA,0.0189842	NA,2.16337	0.000418647	0.000641073
3	rs77502650	135995041	NA,A	NA,C	NA,0.951389	NA,0.0086347	NA,0.0198773	NA,0.177834	0.000418607	0.000646649
3	rs73222299	136074404	C,NA	A,NA	0.971173,NA	-0.0222609,NA	0.0118166,NA	1.22488,NA	0.000417896	0.000651353
3	rs143247007	136763973	NA,C	NA,T	NA,0.974206	NA,0.0178642	NA,0.0269663	NA,0.294416	0.000417785	0.000645712
3	rs13067764	136282585	A,NA	G,NA	0.923459,NA	0.00226578,NA	0.00743677,NA	0.118835,NA	0.000416985	0.000654055
3	rs117623701	136194482	NA,C	NA,T	NA,0.946429	NA,0.0512311	NA,0.0189842	NA,2.15721	0.00041695	0.000638508
3	rs149811665	135866499	NA,C	NA,T	NA,0.943452	NA,0.0459292	NA,0.018507	NA,1.88356	0.00041632	0.000637617
3	rs13066914	135738428	G,NA	A,NA	0.88668,NA	0.00316079,NA	0.00623739,NA	0.213014,NA	0.000416248	0.000645189
3	rs145402663	136016358	C,NA	T,NA	0.986084,NA	0.0271448,NA	0.0168779,NA	0.967512,NA	0.000416146	0.0006337
3	rs145335486	136259525	NA,A	NA,G	NA,0.950397	NA,0.0524086	NA,0.0196877	NA,2.10969	0.000415275	0.000635819
3	rs141558664	136214611	NA,T	NA,C	NA,0.946429	NA,0.0511415	NA,0.0189842	NA,2.15105	0.00041527	0.000635968
3	rs149065186	136231974	NA,A	NA,G	NA,0.950397	NA,0.0523623	NA,0.0196877	NA,2.10666	0.000414444	0.000634563
3	rs185296942	136130558	NA,T	NA,C	NA,0.96131	NA,0.0529938	NA,0.0221651	NA,1.77447	0.000413997	0.000635119
3	rs78123845	136316747	NA,A	NA,G	NA,0.93254	NA,0.00777088	NA,0.017043	NA,0.188144	0.000413629	0.00063965
3	rs74965275	136171999	NA,G	NA,C	NA,0.946429	NA,0.0510417	NA,0.0189842	NA,2.14422	0.000413419	0.000633169
3	rs112316893	135845705	NA,A	NA,C	NA,0.943452	NA,0.0457627	NA,0.018507	NA,1.87261	0.000413141	0.000632809
3	rs116058458	136149307	NA,T	NA,C	NA,0.946429	NA,0.0509969	NA,0.0189842	NA,2.14114	0.000412591	0.000631919
3	rs73230093	136545170	T,NA	C,NA	0.924453,NA	0.00242876,NA	0.00748151,NA	0.127577,NA	0.000412503	0.000646724
3	rs77490582	135698265	G,NA	C,NA	0.974155,NA	-0.0306392,NA	0.0124606,NA	1.85584,NA	0.000412502	0.000642571
3	rs6768080	135536448	G,NA	A,NA	0.791252,NA	0.00862621,NA	0.00486487,NA	1.11804,NA	0.000412442	0.000638772
3	rs17198295	135856318	A,NA	T,NA	0.924453,NA	-0.021536,NA	0.00748151,NA	2.3985,NA	0.000412346	0.000648154
3	rs17302970	136794029	T,NA	A,NA	0.976143,NA	0.0101055,NA	0.0129561,NA	0.361108,NA	0.00041192	0.000624343
3	rs1729950	136484385	T,NA	C,NA	0.053678,NA	0.00574184,NA	0.00877247,NA	0.290077,NA	0.000411788	0.000626477
3	rs73219872	135535523	T,NA	C,NA	0.959245,NA	0.000878254,NA	0.00999958,NA	0.0315112,NA	0.000410952	0.000622659
3	rs7633573	136042385	NA,G	NA,A	NA,0.947421	NA,0.0494904	NA,0.0191524	NA,2.01031	0.000410439	0.000628375
3	rs146487606	136188061	NA,C	NA,G	NA,0.947421	NA,0.050386	NA,0.0191524	NA,2.06963	0.000410351	0.000628223
3	rs113101192	136743096	G,NA	A,NA	0.914513,NA	-0.012336,NA	0.00707122,NA	1.09116,NA	0.000410307	0.000627303
3	rs9758578	135780722	A,A	T,T	0.649105,0.796627	0.0137171,0.0134508	0.0041428,0.0106201	3.0318,0.687571	0.000410122	0.000708584
3	rs76247818	136031017	NA,A	NA,G	NA,0.947421	NA,0.0494648	NA,0.0191524	NA,2.00863	0.000409979	0.00062768
3	rs76867318	136027335	NA,C	NA,G	NA,0.947421	NA,0.0494648	NA,0.0191524	NA,2.00863	0.000409979	0.00062768
3	rs16844435	136754700	A,NA	G,NA	0.956262,NA	0.014094,NA	0.00966771,NA	0.838981,NA	0.000409928	0.000623696
3	rs4678429	135993276	C,NA	G,NA	0.950298,NA	-0.022351,NA	0.00909753,NA	1.85333,NA	0.000409906	0.000648375
3	rs117160814	136491824	NA,C	NA,G	NA,0.928571	NA,0.00769158	NA,0.0165981	NA,0.191737	0.000408579	0.000631944
3	rs77539526	136235517	NA,G	NA,A	NA,0.943452	NA,0.0491913	NA,0.018507	NA,2.10452	0.000408032	0.000624864
3	rs3732519	136047300	NA,G	NA,A	NA,0.947421	NA,0.0493555	NA,0.0191524	NA,2.00145	0.000408027	0.000624733
3	rs1357539	135736699	NA,T	NA,G	NA,0.988095	NA,0.0581509	NA,0.0394133	NA,0.853557	0.000407903	0.000632028
3	rs112650535	136038302	NA,A	NA,G	NA,0.947421	NA,0.0493302	NA,0.0191524	NA,1.99979	0.000407578	0.000624055
3	rs144801536	136027897	NA,A	NA,G	NA,0.947421	NA,0.049305	NA,0.0191524	NA,1.99814	0.000407133	0.000623383
3	rs7615252	136037767	NA,A	NA,G	NA,0.947421	NA,0.0492853	NA,0.0191524	NA,1.99685	0.000406786	0.000622858
3	rs76069077	136032325	NA,A	NA,G	NA,0.947421	NA,0.0492853	NA,0.0191524	NA,1.99685	0.000406786	0.000622858
3	rs74783420	136285227	NA,A	NA,C	NA,0.950397	NA,0.0519225	NA,0.0196877	NA,2.07796	0.000406735	0.000622917
3	rs111877187	136044686	NA,C	NA,T	NA,0.947421	NA,0.0492706	NA,0.0191524	NA,1.99588	0.000406526	0.000622466
3	rs77969236	135853426	NA,T	NA,A	NA,0.943452	NA,0.0454063	NA,0.018507	NA,1.84928	0.000406526	0.000622807
3	rs117337973	136193742	NA,C	NA,T	NA,0.946429	NA,0.0506411	NA,0.0189842	NA,2.11685	0.00040617	0.000622211
3	rs181257464	136293390	NA,T	NA,G	NA,0.950397	NA,0.0518763	NA,0.0196877	NA,2.07495	0.000405946	0.000621725
3	rs3821444	136059461	NA,A	NA,G	NA,0.948413	NA,0.0502934	NA,0.0193256	NA,2.03354	0.000405934	0.000621543
3	rs79334894	136262676	NA,C	NA,T	NA,0.946429	NA,0.0505932	NA,0.0189842	NA,2.11359	0.000405323	0.000620931
3	rs112375412	136035331	NA,T	NA,C	NA,0.947421	NA,0.0492006	NA,0.0191524	NA,1.9913	0.000405299	0.000620613
3	rs9861150	136183320	T,NA	G,NA	0.220676,NA	-0.0158335,NA	0.00476763,NA	3.04729,NA	0.000405281	0.000629341
3	rs184251516	136366360	NA,A	NA,G	NA,0.950397	NA,0.0518302	NA,0.0196877	NA,2.07196	0.00040516	0.000620538
3	rs187292868	135934197	NA,T	NA,C	NA,0.980159	NA,0.0159589	NA,0.0306528	NA,0.219955	0.000405129	0.00062616
3	rs113053506	135859712	NA,A	NA,G	NA,0.943452	NA,0.0453173	NA,0.018507	NA,1.84348	0.000404913	0.000620368
3	rs147769424	135849860	NA,G	NA,T	NA,0.943452	NA,0.0453036	NA,0.018507	NA,1.84259	0.000404665	0.000619994
3	rs138853479	136036200	NA,G	NA,A	NA,0.947421	NA,0.0491557	NA,0.0191524	NA,1.98837	0.000404517	0.000619433
3	rs117427336	136048200	NA,C	NA,A	NA,0.947421	NA,0.0491557	NA,0.0191524	NA,1.98837	0.000404517	0.000619433
3	rs111513879	136042616	NA,G	NA,A	NA,0.947421	NA,0.0491557	NA,0.0191524	NA,1.98837	0.000404517	0.000619433
3	rs75250302	136784896	NA,A	NA,T	NA,0.983135	NA,0.0325	NA,0.0331973	NA,0.48468	0.000404231	0.000625257
3	rs79714913	135807024	NA,A	NA,G	NA,0.943452	NA,0.0452711	NA,0.018507	NA,1.84047	0.000404081	0.000619111
3	rs143384260	135806904	NA,A	NA,T	NA,0.967262	NA,0.0157258	NA,0.0240217	NA,0.290142	0.000404047	0.000624672
3	rs112116593	136042432	NA,A	NA,C	NA,0.947421	NA,0.0491259	NA,0.0191524	NA,1.98642	0.000404	0.000618652
3	rs150919825	136038459	NA,T	NA,C	NA,0.947421	NA,0.0491259	NA,0.0191524	NA,1.98642	0.000404	0.000618652
3	rs143747814	135639352	T,NA	A,NA	0.965209,NA	-0.0213555,NA	0.0107893,NA	1.32075,NA	0.000403936	0.000636175
3	rs112764208	135813520	NA,G	NA,A	NA,0.943452	NA,0.0452538	NA,0.018507	NA,1.83935	0.000403771	0.000618642
3	rs117572858	136262540	NA,G	NA,A	NA,0.946429	NA,0.0504912	NA,0.0189842	NA,2.10666	0.000403535	0.000618228
3	rs111675085	136045224	NA,T	NA,G	NA,0.947421	NA,0.0490862	NA,0.0191524	NA,1.98382	0.000403312	0.000617613
3	rs190831426	136076011	NA,A	NA,T	NA,0.948413	NA,0.0498608	NA,0.0193256	NA,2.00529	0.000403127	0.00061736
3	rs142508590	136050654	NA,T	NA,C	NA,0.946429	NA,0.0479671	NA,0.0189842	NA,1.93876	0.000402997	0.000617129
3	rs2895793	135555935	T,NA	G,NA	0.791252,NA	0.00852427,NA	0.00486487,NA	1.09834,NA	0.000402821	0.000623855
3	rs149000493	136035023	NA,T	NA,C	NA,0.947421	NA,0.0490414	NA,0.0191524	NA,1.9809	0.000402541	0.000616449
3	rs79743504	136034003	NA,G	NA,A	NA,0.947421	NA,0.049012	NA,0.0191524	NA,1.97898	0.000402036	0.000615686
3	rs113242606	135858396	NA,G	NA,A	NA,0.943452	NA,0.0451484	NA,0.018507	NA,1.83249	0.000401893	0.000615802
3	rs150717970	135823733	NA,G	NA,A	NA,0.943452	NA,0.045147	NA,0.018507	NA,1.83241	0.000401869	0.000615766
3	rs9647335	135880410	T,T	A,A	0.802187,0.986111	0.0225358,-0.0129394	0.00496334,0.0365264	5.25076,0.14077	0.000401642	0.000758516
3	rs78230039	135816170	NA,G	NA,A	NA,0.943452	NA,0.0451054	NA,0.018507	NA,1.8297	0.000401133	0.000614654
3	rs78153299	136674146	A,NA	G,NA	0.981113,NA	-0.0270017,NA	0.0145245,NA	1.20051,NA	0.000400711	0.000625576
3	rs113081595	136047382	NA,T	NA,G	NA,0.947421	NA,0.0489315	NA,0.0191524	NA,1.97373	0.000400663	0.000613614
3	rs835635	136674654	C,NA	T,NA	0.950298,NA	-0.0241555,NA	0.00909753,NA	2.1009,NA	0.000400581	0.000627322
3	rs112908024	136035205	NA,C	NA,T	NA,0.947421	NA,0.0489072	NA,0.0191524	NA,1.97215	0.00040025	0.00061299
3	rs139061498	136044805	NA,A	NA,G	NA,0.947421	NA,0.0489072	NA,0.0191524	NA,1.97215	0.00040025	0.00061299
3	rs185631409	135712441	NA,A	NA,G	NA,0.988095	NA,0.0572144	NA,0.0394133	NA,0.833871	0.000400017	0.000619776
3	rs117340462	136084084	NA,G	NA,A	NA,0.947421	NA,0.0497855	NA,0.0191524	NA,2.02976	0.000399875	0.000612407
3	rs201250499	136033951	NA,A	NA,T	NA,0.947421	NA,0.048883	NA,0.0191524	NA,1.97057	0.000399841	0.000612372
3	rs151295700	136278323	NA,T	NA,G	NA,0.946429	NA,0.050273	NA,0.0189842	NA,2.09187	0.000399773	0.000612542
3	rs113623724	136044929	NA,T	NA,C	NA,0.947421	NA,0.0488624	NA,0.0191524	NA,1.96924	0.000399494	0.000611849
3	rs74330660	136047931	NA,G	NA,T	NA,0.947421	NA,0.0488383	NA,0.0191524	NA,1.96767	0.000399088	0.000611236
3	rs138259551	135837773	NA,T	NA,G	NA,0.943452	NA,0.0449741	NA,0.018507	NA,1.82119	0.000398835	0.000611179
3	rs148794333	135589767	A,NA	G,NA	0.985089,NA	0.0133221,NA	0.0163138,NA	0.382845,NA	0.000398309	0.00061002
3	rs116862841	136787565	NA,C	NA,T	NA,0.983135	NA,0.0318745	NA,0.0331973	NA,0.4724	0.000398083	0.000615743
3	rs149205877	136077069	NA,G	NA,C	NA,0.946429	NA,0.050168	NA,0.0189842	NA,2.08477	0.000397994	0.000609853
3	rs150896152	135828257	NA,G	NA,A	NA,0.943452	NA,0.0448973	NA,0.018507	NA,1.81622	0.000397505	0.000609168
3	rs368050302	136299522	NA,T	NA,C	NA,0.946429	NA,0.0501222	NA,0.0189842	NA,2.08168	0.000397223	0.000608688
3	rs75325304	136631684	G,NA	C,NA	0.976143,NA	0.0222059,NA	0.0129561,NA	1.06278,NA	0.000396779	0.000603321
3	rs77501169	136288943	NA,C	NA,T	NA,0.946429	NA,0.0500671	NA,0.0189842	NA,2.07796	0.0003963	0.000607294
3	rs9820717	136346613	A,NA	C,NA	0.824056,NA	0.00544357,NA	0.00519247,NA	0.530954,NA	0.000396078	0.000626323
3	rs149247486	136379028	NA,A	NA,G	NA,0.946429	NA,0.0499781	NA,0.0189842	NA,2.07196	0.000394823	0.00060506
3	rs141639844	135828162	NA,C	NA,T	NA,0.943452	NA,0.0447308	NA,0.018507	NA,1.80548	0.000394661	0.000604869
3	rs149695695	135540487	NA,C	NA,T	NA,0.983135	NA,0.0263607	NA,0.0331973	NA,0.36941	0.000394081	0.00060816
3	rs6766461	136857606	A,A	G,G	0.508946,0.739087	-0.00563817,0.00357467	0.00395493,0.00973436	0.812529,0.146634	0.000393707	0.000588642
3	rs117394052	135666343	NA,G	NA,A	NA,0.956349	NA,-0.00510166	NA,0.0209218	NA,0.0929373	0.000393575	0.000608448
3	rs111799043	135849634	NA,G	NA,A	NA,0.943452	NA,0.0446541	NA,0.018507	NA,1.80053	0.000393367	0.000602914
3	rs113059706	136040570	NA,T	NA,C	NA,0.946429	NA,0.0483272	NA,0.0189842	NA,1.96228	0.000392909	0.000601993
3	rs4493374	135740798	G,NA	A,NA	0.932406,NA	0.0174685,NA	0.00787557,NA	1.57593,NA	0.000392109	0.00060048
3	rs67145204	136328665	C,NA	G,NA	0.824056,NA	0.00549453,NA	0.00519247,NA	0.537637,NA	0.000391838	0.000619499
3	rs12489946	136762937	A,A	C,C	0.837972,0.739087	-0.000475732,-0.0149949	0.00536574,0.00973436	0.03182,0.908472	0.000391687	0.000599394
3	rs118004643	136366642	NA,G	NA,A	NA,0.946429	NA,0.0497733	NA,0.0189842	NA,2.05819	0.000391476	0.000600002
3	rs144681011	135767557	NA,A	NA,G	NA,0.96627	NA,0.0280434	NA,0.023678	NA,0.626596	0.000391129	0.000603492
3	rs137947429	135802965	NA,A	NA,G	NA,0.956349	NA,0.00857946	NA,0.0209218	NA,0.166373	0.000391076	0.000604392
3	rs143204657	135856442	NA,G	NA,A	NA,0.943452	NA,0.0445031	NA,0.018507	NA,1.79082	0.000390851	0.00059911
3	rs74599702	135990531	NA,G	NA,T	NA,0.947421	NA,0.0483289	NA,0.0191524	NA,1.93468	0.000390741	0.000598636
3	rs187900760	136301407	NA,A	NA,G	NA,0.950397	NA,0.0509266	NA,0.0196877	NA,2.0137	0.000390498	0.00059839
3	rs186989930	135852630	NA,T	NA,A	NA,0.943452	NA,0.0444107	NA,0.018507	NA,1.7849	0.000389333	0.000596816
3	rs1550507	136766096	G,G	A,A	0.828032,0.749008	-0.00122085,-0.015948	0.00523953,0.00985893	0.0884399,0.975743	0.000389215	0.000595803
3	rs549251287	135856411	NA,T	NA,G	NA,0.943452	NA,0.0443689	NA,0.018507	NA,1.78222	0.000388651	0.000595784
3	rs6799503	135856837	NA,T	NA,G	NA,0.943452	NA,0.0443689	NA,0.018507	NA,1.78222	0.000388651	0.000595784
3	rs74641205	136374804	G,NA	A,NA	0.921471,NA	-0.0214048,NA	0.00734995,NA	2.44508,NA	0.000388416	0.000611162
3	rs116323751	136164401	C,NA	T,NA	0.976143,NA	0.0243705,NA	0.0129561,NA	1.22205,NA	0.000388407	0.000628096
3	rs186990313	136343658	NA,A	NA,G	NA,0.950397	NA,0.0507693	NA,0.0196877	NA,2.00364	0.00038808	0.000594738
3	rs191368772	136304255	NA,A	NA,G	NA,0.950397	NA,0.0507435	NA,0.0196877	NA,2.002	0.000387688	0.000594146
3	rs150055703	135857761	NA,T	NA,C	NA,0.943452	NA,0.0443017	NA,0.018507	NA,1.77791	0.00038756	0.000594136
3	rs112945064	136028328	NA,C	NA,T	NA,0.947421	NA,0.0481026	NA,0.0191524	NA,1.92011	0.000387173	0.00059325
3	rs117861403	135995606	NA,T	NA,C	NA,0.984127	NA,0.0239105	NA,0.0342017	NA,0.314717	0.000386914	0.000598086
3	rs192141978	135859539	NA,A	NA,G	NA,0.943452	NA,0.0442598	NA,0.018507	NA,1.77524	0.000386885	0.000593115
3	rs111233284	135988775	NA,G	NA,C	NA,0.947421	NA,0.048036	NA,0.0191524	NA,1.91583	0.000386139	0.000591689
3	rs143563224	136062148	T,NA	A,NA	0.987078,NA	0.00577632,NA	0.0175062,NA	0.12993,NA	0.000386057	0.000592226
3	rs143732915	136207245	NA,A	NA,G	NA,0.947421	NA,0.0488985	NA,0.0191524	NA,1.97158	0.000385553	0.000590788
3	rs113377621	135819436	NA,G	NA,A	NA,0.943452	NA,0.0441745	NA,0.018507	NA,1.76979	0.000385519	0.000591051
3	rs149617577	135971280	NA,G	NA,A	NA,0.935516	NA,0.0385447	NA,0.0174041	NA,1.57217	0.000385475	0.000591346
3	rs79722040	135812664	NA,G	NA,A	NA,0.943452	NA,0.0441684	NA,0.018507	NA,1.7694	0.000385421	0.000590903
3	rs67382287	136380459	T,NA	C,NA	0.829026,NA	0.00545401,NA	0.00525159,NA	0.524305,NA	0.00038516	0.000608484
3	rs138924615	136348952	A,NA	G,NA	0.987078,NA	0.0303637,NA	0.0175062,NA	1.08178,NA	0.000384658	0.000598713
3	rs148307684	136018720	NA,A	NA,G	NA,0.947421	NA,0.0479248	NA,0.0191524	NA,1.9087	0.00038443	0.000589109
3	rs6779192	136857625	A,A	T,T	0.508946,0.739087	-0.00559327,0.00352254	0.00395493,0.00973436	0.803305,0.144207	0.000383793	0.00057394
3	rs77821753	135822421	NA,C	NA,T	NA,0.943452	NA,0.0440345	NA,0.018507	NA,1.76086	0.000383305	0.000587704
3	rs145050525	136165323	NA,A	NA,G	NA,0.982143	NA,-0.0335803	NA,0.0322783	NA,0.525517	0.000383193	0.000592021
3	rs6786532	135905747	NA,G	NA,A	NA,0.943452	NA,0.0440058	NA,0.018507	NA,1.75904	0.000382855	0.000587024
3	rs143177131	135807299	NA,G	NA,A	NA,0.943452	NA,0.0439384	NA,0.018507	NA,1.75475	0.000381804	0.000585437
3	rs142094196	136075821	NA,A	NA,G	NA,0.951389	NA,0.0505259	NA,0.0198773	NA,1.95761	0.000381671	0.000585051
3	rs79778387	136008910	NA,C	NA,A	NA,0.947421	NA,0.0477266	NA,0.0191524	NA,1.89602	0.00038143	0.000584582
3	rs112185482	136012393	NA,C	NA,T	NA,0.947421	NA,0.0476817	NA,0.0191524	NA,1.89316	0.00038076	0.00058357
3	rs79807118	135991442	NA,A	NA,T	NA,0.946429	NA,0.0465556	NA,0.0189842	NA,1.84791	0.000380414	0.000583137
3	rs117795110	136205520	NA,T	NA,C	NA,0.950397	NA,0.0502492	NA,0.0196877	NA,1.97057	0.000380359	0.000583079
3	rs188460966	136197850	G,NA	T,NA	0.983101,NA	-0.00693793,NA	0.0153396,NA	0.186378,NA	0.00038031	0.000597995
3	rs78266740	136016336	NA,A	NA,T	NA,0.947421	NA,0.0476368	NA,0.0191524	NA,1.8903	0.000380093	0.000582563
3	rs147781408	135951596	C,NA	A,NA	0.992048,NA	-0.0336184,NA	0.0222601,NA	0.882799,NA	0.000379778	0.000588245
3	rs9871184	136514310	A,NA	G,NA	0.824056,NA	0.00564745,NA	0.00519247,NA	0.557894,NA	0.000379601	0.000599804
3	rs148387517	136077130	NA,C	NA,T	NA,0.946429	NA,0.0489993	NA,0.0189842	NA,2.00657	0.000379459	0.000581845
3	rs118095625	136231834	NA,G	NA,C	NA,0.950397	NA,0.0501821	NA,0.0196877	NA,1.96633	0.000379393	0.00058162
3	rs113471858	136017155	NA,T	NA,G	NA,0.947421	NA,0.0475703	NA,0.0191524	NA,1.88606	0.00037911	0.00058108
3	rs112819890	136006028	NA,A	NA,G	NA,0.947421	NA,0.047547	NA,0.0191524	NA,1.88458	0.000378768	0.000580564
3	rs113321614	136004305	NA,G	NA,A	NA,0.947421	NA,0.047547	NA,0.0191524	NA,1.88458	0.000378768	0.000580564
3	rs9289513	136451746	T,NA	G,NA	0.82505,NA	0.00571115,NA	0.00520406,NA	0.564716,NA	0.000378631	0.000598178
3	rs138134077	135852048	NA,C	NA,T	NA,0.943452	NA,0.043727	NA,0.018507	NA,1.74134	0.000378557	0.00058053
3	rs181442346	135847702	NA,G	NA,A	NA,0.943452	NA,0.0437119	NA,0.018507	NA,1.74038	0.000378328	0.000580184
3	rs111730376	136108619	T,NA	C,NA	0.904573,NA	0.0204959,NA	0.00672948,NA	2.63424,NA	0.000378269	0.000575429
3	rs192742908	135902346	NA,T	NA,C	NA,0.943452	NA,0.0436924	NA,0.018507	NA,1.73915	0.000378034	0.000579739
3	rs113946361	135939426	NA,T	NA,C	NA,0.943452	NA,0.0436857	NA,0.018507	NA,1.73872	0.000377932	0.000579585
3	rs6771253	135855850	NA,G	NA,A	NA,0.943452	NA,0.0436853	NA,0.018507	NA,1.7387	0.000377926	0.000579577
3	rs375971434	135854671	NA,C	NA,T	NA,0.943452	NA,0.0436853	NA,0.018507	NA,1.7387	0.000377926	0.000579577
3	rs13433683	136518670	C,NA	T,NA	0.824056,NA	0.00569843,NA	0.00519247,NA	0.564716,NA	0.000377902	0.00059641
3	rs3732520	136020295	NA,C	NA,T	NA,0.947421	NA,0.0474807	NA,0.0191524	NA,1.88036	0.000377797	0.000579099
3	rs111990522	135829708	C,NA	T,NA	0.971173,NA	-0.00104007,NA	0.0118166,NA	0.0315815,NA	0.000377776	0.000576348
3	rs75685279	136434833	C,NA	A,NA	0.822068,NA	0.00582058,NA	0.00516962,NA	0.584694,NA	0.000377711	0.000596988
3	rs16843892	136011835	NA,A	NA,C	NA,0.883929	NA,-0.00298507	NA,0.0133454	NA,0.0845959	0.000377483	0.000582663
3	rs150428715	136245444	NA,T	NA,G	NA,0.950397	NA,0.0499983	NA,0.0196877	NA,1.95471	0.000376778	0.000577672
3	rs144420426	135824610	T,NA	C,NA	0.986084,NA	0.0441726,NA	0.0168779,NA	2.05229,NA	0.000376738	0.000948361
3	rs78769135	136018994	NA,G	NA,A	NA,0.947421	NA,0.04737	NA,0.0191524	NA,1.87333	0.000376192	0.000576678
3	rs140741884	136810110	NA,A	NA,G	NA,0.981151	NA,0.0268533	NA,0.0314332	NA,0.405674	0.000376049	0.000580293
3	rs9865995	136513350	A,NA	G,NA	0.824056,NA	0.00569843,NA	0.00519247,NA	0.564716,NA	0.000375678	0.00059349
3	rs147470163	136008361	NA,T	NA,A	NA,0.947421	NA,0.0473253	NA,0.0191524	NA,1.8705	0.00037555	0.000575708
3	rs78416719	136000659	NA,C	NA,G	NA,0.947421	NA,0.0473226	NA,0.0191524	NA,1.87033	0.000375511	0.00057565
3	rs146023323	135817541	NA,G	NA,A	NA,0.943452	NA,0.0435141	NA,0.018507	NA,1.72788	0.000375364	0.000575704
3	rs181738531	136079659	NA,G	NA,C	NA,0.983135	NA,0.0177677	NA,0.0331973	NA,0.227311	0.000374808	0.000579367
3	rs60204183	135563394	A,NA	G,NA	0.791252,NA	0.00819876,NA	0.00486487,NA	1.03654,NA	0.00037465	0.000580176
3	rs185931403	136115554	A,NA	G,NA	0.974155,NA	-0.00204404,NA	0.0124606,NA	0.0606309,NA	0.000374519	0.000574803
3	rs149802224	136020611	NA,C	NA,T	NA,0.947421	NA,0.047236	NA,0.0191524	NA,1.86484	0.000374274	0.000573784
3	rs117922011	135913398	NA,A	NA,G	NA,0.943452	NA,0.0434256	NA,0.018507	NA,1.72231	0.000374058	0.000573732
3	rs111762753	135993783	NA,G	NA,T	NA,0.947421	NA,0.0472121	NA,0.0191524	NA,1.86332	0.000373935	0.000573271
3	rs141525223	136392034	NA,C	NA,T	NA,0.946429	NA,0.0486107	NA,0.0189842	NA,1.9809	0.000373791	0.000573281
3	rs76677545	136015133	NA,G	NA,A	NA,0.947421	NA,0.0471913	NA,0.0191524	NA,1.86201	0.000373641	0.000572828
3	rs117660274	136003696	NA,G	NA,A	NA,0.947421	NA,0.0471913	NA,0.0191524	NA,1.86201	0.000373641	0.000572828
3	rs3732521	136020158	NA,A	NA,G	NA,0.947421	NA,0.0471913	NA,0.0191524	NA,1.86201	0.000373641	0.000572828
3	rs143752554	136244925	NA,A	NA,G	NA,0.950397	NA,0.0497668	NA,0.0196877	NA,1.94014	0.000373557	0.000572809
3	rs151122167	135815283	NA,C	NA,T	NA,0.943452	NA,0.0433766	NA,0.018507	NA,1.71922	0.00037334	0.000572647
3	rs116921148	136007223	NA,A	NA,T	NA,0.947421	NA,0.0471467	NA,0.0191524	NA,1.85919	0.000373011	0.000571878
3	rs6776357	136857274	G,G	T,T	0.508946,0.739087	-0.00542658,0.00383021	0.00395493,0.00973436	0.769473,0.158659	0.000372383	0.0005572
3	rs9858560	136517154	T,NA	C,NA	0.824056,NA	0.00574942,NA	0.00519247,NA	0.571572,NA	0.000371829	0.000587297
3	rs113470503	136013562	NA,T	NA,C	NA,0.947421	NA,0.0470574	NA,0.0191524	NA,1.85354	0.00037176	0.00056999
3	rs116304350	135812973	NA,G	NA,A	NA,0.943452	NA,0.0432534	NA,0.018507	NA,1.71148	0.000371554	0.000569949
3	rs145848548	135933508	NA,A	NA,G	NA,0.943452	NA,0.0432423	NA,0.018507	NA,1.71078	0.000371394	0.000569706
3	rs74654481	136011851	NA,C	NA,T	NA,0.947421	NA,0.0470127	NA,0.0191524	NA,1.85073	0.000371139	0.000569054
3	rs117709231	136393997	NA,G	NA,T	NA,0.946429	NA,0.0483889	NA,0.0189842	NA,1.96633	0.000370661	0.000568554
3	rs142701301	136399045	NA,A	NA,G	NA,0.946429	NA,0.0483889	NA,0.0189842	NA,1.96633	0.000370661	0.000568554
3	rs190330337	136399873	NA,T	NA,C	NA,0.946429	NA,0.0483889	NA,0.0189842	NA,1.96633	0.000370661	0.000568554
3	rs78811952	135821704	T,NA	G,NA	0.971173,NA	-0.00125465,NA	0.0118166,NA	0.0383694,NA	0.000370644	0.000565596
3	rs2880501	136295540	T,NA	C,NA	0.970179,NA	-0.00367048,NA	0.0116239,NA	0.12368,NA	0.000370643	0.000591631
3	rs143311143	136398309	NA,A	NA,G	NA,0.946429	NA,0.0483684	NA,0.0189842	NA,1.96498	0.000370375	0.000568123
3	rs76931214	135978312	NA,A	NA,G	NA,0.948413	NA,0.047067	NA,0.0193256	NA,1.82762	0.000370328	0.000567863
3	rs117338795	135995915	NA,G	NA,C	NA,0.947421	NA,0.0469235	NA,0.0191524	NA,1.8451	0.000369906	0.000567194
3	rs78385303	135994111	NA,A	NA,G	NA,0.947421	NA,0.0469235	NA,0.0191524	NA,1.8451	0.000369906	0.000567194
3	rs34629706	135721036	T,NA	C,NA	0.904573,NA	-0.00435799,NA	0.00672948,NA	0.286304,NA	0.000369706	0.000578461
3	rs9881831	136389718	C,NA	T,NA	0.831014,NA	0.00542766,NA	0.00527606,NA	0.51769,NA	0.000369677	0.000583392
3	rs6766177	136857468	T,T	C,C	0.508946,0.740079	-0.00542658,0.00383494	0.00395493,0.00974638	0.769473,0.158659	0.000369531	0.000552947
3	rs190180927	136398600	NA,T	NA,C	NA,0.946429	NA,0.0483003	NA,0.0189842	NA,1.96051	0.00036943	0.000566696
3	rs75951527	135980191	NA,T	NA,C	NA,0.947421	NA,0.0468788	NA,0.0191524	NA,1.84229	0.000369295	0.000566271
3	rs113486097	135988505	NA,T	NA,A	NA,0.947421	NA,0.0468788	NA,0.0191524	NA,1.84229	0.000369295	0.000566271
3	rs114916088	135754652	T,NA	C,NA	0.983101,NA	-0.0214599,NA	0.0153396,NA	0.790975,NA	0.000369292	0.000575916
3	rs183429350	135889478	NA,A	NA,G	NA,0.943452	NA,0.0430842	NA,0.018507	NA,1.70087	0.000369139	0.0005663
3	rs140812084	136417773	NA,C	NA,A	NA,0.970238	NA,0.0110816	NA,0.0251555	NA,0.180747	0.000369064	0.000570719
3	rs191415756	136401290	NA,A	NA,T	NA,0.946429	NA,0.0482559	NA,0.0189842	NA,1.95761	0.00036882	0.000565773
3	rs147032635	136012917	NA,T	NA,C	NA,0.947421	NA,0.046839	NA,0.0191524	NA,1.83979	0.000368751	0.000565451
3	rs142121328	136005902	NA,T	NA,C	NA,0.947421	NA,0.0468342	NA,0.0191524	NA,1.83948	0.000368686	0.000565353
3	rs141025141	135815298	NA,C	NA,T	NA,0.943452	NA,0.0430349	NA,0.018507	NA,1.69779	0.000368444	0.000565251
3	rs145994103	136400027	NA,A	NA,G	NA,0.946429	NA,0.0482116	NA,0.0189842	NA,1.95471	0.000368212	0.000564856
3	rs185395854	136244584	NA,C	NA,A	NA,0.994048	NA,0.0778732	NA,0.0555718	NA,0.792845	0.000368145	0.00056738
3	rs117752803	135982581	NA,T	NA,C	NA,0.947421	NA,0.0467896	NA,0.0191524	NA,1.83668	0.00036808	0.000564439
3	rs111731062	135983797	NA,A	NA,G	NA,0.947421	NA,0.0467896	NA,0.0191524	NA,1.83668	0.00036808	0.000564439
3	rs368317292	135998659	NA,G	NA,A	NA,0.947421	NA,0.0467896	NA,0.0191524	NA,1.83668	0.00036808	0.000564439
3	rs112879291	135981698	NA,T	NA,C	NA,0.947421	NA,0.046745	NA,0.0191524	NA,1.83388	0.000367477	0.000563529
3	rs76017930	136759237	NA,T	NA,G	NA,0.973214	NA,0.00322921	NA,0.0264757	NA,0.0443489	0.000367472	0.000569256
3	rs1530211	136856502	A,A	G,G	0.508946,0.740079	-0.00542658,0.00383494	0.00395493,0.00974638	0.769473,0.158659	0.000367351	0.000549671
3	rs79345784	136279475	NA,C	NA,T	NA,0.925595	NA,0.00446813	NA,0.0162889	NA,0.105767	0.000367103	0.000567855
3	rs77958117	135997596	NA,G	NA,A	NA,0.947421	NA,0.0467003	NA,0.0191524	NA,1.83108	0.000366877	0.000562624
3	rs2176269	136519732	A,NA	G,NA	0.824056,NA	0.00584631,NA	0.00519247,NA	0.584694,NA	0.000366822	0.000578615
3	rs146950217	136500138	NA,A	NA,G	NA,0.970238	NA,0.0142281	NA,0.0251555	NA,0.24286	0.000366662	0.000566943
3	rs368878392	136245383	NA,G	NA,C	NA,0.950397	NA,0.0491956	NA,0.0196877	NA,1.90443	0.000365934	0.000561304
3	rs77482937	136065071	NA,G	NA,T	NA,0.983135	NA,0.0195451	NA,0.0331973	NA,0.254907	0.000365871	0.000565564
3	rs77686023	135873636	A,NA	G,NA	0.988072,NA	-0.00759329,NA	0.0182119,NA	0.169591,NA	0.000365766	0.000537817
3	rs148565706	135995492	NA,G	NA,A	NA,0.947421	NA,0.0466111	NA,0.0191524	NA,1.82548	0.000365686	0.000560828
3	rs112832757	135996397	NA,A	NA,G	NA,0.947421	NA,0.0466111	NA,0.0191524	NA,1.82548	0.000365686	0.000560828
3	rs17266364	136101180	T,NA	C,NA	0.904573,NA	0.0202748,NA	0.00672948,NA	2.587,NA	0.000365516	0.000556307
3	rs118116449	136314816	NA,A	NA,G	NA,0.950397	NA,0.0491492	NA,0.0196877	NA,1.90153	0.000365333	0.000560397
3	rs115050567	136515659	C,NA	G,NA	0.823062,NA	0.00598607,NA	0.00518099,NA	0.605671,NA	0.00036504	0.000575938
3	rs79512231	136404827	NA,C	NA,T	NA,0.946429	NA,0.0479688	NA,0.0189842	NA,1.93886	0.000364933	0.000559905
3	rs6439600	135606696	C,C	T,T	0.493042,0.860119	0.00643671,-0.0101252	0.00395468,0.0123238	0.984615,0.385833	0.000364929	0.00056807
3	rs1530214	136856734	T,T	C,C	0.508946,0.740079	-0.00542658,0.00378271	0.00395493,0.00974638	0.769473,0.156187	0.000364922	0.000546047
3	rs2196959	136856871	A,A	G,G	0.508946,0.740079	-0.00542658,0.00378271	0.00395493,0.00974638	0.769473,0.156187	0.000364922	0.000546047
3	rs35100027	136467561	A,NA	T,NA	0.824056,NA	0.00584631,NA	0.00519247,NA	0.584694,NA	0.000364719	0.000575855
3	rs3755636	135968828	C,C	G,G	0.232604,0.14881	-0.0233516,-0.0383979	0.00467973,0.0120109	6.21896,2.8573	0.000364473	0.000672577
3	rs112452404	135986560	NA,T	NA,C	NA,0.947421	NA,0.046517	NA,0.0191524	NA,1.81959	0.000364441	0.000558951
3	rs145230206	135749644	NA,A	NA,G	NA,0.96627	NA,-0.028119	NA,0.023678	NA,0.62892	0.000364365	0.000562585
3	rs143301524	136394329	NA,C	NA,T	NA,0.982143	NA,-0.0331901	NA,0.0322783	NA,0.517366	0.000363884	0.000562685
3	rs181756545	136181962	A,NA	T,NA	0.987078,NA	0.0265234,NA	0.0175062,NA	0.886893,NA	0.000363498	0.000555322
3	rs74844442	136778972	NA,T	NA,C	NA,0.967262	NA,0.00524032	NA,0.0240217	NA,0.0823302	0.000363307	0.000562513
3	rs78422559	135932922	NA,C	NA,T	NA,0.943452	NA,0.0426416	NA,0.018507	NA,1.67329	0.000363036	0.000557082
3	rs146755354	136058263	NA,A	NA,G	NA,0.951389	NA,0.0491416	NA,0.0198773	NA,1.87204	0.000363026	0.000556907
3	rs142876534	136160062	NA,T	NA,A	NA,0.965278	NA,0.00821534	NA,0.0233493	NA,0.13969	0.000363022	0.000561226
3	rs182296710	135910192	NA,T	NA,C	NA,0.943452	NA,0.0426283	NA,0.018507	NA,1.67246	0.000362856	0.00055681
3	rs980210	135571421	A,NA	T,NA	0.790258,NA	0.0085094,NA	0.00485638,NA	1.09834,NA	0.000362608	0.000562262
3	rs116936665	136267894	NA,T	NA,C	NA,0.950397	NA,0.0488984	NA,0.0196877	NA,1.88597	0.000362144	0.000555584
3	rs189225772	136451961	NA,T	NA,C	NA,0.945437	NA,0.0468746	NA,0.0188207	NA,1.89438	0.000362137	0.000555731
3	rs117447517	135979686	NA,T	NA,A	NA,0.947421	NA,0.0463386	NA,0.0191524	NA,1.80846	0.000362119	0.000555448
3	rs117231657	136360333	NA,A	NA,C	NA,0.96627	NA,-0.0297043	NA,0.023678	NA,0.678492	0.000362011	0.000558439
3	rs117069616	136057331	NA,G	NA,T	NA,0.951389	NA,0.0490498	NA,0.0198773	NA,1.86643	0.000361882	0.000555181
3	rs138460971	136267865	NA,T	NA,C	NA,0.950397	NA,0.0488766	NA,0.0196877	NA,1.88462	0.00036187	0.000555172
3	rs117849321	136415126	NA,C	NA,T	NA,0.946429	NA,0.0477244	NA,0.0189842	NA,1.92298	0.000361721	0.000555054
3	rs117164248	135979684	NA,T	NA,C	NA,0.947421	NA,0.0462941	NA,0.0191524	NA,1.80568	0.000361545	0.000554583
3	rs112798704	135978873	NA,C	NA,T	NA,0.947421	NA,0.0462754	NA,0.0191524	NA,1.80451	0.000361305	0.000554221
3	rs146968702	136418261	NA,T	NA,C	NA,0.946429	NA,0.0476801	NA,0.0189842	NA,1.92011	0.000361148	0.000554189
3	rs577494889	136357695	NA,A	NA,G	NA,0.986111	NA,0.0153967	NA,0.0365264	NA,0.171745	0.000361114	0.00055884
3	rs9877089	136656593	T,NA	C,NA	0.841948,NA	0.00576654,NA	0.00541997,NA	0.541582,NA	0.000361088	0.00056865
3	rs35428413	136380698	A,NA	T,NA	0.824056,NA	0.00589731,NA	0.00519247,NA	0.591652,NA	0.000361081	0.00057
3	rs117166942	136273721	NA,T	NA,C	NA,0.950397	NA,0.0488071	NA,0.0196877	NA,1.88032	0.000361003	0.000553863
3	rs143074232	136302291	NA,A	NA,G	NA,0.950397	NA,0.0487855	NA,0.0196877	NA,1.87898	0.000360735	0.000553458
3	rs144210052	136276895	NA,A	NA,G	NA,0.950397	NA,0.0487855	NA,0.0196877	NA,1.87898	0.000360735	0.000553458
3	rs9865841	135876125	G,G	A,A	0.233598,0.145833	-0.0230927,-0.0321119	0.00467279,0.0121117	6.11157,2.09595	0.000360383	0.000668193
3	rs191548579	135898224	NA,C	NA,T	NA,0.943452	NA,0.0424415	NA,0.018507	NA,1.6609	0.000360374	0.000553062
3	rs558770868	135897597	NA,A	NA,G	NA,0.943452	NA,0.0424415	NA,0.018507	NA,1.6609	0.000360374	0.000553062
3	rs142166858	136423944	NA,A	NA,G	NA,0.946429	NA,0.0476138	NA,0.0189842	NA,1.91581	0.000360295	0.000552902
3	rs191022160	135983863	NA,T	NA,C	NA,0.947421	NA,0.0461939	NA,0.0191524	NA,1.79945	0.000360267	0.000552655
3	rs144292358	136427968	NA,T	NA,C	NA,0.946429	NA,0.0475916	NA,0.0189842	NA,1.91437	0.000360011	0.000552473
3	rs140668483	136428456	NA,C	NA,T	NA,0.946429	NA,0.0475695	NA,0.0189842	NA,1.91294	0.000359729	0.000552047
3	rs147350312	135890933	NA,A	NA,G	NA,0.954365	NA,-0.019816	NA,0.0204832	NA,0.477125	0.000359454	0.000555457
3	rs6798111	135573194	T,NA	C,NA	0.790258,NA	0.00846229,NA	0.00485638,NA	1.08927,NA	0.000359055	0.000556738
3	rs9847427	136351550	A,NA	C,NA	0.831014,NA	0.00558299,NA	0.00527606,NA	0.537637,NA	0.000358699	0.000565752
3	rs116976489	136311606	NA,C	NA,T	NA,0.946429	NA,0.0474808	NA,0.0189842	NA,1.90721	0.000358603	0.000550348
3	rs9813376	136475426	T,NA	C,NA	0.829026,NA	0.00581488,NA	0.00525159,NA	0.571572,NA	0.000358529	0.000565663
3	rs147087364	135983517	T,NA	C,NA	0.985089,NA	-0.0360559,NA	0.0163138,NA	1.56711,NA	0.000358264	0.000559351
3	rs77752967	136312343	NA,C	NA,T	NA,0.946429	NA,0.047437	NA,0.0189842	NA,1.90438	0.000358052	0.000549516
3	rs142120925	136333624	C,NA	T,NA	0.991054,NA	-0.0332185,NA	0.0209976,NA	0.944445,NA	0.000357982	0.000555066
3	rs13100192	136421291	A,NA	C,NA	0.824056,NA	0.00594832,NA	0.00519247,NA	0.598644,NA	0.000357512	0.000564258
3	rs13433688	136409171	T,NA	C,NA	0.824056,NA	0.00594832,NA	0.00519247,NA	0.598644,NA	0.000357512	0.000564258
3	rs139138366	135777151	G,NA	A,NA	0.989066,NA	-0.0302469,NA	0.0190121,NA	0.952237,NA	0.000357462	0.000556528
3	rs149266355	135915305	NA,G	NA,C	NA,0.943452	NA,0.0422052	NA,0.018507	NA,1.64631	0.000357307	0.000548432
3	rs75235535	136413748	NA,T	NA,C	NA,0.946429	NA,0.0473487	NA,0.0189842	NA,1.89869	0.000356948	0.00054785
3	rs117411595	136446420	NA,T	NA,C	NA,0.946429	NA,0.0473261	NA,0.0189842	NA,1.89723	0.000356668	0.000547426
3	rs73228040	136301950	C,NA	T,NA	0.899602,NA	0.0199136,NA	0.00657888,NA	2.60717,NA	0.000356528	0.000542408
3	rs117785690	135910440	NA,A	NA,G	NA,0.943452	NA,0.0421383	NA,0.018507	NA,1.6422	0.000356454	0.000547144
3	rs148772735	136447783	NA,G	NA,T	NA,0.946429	NA,0.0473035	NA,0.0189842	NA,1.89577	0.000356387	0.000547002
3	rs111681309	136431005	A,NA	G,NA	0.899602,NA	0.0198715,NA	0.00657888,NA	2.59798,NA	0.000356236	0.000542408
3	rs142054445	136454350	NA,T	NA,C	NA,0.946429	NA,0.0472819	NA,0.0189842	NA,1.89438	0.00035612	0.0005466
3	rs180820741	136322349	NA,C	NA,G	NA,0.950397	NA,0.0484004	NA,0.0196877	NA,1.85525	0.000356057	0.000546401
3	rs113317862	136120788	A,NA	G,NA	0.904573,NA	0.0200998,NA	0.00672948,NA	2.54992,NA	0.000355996	0.000542033
3	rs117216513	136340664	NA,G	NA,A	NA,0.946429	NA,0.0472604	NA,0.0189842	NA,1.893	0.000355855	0.0005462
3	rs117800316	136457248	NA,A	NA,G	NA,0.946429	NA,0.0472591	NA,0.0189842	NA,1.89292	0.000355839	0.000546176
3	rs117824070	136475777	NA,G	NA,A	NA,0.946429	NA,0.0472163	NA,0.0189842	NA,1.89016	0.000355313	0.000545382
3	rs150766725	135977009	NA,G	NA,A	NA,0.947421	NA,0.0457864	NA,0.0191524	NA,1.77419	0.000355206	0.000545026
3	rs138055665	136539926	NA,T	NA,G	NA,0.987103	NA,0.0169953	NA,0.0378862	NA,0.184603	0.000354869	0.000548869
3	rs113629197	135978655	NA,T	NA,A	NA,0.948413	NA,0.046604	NA,0.0193256	NA,1.79898	0.00035486	0.000544541
3	rs117817168	136330023	NA,T	NA,C	NA,0.950397	NA,0.0482897	NA,0.0196877	NA,1.84845	0.000354746	0.000544425
3	rs201274339	136338593	NA,C	NA,T	NA,0.950397	NA,0.0482692	NA,0.0196877	NA,1.8472	0.000354506	0.000544063
3	rs118085113	136336266	NA,A	NA,G	NA,0.950397	NA,0.0482692	NA,0.0196877	NA,1.8472	0.000354506	0.000544063
3	rs146363226	136456386	NA,T	NA,C	NA,0.946429	NA,0.0471492	NA,0.0189842	NA,1.88585	0.000354494	0.000544145
3	rs1550506	136766266	T,T	C,C	0.829026,0.751984	-0.000655956,-0.0158191	0.00525159,0.00989826	0.0454692,0.958589	0.00035435	0.00054459
3	rs118142553	136465030	NA,C	NA,T	NA,0.946429	NA,0.0471281	NA,0.0189842	NA,1.88449	0.000354237	0.000543757
3	rs34804893	136339970	A,NA	G,NA	0.824056,NA	0.00599933,NA	0.00519247,NA	0.605671,NA	0.000354012	0.000558625
3	rs78931724	136776617	NA,G	NA,A	NA,0.97123	NA,-0.0264959	NA,0.0255725	NA,0.522659	0.00035395	0.000547399
3	rs151053585	135794741	T,NA	C,NA	0.978131,NA	0.0237676,NA	0.0135185,NA	1.10391,NA	0.000353944	0.000537693
3	rs115064616	135966726	G,NA	A,NA	0.960239,NA	-0.0217581,NA	0.0101186,NA	1.50127,NA	0.000353695	0.000557085
3	rs116921667	136124192	NA,C	NA,T	NA,0.953373	NA,0.000748846	NA,0.0202746	NA,0.012988	0.000353666	0.000545951
3	rs141267207	136117509	NA,T	NA,C	NA,0.756944	NA,-0.00324441	NA,0.00996594	NA,0.127981	0.000353382	0.000546677
3	rs117853008	136353019	NA,T	NA,A	NA,0.950397	NA,0.048133	NA,0.0196877	NA,1.83886	0.000352919	0.00054167
3	rs144152170	136432724	NA,A	NA,G	NA,0.946429	NA,0.0469957	NA,0.0189842	NA,1.87601	0.000352642	0.000541351
3	rs191574295	136340246	NA,A	NA,T	NA,0.985119	NA,0.0158823	NA,0.0353055	NA,0.185209	0.000352462	0.000545205
3	rs116741516	135697866	A,NA	G,NA	0.99006,NA	0.0138902,NA	0.01993,NA	0.313511,NA	0.000352264	0.000541717
3	rs1530213	136856686	T,T	C,C	0.507952,0.740079	-0.0054264,0.00383494	0.0039548,0.00974638	0.769473,0.158659	0.000351976	0.000526627
3	rs1530212	136856664	C,C	A,A	0.507952,0.740079	-0.0054264,0.00383494	0.0039548,0.00974638	0.769473,0.158659	0.000351976	0.000526627
3	rs112006512	136308750	T,NA	G,NA	0.900596,NA	0.0195541,NA	0.00660805,NA	2.51074,NA	0.000351873	0.000526186
3	rs9838884	136455704	T,NA	C,NA	0.831014,NA	0.00568657,NA	0.00527606,NA	0.551107,NA	0.000351726	0.000554547
3	rs149546393	136564478	NA,T	NA,C	NA,0.956349	NA,0.0459415	NA,0.0209218	NA,1.55127	0.000351675	0.000540857
3	rs147421442	136429084	NA,T	NA,C	NA,0.946429	NA,0.0469075	NA,0.0189842	NA,1.87036	0.000351592	0.000539767
3	rs2305265	135974611	NA,T	NA,C	NA,0.947421	NA,0.0454755	NA,0.0191524	NA,1.75504	0.000351497	0.000539435
3	rs141845681	136355886	A,NA	G,NA	0.980119,NA	0.0282884,NA	0.0141639,NA	1.33911,NA	0.00035108	0.000535328
3	rs142581553	136352649	NA,C	NA,T	NA,0.950397	NA,0.0479712	NA,0.0196877	NA,1.82898	0.000351065	0.000538874
3	rs139154531	135977177	NA,T	NA,C	NA,0.947421	NA,0.0454251	NA,0.0191524	NA,1.75194	0.000350907	0.000538546
3	rs192155680	136344341	NA,T	NA,C	NA,0.985119	NA,0.0156303	NA,0.0353055	NA,0.181793	0.000350857	0.000542719
3	rs140606914	135934860	NA,A	NA,G	NA,0.943452	NA,0.0416854	NA,0.018507	NA,1.61446	0.000350846	0.000538679
3	rs1007836	135568211	C,NA	A,NA	0.791252,NA	0.00838744,NA	0.00486487,NA	1.07215,NA	0.000350758	0.000544071
3	rs142581871	136440318	NA,A	NA,T	NA,0.946429	NA,0.0468242	NA,0.0189842	NA,1.86504	0.000350611	0.000538286
3	rs77216396	136356163	NA,A	NA,G	NA,0.950397	NA,0.0479258	NA,0.0196877	NA,1.82621	0.00035055	0.000538097
3	rs534045733	135780773	NA,G	NA,A	NA,0.979167	NA,0.00661826	NA,0.0299292	NA,0.0835508	0.000350328	0.000541017
3	rs117589196	136435462	NA,A	NA,G	NA,0.946429	NA,0.0467802	NA,0.0189842	NA,1.86222	0.000350095	0.000537508
3	rs189563852	136334519	T,NA	C,NA	0.986084,NA	0.0429548,NA	0.0168779,NA	1.96151,NA	0.000349988	0.000854579
3	rs150536469	136490392	NA,T	NA,C	NA,0.947421	NA,0.0468684	NA,0.0191524	NA,1.84164	0.000349765	0.000537084
3	rs182818929	136091658	G,NA	T,NA	0.976143,NA	0.0230497,NA	0.0129561,NA	1.12361,NA	0.000349574	0.000563014
3	rs138475581	135973918	NA,G	NA,A	NA,0.947421	NA,0.045298	NA,0.0191524	NA,1.74415	0.000349435	0.000536328
3	rs117604575	135978029	NA,T	NA,C	NA,0.947421	NA,0.0452927	NA,0.0191524	NA,1.74383	0.000349375	0.000536238
3	rs7652657	136467146	NA,A	NA,G	NA,0.946429	NA,0.0467122	NA,0.0189842	NA,1.85789	0.000349305	0.000536316
3	rs68018658	136391627	T,NA	C,NA	0.899602,NA	0.0197358,NA	0.00657888,NA	2.56849,NA	0.000349017	0.000531583
3	rs373825906	136441601	NA,T	NA,C	NA,0.946429	NA,0.0466279	NA,0.0189842	NA,1.85251	0.000348333	0.000534849
3	rs141238521	136537988	NA,G	NA,C	NA,0.97123	NA,0.0113171	NA,0.0255725	NA,0.181713	0.000347634	0.000537566
3	rs34421305	136418274	T,NA	C,NA	0.924453,NA	0.00383847,NA	0.00748151,NA	0.216161,NA	0.000347304	0.000543502
3	rs67923745	136461187	G,NA	A,NA	0.899602,NA	0.0196937,NA	0.00657888,NA	2.55938,NA	0.000346837	0.000528314
3	rs143848342	136466962	NA,A	NA,G	NA,0.946429	NA,0.046496	NA,0.0189842	NA,1.84413	0.000346831	0.000532583
3	rs73228025	136274879	T,NA	C,NA	0.898608,NA	0.0197848,NA	0.00655017,NA	2.59798,NA	0.000346408	0.000527433
3	rs76609897	136371036	NA,G	NA,A	NA,0.950397	NA,0.0474979	NA,0.0196877	NA,1.80022	0.000345824	0.000530973
3	rs67214626	135989376	T,NA	C,NA	0.696819,NA	0.0100228,NA	0.00430159,NA	1.70323,NA	0.000345614	0.000549383
3	rs148844014	135973050	NA,A	NA,C	NA,0.947421	NA,0.0449431	NA,0.0191524	NA,1.72249	0.000345436	0.000530303
3	rs146829205	136289751	C,NA	T,NA	0.991054,NA	-0.0324505,NA	0.0209976,NA	0.912787,NA	0.000345255	0.000535281
3	rs9873536	136474267	G,NA	A,NA	0.831014,NA	0.00579017,NA	0.00527606,NA	0.564716,NA	0.000345017	0.000543767
3	rs117162155	135962944	NA,G	NA,A	NA,0.947421	NA,0.044215	NA,0.0191524	NA,1.67847	0.000344583	0.00052901
3	rs115484476	136837774	A,NA	T,NA	0.989066,NA	-0.0274401,NA	0.0190121,NA	0.826999,NA	0.000344468	0.000536204
3	rs141483983	135971857	NA,T	NA,G	NA,0.947421	NA,0.0448544	NA,0.0191524	NA,1.7171	0.000344462	0.000528836
3	rs111311105	136404019	A,NA	G,NA	0.899602,NA	0.019647,NA	0.00657888,NA	2.54927,NA	0.000344446	0.000524729
3	rs59361983	136455956	G,NA	C,NA	0.899602,NA	0.019647,NA	0.00657888,NA	2.54927,NA	0.000344446	0.000524729
3	rs143917773	135849114	A,NA	G,NA	0.986084,NA	-0.0101254,NA	0.0168779,NA	0.260778,NA	0.000343328	0.000538052
3	rs76909461	136510317	G,NA	C,NA	0.99006,NA	-0.0119678,NA	0.01993,NA	0.261078,NA	0.000343311	0.000525751
3	rs13095888	136857829	G,G	A,A	0.50994,0.739087	-0.00538133,0.00357467	0.00395508,0.00973436	0.76036,0.146634	0.000342902	0.000513303
3	rs7648592	135575079	A,NA	G,NA	0.791252,NA	0.00810917,NA	0.00486487,NA	1.01983,NA	0.000342708	0.000531146
3	rs2400701	135574873	C,NA	G,NA	0.791252,NA	0.00810917,NA	0.00486487,NA	1.01983,NA	0.000342708	0.000531146
3	rs148160824	136497889	A,NA	G,NA	0.99006,NA	-0.00784486,NA	0.01993,NA	0.158727,NA	0.000342311	0.000531316
3	rs138545323	136340555	A,NA	T,NA	0.986084,NA	-0.00833154,NA	0.0168779,NA	0.206515,NA	0.000342136	0.000535896
3	rs113934788	136411445	T,NA	C,NA	0.899602,NA	0.0196002,NA	0.00657888,NA	2.53919,NA	0.000342089	0.000521195
3	rs200328328	135762069	NA,G	NA,A	NA,0.989087	NA,0.0534446	NA,0.0411453	NA,0.712266	0.00034155	0.000528942
3	rs77890743	136011072	NA,A	NA,T	NA,0.956349	NA,0.00292015	NA,0.0209218	NA,0.0511001	0.000341478	0.000527628
3	rs10935230	136893356	T,T	C,C	0.800199,0.65377	-0.015606,-0.00329352	0.00494472,0.0089848	2.79616,0.146336	0.000341366	0.000537932
3	rs9845862	136472573	C,NA	T,NA	0.824056,NA	0.00619834,NA	0.00519247,NA	0.633411,NA	0.000340988	0.000537669
3	rs140048840	136465679	T,NA	C,NA	0.824056,NA	0.00619834,NA	0.00519247,NA	0.633411,NA	0.000340988	0.000537669
3	rs1007835	135568235	G,NA	C,NA	0.791252,NA	0.00824592,NA	0.00486487,NA	1.04539,NA	0.000340965	0.000528835
3	rs116813069	135937806	NA,C	NA,T	NA,0.943452	NA,0.0407559	NA,0.018507	NA,1.55828	0.000340225	0.000522656
3	rs13100520	136857997	T,T	C,C	0.508946,0.739087	-0.00538113,0.00357467	0.00395493,0.00973436	0.76036,0.146634	0.000340217	0.000509493
3	rs186137530	136374554	NA,G	NA,A	NA,0.950397	NA,0.0469592	NA,0.0196877	NA,1.76777	0.000340184	0.000522474
3	rs72975363	136409621	C,NA	T,NA	0.898608,NA	0.0196497,NA	0.00655017,NA	2.56849,NA	0.000339583	0.000517207
3	rs10513016	136343945	A,NA	G,NA	0.898608,NA	0.0196497,NA	0.00655017,NA	2.56849,NA	0.000339583	0.000517207
3	rs59696368	136374097	T,NA	C,NA	0.898608,NA	0.0196497,NA	0.00655017,NA	2.56849,NA	0.000339583	0.000517207
3	rs141221830	136496743	C,NA	T,NA	0.949304,NA	0.0202783,NA	0.00901262,NA	1.61173,NA	0.000339383	0.000514177
3	rs6439638	136057832	C,NA	A,NA	0.698807,NA	0.0100415,NA	0.00430962,NA	1.70323,NA	0.000338874	0.000538939
3	rs77568377	136570895	C,NA	T,NA	0.969185,NA	0.0208362,NA	0.0114407,NA	1.16385,NA	0.000338849	0.000518064
3	rs137896205	135970488	NA,G	NA,A	NA,0.947421	NA,0.0443178	NA,0.0191524	NA,1.68465	0.000338772	0.000520269
3	rs200936657	136187728	NA,A	NA,G	NA,0.991071	NA,0.055271	NA,0.0454422	NA,0.649996	0.000338753	0.000522214
3	rs77598352	135969601	NA,C	NA,T	NA,0.947421	NA,0.044288	NA,0.0191524	NA,1.68286	0.000338466	0.000519808
3	rs13062352	136464762	A,NA	G,NA	0.824056,NA	0.00624937,NA	0.00519247,NA	0.64061,NA	0.000337804	0.000532546
3	rs67236827	136351892	C,NA	T,NA	0.898608,NA	0.0196078,NA	0.00655017,NA	2.55938,NA	0.000337521	0.000514118
3	rs67231188	136384174	A,NA	T,NA	0.897614,NA	0.0194305,NA	0.0065219,NA	2.53919,NA	0.000337475	0.000513927
3	rs77793450	135858922	T,NA	G,NA	0.930418,NA	0.0207068,NA	0.00777053,NA	2.11331,NA	0.000337458	0.000518242
3	rs523118	135965888	G,G	T,T	0.230616,0.143849	-0.0232402,-0.0388368	0.00469379,0.0121808	6.13236,2.84443	0.000337242	0.000622385
3	rs140747435	135937801	NA,G	NA,A	NA,0.943452	NA,0.0404741	NA,0.018507	NA,1.54143	0.000337229	0.000518139
3	rs140858896	135679822	T,NA	C,NA	0.982107,NA	-0.0195896,NA	0.014915,NA	0.723438,NA	0.000336991	0.000525443
3	rs116415933	135858924	T,NA	G,NA	0.930418,NA	0.0206904,NA	0.00777053,NA	2.11058,NA	0.000336782	0.000517212
3	rs13095852	136857732	T,T	C,C	0.50994,0.739087	-0.00533588,0.00357467	0.00395508,0.00973436	0.751295,0.146634	0.000336706	0.000504126
3	rs6790752	136857687	C,C	A,A	0.50994,0.739087	-0.00533588,0.00357467	0.00395508,0.00973436	0.751295,0.146634	0.000336706	0.000504126
3	rs143865230	136562289	G,NA	C,NA	0.975149,NA	0.0195725,NA	0.0127009,NA	0.909008,NA	0.000336536	0.000513764
3	rs118109248	135970198	NA,A	NA,G	NA,0.947421	NA,0.0440965	NA,0.0191524	NA,1.67136	0.000336526	0.000516889
3	rs118114345	136081169	NA,T	NA,C	NA,0.959325	NA,-0.0211756	NA,0.0216401	NA,0.484381	0.000335947	0.000519091
3	rs77465081	136471332	A,NA	G,NA	0.899602,NA	0.0194693,NA	0.00657888,NA	2.51106,NA	0.000335665	0.000511562
3	rs17466223	136398883	C,NA	G,NA	0.898608,NA	0.0195612,NA	0.00655017,NA	2.54927,NA	0.00033526	0.000510732
3	rs923001	136378415	C,NA	T,NA	0.898608,NA	0.0195612,NA	0.00655017,NA	2.54927,NA	0.00033526	0.000510732
3	rs117738326	136827780	NA,T	NA,G	NA,0.984127	NA,-0.0270458	NA,0.0342017	NA,0.367466	0.000335247	0.000518248
3	rs143482152	135935903	NA,A	NA,T	NA,0.943452	NA,0.0402627	NA,0.018507	NA,1.52886	0.000335048	0.000514853
3	rs150982686	136429672	C,NA	T,NA	0.99006,NA	-0.0354983,NA	0.01993,NA	1.12558,NA	0.000334995	0.000522471
3	rs13080243	136857879	C,C	T,T	0.50994,0.739087	-0.00533588,0.00352254	0.00395508,0.00973436	0.751295,0.144207	0.000334507	0.000500844
3	rs13100239	136857908	T,T	A,A	0.50994,0.739087	-0.00533588,0.00352254	0.00395508,0.00973436	0.751295,0.144207	0.000334507	0.000500844
3	rs144596964	136080446	NA,C	NA,T	NA,0.965278	NA,0.0270959	NA,0.0233493	NA,0.609308	0.000334339	0.000516133
3	rs144263115	136034155	A,NA	G,NA	0.986084,NA	0.042148,NA	0.0168779,NA	1.90251,NA	0.000334257	0.000800134
3	rs79386029	135859833	NA,T	NA,C	NA,0.954365	NA,-0.0176544	NA,0.0204832	NA,0.410337	0.000333903	0.000516061
3	rs139744249	135969455	NA,A	NA,T	NA,0.947421	NA,0.0438261	NA,0.0191524	NA,1.65519	0.000333861	0.000512879
3	rs118062791	135937370	NA,A	NA,G	NA,0.838294	NA,-0.000596562	NA,0.0116103	NA,0.0181719	0.000333748	0.000516277
3	rs73230039	136405762	T,NA	A,NA	0.928429,NA	0.0195877,NA	0.00767004,NA	1.97242,NA	0.00033361	0.000502331
3	rs77663307	136503551	NA,C	NA,T	NA,0.946429	NA,0.0452091	NA,0.0189842	NA,1.76329	0.000333495	0.000512588
3	rs189639134	135800375	NA,G	NA,T	NA,0.992063	NA,0.0492788	NA,0.0481747	NA,0.513788	0.000333384	0.000514079
3	rs60581918	135574473	T,NA	C,NA	0.791252,NA	0.00796774,NA	0.00486487,NA	0.993701,NA	0.000333371	0.000516641
3	rs190800300	135917135	NA,T	NA,G	NA,0.994048	NA,0.0569595	NA,0.0555718	NA,0.515164	0.000333252	0.000514103
3	rs59616231	136353428	C,NA	T,NA	0.898608,NA	0.0195147,NA	0.00655017,NA	2.53919,NA	0.000333032	0.000507394
3	rs190391944	135931249	NA,A	NA,G	NA,0.992063	NA,0.0491602	NA,0.0481747	NA,0.512138	0.00033293	0.000513386
3	rs80347188	135967485	NA,C	NA,A	NA,0.947421	NA,0.0436623	NA,0.0191524	NA,1.64543	0.000332288	0.000510513
3	rs114598930	136358320	G,NA	A,NA	0.974155,NA	0.018751,NA	0.0124606,NA	0.878212,NA	0.00033199	0.000506565
3	rs77277219	136658968	NA,A	NA,G	NA,0.968254	NA,0.00303811	NA,0.0243817	NA,0.0453546	0.000331901	0.000513138
3	rs200835848	136185865	NA,A	NA,C	NA,0.991071	NA,0.0643609	NA,0.0454422	NA,0.804983	0.000331626	0.000513574
3	rs116886712	135968432	NA,T	NA,C	NA,0.947421	NA,0.0435608	NA,0.0191524	NA,1.6394	0.000331329	0.000509069
3	rs13097248	135773469	G,NA	A,NA	0.858847,NA	0.0047485,NA	0.00567854,NA	0.39466,NA	0.000331176	0.000515377
3	rs66471262	136353058	A,NA	G,NA	0.898608,NA	0.0194728,NA	0.00655017,NA	2.53013,NA	0.000331053	0.000504429
3	rs60614489	135986978	C,NA	A,NA	0.697813,NA	0.0102206,NA	0.00430558,NA	1.75435,NA	0.000331034	0.000525809
3	rs6769582	136113768	A,NA	G,NA	0.902585,NA	0.0196105,NA	0.00666778,NA	2.48537,NA	0.000330338	0.00050341
3	rs149176084	135952835	NA,A	NA,G	NA,0.947421	NA,0.0427672	NA,0.0191524	NA,1.59262	0.000329996	0.000507059
3	rs117318585	135954874	NA,C	NA,G	NA,0.947421	NA,0.0427609	NA,0.0191524	NA,1.59225	0.000329938	0.000506971
3	rs10804646	136764798	A,A	G,G	0.837972,0.765873	0.000346315,-0.0176772	0.00536574,0.0100948	0.0229449,1.09731	0.000329822	0.000506234
3	rs117906802	135832919	NA,T	NA,A	NA,0.950397	NA,-0.0177753	NA,0.0196877	NA,0.435809	0.000329734	0.000509603
3	rs67546863	136471914	G,NA	C,NA	0.899602,NA	0.0193338,NA	0.00657888,NA	2.48211,NA	0.000329274	0.00050198
3	rs117933217	135954765	NA,G	NA,A	NA,0.947421	NA,0.0426677	NA,0.0191524	NA,1.5868	0.000329083	0.000505686
3	rs138538279	136585703	NA,T	NA,C	NA,0.959325	NA,-0.0240089	NA,0.0216401	NA,0.573116	0.000329008	0.000508512
3	rs67303976	136257550	T,NA	C,NA	0.898608,NA	0.0194262,NA	0.00655017,NA	2.52009,NA	0.000328883	0.00050118
3	rs117710550	135954747	NA,T	NA,C	NA,0.947421	NA,0.0426236	NA,0.0191524	NA,1.58422	0.000328682	0.000505083
3	rs117135377	136231675	NA,T	NA,C	NA,0.977182	NA,0.00398549	NA,0.0286274	NA,0.0509631	0.000328601	0.000507766
3	rs143772397	136895441	T,NA	C,NA	0.989066,NA	-0.0310248,NA	0.0190121,NA	0.988379,NA	0.000328482	0.000510479
3	rs113077001	136572215	T,NA	G,NA	0.897614,NA	0.0190783,NA	0.0065219,NA	2.46324,NA	0.000328214	0.000501787
3	rs142088909	135969759	NA,G	NA,A	NA,0.979167	NA,0.00317498	NA,0.0299292	NA,0.0383338	0.000328164	0.000507101
3	rs117553871	135943298	NA,T	NA,C	NA,0.948413	NA,0.0426327	NA,0.0193256	NA,1.56253	0.000328146	0.000504307
3	rs139816310	136090089	NA,A	NA,G	NA,0.979167	NA,-0.0303896	NA,0.0299292	NA,0.508744	0.00032804	0.000506913
3	rs74968242	135966707	NA,T	NA,C	NA,0.947421	NA,0.0432024	NA,0.0191524	NA,1.61819	0.000328033	0.000504115
3	rs56888009	136412703	A,NA	C,NA	0.897614,NA	0.0193443,NA	0.0065219,NA	2.52049,NA	0.000327896	0.000499762
3	rs118031416	136830922	NA,T	NA,C	NA,0.984127	NA,-0.0256286	NA,0.0342017	NA,0.343276	0.00032778	0.000506714
3	rs151225020	135965787	NA,G	NA,A	NA,0.947421	NA,0.0431703	NA,0.0191524	NA,1.61629	0.000327745	0.000503682
3	rs10935178	135893295	G,NA	A,NA	0.937376,NA	0.0206909,NA	0.0081604,NA	1.9497,NA	0.00032754	0.000504566
3	rs13327606	135936985	C,NA	G,NA	0.958251,NA	0.0194105,NA	0.00988495,NA	1.30476,NA	0.0003273	0.000502336
3	rs116963478	136237622	NA,T	NA,C	NA,0.983135	NA,-0.0196961	NA,0.0331973	NA,0.257293	0.000327288	0.000506116
3	rs9818015	135668385	A,NA	G,NA	0.983101,NA	-0.00083343,NA	0.0153396,NA	0.0192375,NA	0.000327063	0.000510031
3	rs112907850	136292767	T,NA	C,NA	0.898608,NA	0.0193843,NA	0.00655017,NA	2.51106,NA	0.000326957	0.000498294
3	rs144942848	135621196	NA,A	NA,G	NA,0.97619	NA,-0.0175326	NA,0.0280389	NA,0.27427	0.000326853	0.000505495
3	rs201929270	135947359	NA,G	NA,A	NA,0.947421	NA,0.0423927	NA,0.0191524	NA,1.57077	0.000326616	0.000501978
3	rs372756791	135945306	NA,T	NA,G	NA,0.947421	NA,0.0423927	NA,0.0191524	NA,1.57077	0.000326616	0.000501978
3	rs148723737	135965169	NA,C	NA,T	NA,0.947421	NA,0.0430375	NA,0.0191524	NA,1.60848	0.000326565	0.000501909
3	rs144941086	136675434	NA,T	NA,G	NA,0.982143	NA,-0.0242717	NA,0.0322783	NA,0.344785	0.000326282	0.000504263
3	rs57466072	136398117	A,NA	C,NA	0.897614,NA	0.0192976,NA	0.0065219,NA	2.5104,NA	0.000325757	0.000496557
3	rs35880395	136507090	T,NA	C,NA	0.824056,NA	0.00645358,NA	0.00519247,NA	0.669759,NA	0.000325667	0.000513015
3	rs375710063	135944127	NA,C	NA,T	NA,0.947421	NA,0.0422507	NA,0.0191524	NA,1.56253	0.000325374	0.000500113
3	rs141482477	135965852	NA,T	NA,C	NA,0.947421	NA,0.0428933	NA,0.0191524	NA,1.6	0.000325306	0.000500016
3	rs117658273	135942605	NA,G	NA,A	NA,0.947421	NA,0.0422068	NA,0.0191524	NA,1.55998	0.000324995	0.000499543
3	rs183428091	135633363	NA,C	NA,A	NA,0.989087	NA,-0.000778682	NA,0.0411453	NA,0.00660752	0.000324828	0.000503017
3	rs145804203	136152162	G,NA	A,NA	0.979125,NA	0.0203357,NA	0.0138296,NA	0.849429,NA	0.000324705	0.00049464
3	rs115606762	135717467	C,NA	G,NA	0.956262,NA	-0.0134947,NA	0.00966771,NA	0.788459,NA	0.000324514	0.000497142
3	rs118068054	135965601	NA,T	NA,G	NA,0.947421	NA,0.0427386	NA,0.0191524	NA,1.59095	0.00032398	0.000498025
3	rs187792039	136681466	NA,T	NA,C	NA,0.953373	NA,-0.00159694	NA,0.0202746	NA,0.0281587	0.000323789	0.000500807
3	rs371001424	135943874	NA,C	NA,A	NA,0.947421	NA,0.0420218	NA,0.0191524	NA,1.54928	0.000323419	0.000497176
3	rs140467999	136463050	NA,G	NA,T	NA,0.967262	NA,0.00692324	NA,0.0240217	NA,0.111715	0.000323359	0.000500046
3	rs77340672	136043643	T,NA	C,NA	0.986084,NA	0.0415209,NA	0.0168779,NA	1.85728,NA	0.000323017	0.000761538
3	rs71310215	136318360	A,NA	G,NA	0.826044,NA	0.00627741,NA	0.00521577,NA	0.64061,NA	0.00032294	0.000508479
3	rs74439119	135796788	NA,T	NA,C	NA,0.951389	NA,0.00608463	NA,0.0198773	NA,0.11946	0.000322871	0.000498893
3	rs145177939	135964675	NA,C	NA,T	NA,0.947421	NA,0.0426068	NA,0.0191524	NA,1.58324	0.00032287	0.000496358
3	rs34564818	136487727	A,NA	G,NA	0.824056,NA	0.00650464,NA	0.00519247,NA	0.677135,NA	0.000322777	0.000508365
3	rs71336080	136496070	A,NA	G,NA	0.824056,NA	0.00650464,NA	0.00519247,NA	0.677135,NA	0.000322777	0.000508365
3	rs111734645	136779696	C,NA	T,NA	0.980119,NA	-0.0245197,NA	0.0141639,NA	1.07869,NA	0.000322678	0.000502322
3	rs9853404	136583786	T,NA	A,NA	0.971173,NA	0.0131763,NA	0.0118166,NA	0.577049,NA	0.00032215	0.000491361
3	rs61790396	135572314	G,NA	T,NA	0.791252,NA	0.00778394,NA	0.00486487,NA	0.960223,NA	0.000322013	0.000498997
3	rs1519261	135571851	G,NA	A,NA	0.791252,NA	0.00778394,NA	0.00486487,NA	0.960223,NA	0.000322013	0.000498997
3	rs1519258	135568291	C,NA	T,NA	0.791252,NA	0.00778394,NA	0.00486487,NA	0.960223,NA	0.000322013	0.000498997
3	rs117617505	136584324	NA,T	NA,G	NA,0.970238	NA,0.00873106	NA,0.0251555	NA,0.137553	0.000321993	0.000497886
3	rs141070002	136054386	G,NA	C,NA	0.986084,NA	0.0414306,NA	0.0168779,NA	1.85081,NA	0.000321466	0.000756231
3	rs11921046	135535582	C,NA	A,NA	0.787276,NA	0.00727197,NA	0.00483134,NA	0.8785,NA	0.000321295	0.00049727
3	rs143881580	136292825	NA,A	NA,C	NA,0.968254	NA,0.00706215	NA,0.0243817	NA,0.112335	0.000320939	0.0004963
3	rs150418843	136360497	NA,A	NA,G	NA,0.983135	NA,-0.0228025	NA,0.0331973	NA,0.307894	0.000320823	0.000496053
3	rs188232943	135824757	NA,A	NA,G	NA,0.94246	NA,0.0377889	NA,0.0183564	NA,1.40307	0.000320607	0.000493156
3	rs1278495	135826181	G,NA	C,NA	0.894632,NA	-0.00924296,NA	0.00643966,NA	0.820458,NA	0.000320514	0.000484676
3	rs117851777	136530900	NA,T	NA,C	NA,0.943452	NA,0.0425091	NA,0.018507	NA,1.66508	0.000320443	0.000493095
3	rs17365792	136497392	G,NA	C,NA	0.824056,NA	0.00655571,NA	0.00519247,NA	0.684547,NA	0.000319942	0.000503803
3	rs144321066	135963931	NA,T	NA,C	NA,0.945437	NA,0.0414473	NA,0.0188207	NA,1.55831	0.0003198	0.00049179
3	rs115498639	136108213	A,NA	G,NA	0.940358,NA	0.019521,NA	0.00834865,NA	1.71274,NA	0.000319383	0.000482372
3	rs200859245	135946862	NA,G	NA,A	NA,0.947421	NA,0.0415188	NA,0.0191524	NA,1.52038	0.000319317	0.00049102
3	rs150293112	136034721	NA,G	NA,C	NA,0.980159	NA,-0.0262465	NA,0.0306528	NA,0.406872	0.000319279	0.000493433
3	rs35058853	136050764	G,NA	A,NA	0.698807,NA	0.0103221,NA	0.00430962,NA	1.77953,NA	0.000319145	0.000506628
3	rs73224201	136158406	T,NA	C,NA	0.898608,NA	0.0192071,NA	0.00655017,NA	2.47308,NA	0.000319073	0.000486486
3	rs73226130	136211844	C,NA	T,NA	0.899602,NA	0.0193795,NA	0.00657888,NA	2.49187,NA	0.000318908	0.000486365
3	rs67794070	136236859	C,NA	G,NA	0.898608,NA	0.0192029,NA	0.00655017,NA	2.47217,NA	0.000318889	0.000486209
3	rs73231974	136659841	G,NA	A,NA	0.898608,NA	0.0190261,NA	0.00655017,NA	2.43459,NA	0.000318274	0.000486967
3	rs74736054	136441356	NA,C	NA,A	NA,0.952381	NA,0.00282654	NA,0.0200728	NA,0.051579	0.000318236	0.000492311
3	rs139109793	136651439	NA,G	NA,C	NA,0.979167	NA,-0.0282895	NA,0.0299292	NA,0.462747	0.000318147	0.000491657
3	rs12171317	136493661	G,NA	C,NA	0.831014,NA	0.00625145,NA	0.00527606,NA	0.626962,NA	0.000318118	0.000500543
3	rs66509730	136504258	C,NA	A,NA	0.823062,NA	0.00674,NA	0.00518099,NA	0.713792,NA	0.000317666	0.000499815
3	rs9833162	136035737	G,NA	A,NA	0.696819,NA	0.0103512,NA	0.00430159,NA	1.79286,NA	0.000317638	0.000504272
3	rs36177165	136508281	A,NA	G,NA	0.824056,NA	0.00660168,NA	0.00519247,NA	0.691248,NA	0.000317438	0.000499773
3	rs1872239	136503911	A,NA	G,NA	0.824056,NA	0.00660168,NA	0.00519247,NA	0.691248,NA	0.000317438	0.000499773
3	rs78454357	136394139	T,NA	C,NA	0.988072,NA	0.0061679,NA	0.0182119,NA	0.133799,NA	0.000317261	0.000484616
3	rs67888773	136293630	C,NA	G,NA	0.898608,NA	0.019161,NA	0.00655017,NA	2.46324,NA	0.000317089	0.000483515
3	rs117780761	136044451	NA,A	NA,G	NA,0.965278	NA,0.0281109	NA,0.0233493	NA,0.640893	0.000316786	0.000489156
3	rs11916990	135584843	C,NA	T,NA	0.790258,NA	0.0078174,NA	0.00485638,NA	0.968755,NA	0.000316684	0.000490869
3	rs10512975	135604118	T,T	C,C	0.5,0.863095	0.00689794,-0.00982981	0.0039543,0.0124355	1.09105,0.367282	0.000316606	0.000490819
3	rs6769893	135570030	C,NA	T,NA	0.791252,NA	0.00768972,NA	0.00486487,NA	0.943267,NA	0.000316513	0.000490451
3	rs143489942	136107630	NA,G	NA,A	NA,0.980159	NA,-0.0281541	NA,0.0306528	NA,0.445675	0.000316461	0.000489071
3	rs73231917	136572792	A,NA	C,NA	0.897614,NA	0.0188098,NA	0.0065219,NA	2.40611,NA	0.000316281	0.000483787
3	rs142329261	135676474	NA,A	NA,G	NA,0.983135	NA,-0.0220599	NA,0.0331973	NA,0.295536	0.000316265	0.000488901
3	rs146183379	136703516	C,NA	T,NA	0.985089,NA	-0.033929,NA	0.0163138,NA	1.42543,NA	0.00031615	0.000492654
3	rs35422852	136505915	T,NA	A,NA	0.823062,NA	0.00679098,NA	0.00518099,NA	0.721379,NA	0.000314929	0.000495417
3	rs9819856	136492149	C,NA	T,NA	0.824056,NA	0.00665276,NA	0.00519247,NA	0.698727,NA	0.000314706	0.000495377
3	rs35716521	136494670	A,NA	G,NA	0.824056,NA	0.00665276,NA	0.00519247,NA	0.698727,NA	0.000314706	0.000495377
3	rs13314357	136487559	G,NA	A,NA	0.824056,NA	0.00665276,NA	0.00519247,NA	0.698727,NA	0.000314706	0.000495377
3	rs73231937	136607198	G,NA	A,NA	0.898608,NA	0.0189378,NA	0.00655017,NA	2.41591,NA	0.00031452	0.0004813
3	rs111919234	136466400	C,NA	A,NA	0.899602,NA	0.0189867,NA	0.00657888,NA	2.40875,NA	0.000314051	0.000479158
3	rs7635010	135583407	G,NA	A,NA	0.790258,NA	0.00777036,NA	0.00485638,NA	0.960223,NA	0.000314009	0.00048671
3	rs60014495	136237590	G,NA	T,NA	0.898608,NA	0.0190726,NA	0.00655017,NA	2.44445,NA	0.000313366	0.000477938
3	rs139748314	136429342	T,NA	C,NA	0.986084,NA	0.0409408,NA	0.0168779,NA	1.81592,NA	0.000313334	0.000728484
3	rs186771258	136549013	NA,T	NA,C	NA,0.94246	NA,0.0415066	NA,0.0183564	NA,1.62434	0.000313009	0.000481855
3	rs9858457	136249577	C,NA	T,NA	0.698807,NA	0.010419,NA	0.00430962,NA	1.80624,NA	0.00031291	0.000496414
3	rs149004013	135881379	NA,A	NA,G	NA,0.947421	NA,-0.0167297	NA,0.0191524	NA,0.417495	0.000312611	0.000483241
3	rs183209265	136021532	NA,G	NA,A	NA,0.900794	NA,0.0286009	NA,0.0142995	NA,1.34212	0.000312527	0.000480901
3	rs116020151	136192943	C,NA	T,NA	0.986084,NA	-0.0290843,NA	0.0168779,NA	1.07135,NA	0.000312504	0.000482119
3	rs117846936	136139306	NA,A	NA,C	NA,0.974206	NA,-0.000510196	NA,0.0269663	NA,0.00660561	0.000311952	0.000482092
3	rs190513050	135891564	NA,G	NA,A	NA,0.991071	NA,0.0478098	NA,0.0454422	NA,0.533499	0.000311943	0.000481282
3	rs115371767	136847434	A,NA	G,NA	0.954274,NA	-0.0140335,NA	0.00946506,NA	0.859604,NA	0.000311638	0.000482419
3	rs142046040	136196814	NA,C	NA,T	NA,0.948413	NA,-0.0177288	NA,0.0193256	NA,0.444969	0.000311582	0.000481674
3	rs6776841	136042164	C,NA	T,NA	0.697813,NA	0.0103609,NA	0.00430558,NA	1.79286,NA	0.000311492	0.000494066
3	rs56382648	135569416	A,NA	G,NA	0.791252,NA	0.00760022,NA	0.00486487,NA	0.927291,NA	0.000311481	0.000482634
3	rs73228037	136293087	C,NA	A,NA	0.898608,NA	0.0190261,NA	0.00655017,NA	2.43459,NA	0.000311446	0.000475063
3	rs7618257	135581237	C,NA	T,NA	0.790258,NA	0.00772333,NA	0.00485638,NA	0.951727,NA	0.000311385	0.00048263
3	rs66637228	136351210	A,NA	G,NA	0.897614,NA	0.0191663,NA	0.0065219,NA	2.48211,NA	0.000311213	0.000475051
3	rs141602424	136541437	NA,A	NA,G	NA,0.943452	NA,0.0412568	NA,0.018507	NA,1.58843	0.000310874	0.00047869
3	rs192983157	136151829	NA,A	NA,T	NA,0.975198	NA,-0.000649914	NA,0.0274863	NA,0.00827089	0.000310848	0.000480369
3	rs61790404	135586558	G,NA	A,NA	0.789264,NA	0.00780385,NA	0.00484796,NA	0.968755,NA	0.000310833	0.000481868
3	rs12489178	136820234	T,T	A,A	0.800199,0.60119	-0.00260862,-0.00509475	0.00494472,0.00873	0.223439,0.252203	0.000310646	0.000473014
3	rs16843694	135817489	NA,T	NA,C	NA,0.882937	NA,-0.00754725	NA,0.0132962	NA,0.243904	0.000310601	0.00047986
3	rs142860288	136590860	NA,T	NA,G	NA,0.978175	NA,-0.0244333	NA,0.0292559	NA,0.394017	0.000310538	0.000479945
3	rs66739346	136366574	C,NA	T,NA	0.89662,NA	0.0190388,NA	0.00649407,NA	2.47225,NA	0.000310271	0.000473174
3	rs7646563	136364485	A,NA	C,NA	0.89662,NA	0.0190388,NA	0.00649407,NA	2.47225,NA	0.000310271	0.000473174
3	rs35210994	136496136	C,NA	A,NA	0.824056,NA	0.00675493,NA	0.00519247,NA	0.713792,NA	0.000309401	0.000486837
3	rs192916073	135603723	NA,C	NA,T	NA,0.988095	NA,0.000938017	NA,0.0394133	NA,0.00832544	0.000309242	0.000478696
3	rs13099318	135569317	C,C	T,T	0.730616,0.860119	0.00387627,-0.0130453	0.00445666,0.0123238	0.415188,0.537894	0.000308973	0.00048177
3	rs73863035	135585433	G,NA	C,NA	0.791252,NA	0.00755313,NA	0.00486487,NA	0.918934,NA	0.000308907	0.000478634
3	rs73863034	135585432	C,NA	T,NA	0.791252,NA	0.00755313,NA	0.00486487,NA	0.918934,NA	0.000308907	0.000478634
3	rs112278391	136026484	NA,A	NA,G	NA,0.947421	NA,0.0406815	NA,0.0191524	NA,1.47285	0.000308679	0.000475093
3	rs183112524	135748329	NA,C	NA,G	NA,0.982143	NA,0.00511998	NA,0.0322783	NA,0.0585044	0.000308616	0.000477781
3	rs147361405	136541232	NA,T	NA,C	NA,0.979167	NA,-0.0238292	NA,0.0299292	NA,0.370666	0.000308313	0.000476508
3	rs66973954	136214357	T,NA	A,NA	0.898608,NA	0.0189438,NA	0.00655017,NA	2.41717,NA	0.000308113	0.000470071
3	rs67281610	136259946	A,NA	G,NA	0.898608,NA	0.0189438,NA	0.00655017,NA	2.41717,NA	0.000308113	0.000470071
3	rs67305360	136214191	C,NA	T,NA	0.898608,NA	0.0189438,NA	0.00655017,NA	2.41717,NA	0.000308113	0.000470071
3	rs148700597	136193445	NA,C	NA,T	NA,0.956349	NA,0.0418416	NA,0.0209218	NA,1.34189	0.000307966	0.000474397
3	rs146577064	135984135	NA,C	NA,T	NA,0.934524	NA,0.00999636	NA,0.0172809	NA,0.249529	0.000307822	0.00047565
3	rs143645462	135989695	NA,G	NA,A	NA,0.96627	NA,0.0298327	NA,0.023678	NA,0.682579	0.000307667	0.000475208
3	rs111723216	136023668	NA,G	NA,T	NA,0.900794	NA,0.0280106	NA,0.0142995	NA,1.2999	0.000307309	0.000473092
3	rs76411022	136629269	NA,T	NA,C	NA,0.953373	NA,-0.0154873	NA,0.0202746	NA,0.351697	0.000307046	0.000474575
3	rs36109616	136492403	A,NA	G,NA	0.823062,NA	0.00694396,NA	0.00518099,NA	0.744353,NA	0.000307032	0.000482725
3	rs35198484	136492637	A,NA	G,NA	0.823062,NA	0.00694396,NA	0.00518099,NA	0.744353,NA	0.000307032	0.000482725
3	rs9289514	136493203	T,NA	C,NA	0.823062,NA	0.00694396,NA	0.00518099,NA	0.744353,NA	0.000307032	0.000482725
3	rs146844070	135862707	NA,C	NA,T	NA,0.981151	NA,0.0492384	NA,0.0314332	NA,0.930909	0.00030701	0.000475225
3	rs9819496	136139878	A,NA	G,NA	0.698807,NA	0.0105158,NA	0.00430962,NA	1.83315,NA	0.000306947	0.000486646
3	rs149312608	136080202	NA,T	NA,G	NA,0.982143	NA,-0.00175799	NA,0.0322783	NA,0.0192852	0.000306814	0.000474608
3	rs186781511	135808455	C,NA	T,NA	0.986084,NA	-0.0347484,NA	0.0168779,NA	1.40327,NA	0.000306605	0.000477871
3	rs140446637	136621924	NA,G	NA,C	NA,0.980159	NA,-0.0225642	NA,0.0306528	NA,0.335682	0.000306512	0.000474091
3	rs78431341	135791563	NA,G	NA,A	NA,0.85119	NA,-0.00692677	NA,0.0120109	NA,0.248616	0.000306493	0.000473499
3	rs59998701	135578310	A,NA	G,NA	0.790258,NA	0.00762928,NA	0.00485638,NA	0.934842,NA	0.000306287	0.000474705
3	rs17365351	136340339	T,NA	G,NA	0.898608,NA	0.0188976,NA	0.00655017,NA	2.40743,NA	0.000306279	0.000467326
3	rs6773495	136240403	A,NA	G,NA	0.898608,NA	0.0188976,NA	0.00655017,NA	2.40743,NA	0.000306279	0.000467326
3	rs111247900	135907212	A,NA	G,NA	0.929423,NA	0.0196084,NA	0.00771974,NA	1.95529,NA	0.00030626	0.000470476
3	rs141989266	136822176	NA,T	NA,C	NA,0.984127	NA,0.0144397	NA,0.0342017	NA,0.17206	0.000306113	0.000473005
3	rs67663578	136223354	C,NA	T,NA	0.898608,NA	0.0188913,NA	0.00655017,NA	2.40611,NA	0.000306032	0.000466956
3	rs28489326	136634546	C,NA	T,NA	0.874751,NA	0.00487707,NA	0.00597324,NA	0.382767,NA	0.000305943	0.000478464
3	rs112604694	136023843	NA,G	NA,A	NA,0.900794	NA,0.0278324	NA,0.0142995	NA,1.28728	0.000305849	0.000470911
3	rs4678291	136851805	NA,A	NA,G	NA,0.978175	NA,0.00372009	NA,0.0292559	NA,0.0463291	0.000305816	0.000472848
3	rs183704304	136548212	T,NA	C,NA	0.974155,NA	0.0175451,NA	0.0124606,NA	0.798287,NA	0.000305693	0.000467347
3	rs77750516	136566306	NA,A	NA,G	NA,0.956349	NA,-0.0162191	NA,0.0209218	NA,0.358323	0.000305411	0.000472339
3	rs182785254	136332132	A,NA	G,NA	0.986084,NA	-0.00792834,NA	0.0168779,NA	0.194815,NA	0.000305269	0.000477572
3	rs76302509	135868869	NA,A	NA,G	NA,0.956349	NA,-0.0136413	NA,0.0209218	NA,0.288705	0.000305246	0.000471452
3	rs117043101	136325648	NA,C	NA,T	NA,0.958333	NA,0.0319674	NA,0.0213919	NA,0.86941	0.000304817	0.000470762
3	rs16843829	135975496	NA,C	NA,T	NA,0.839286	NA,-0.0180857	NA,0.0116392	NA,0.920041	0.000304705	0.000471601
3	rs67621498	136236404	T,NA	C,NA	0.898608,NA	0.018856,NA	0.00655017,NA	2.39869,NA	0.000304652	0.000464889
3	rs66902780	136284421	A,NA	G,NA	0.898608,NA	0.018856,NA	0.00655017,NA	2.39869,NA	0.000304652	0.000464889
3	rs77362515	135843006	C,NA	T,NA	0.927435,NA	0.0192273,NA	0.00762141,NA	1.93396,NA	0.000304512	0.00046744
3	rs74656356	135842111	G,NA	A,NA	0.927435,NA	0.0192273,NA	0.00762141,NA	1.93396,NA	0.000304512	0.00046744
3	rs6781817	135842507	C,NA	T,NA	0.927435,NA	0.0192273,NA	0.00762141,NA	1.93396,NA	0.000304512	0.00046744
3	rs117968333	136787727	NA,T	NA,C	NA,0.960318	NA,-0.0209944	NA,0.0218976	NA,0.471491	0.0003044	0.000470602
3	rs111474141	135978625	NA,T	NA,C	NA,0.939484	NA,0.0324166	NA,0.0179277	NA,1.15133	0.000304383	0.000468829
3	rs6766450	136173165	A,NA	G,NA	0.698807,NA	0.0105594,NA	0.00430962,NA	1.84533,NA	0.000304349	0.00048239
3	rs76724796	135565453	NA,C	NA,T	NA,0.968254	NA,-0.0205314	NA,0.0243817	NA,0.398221	0.000304335	0.000470198
3	rs115631449	135540654	G,NA	A,NA	0.985089,NA	0.00879831,NA	0.0163138,NA	0.229392,NA	0.000304304	0.000467157
3	rs76670624	135820662	NA,A	NA,G	NA,0.950397	NA,-0.0142472	NA,0.0196877	NA,0.328572	0.000304265	0.000470315
3	rs28370972	136636685	C,NA	T,NA	0.880716,NA	0.00442135,NA	0.00610001,NA	0.329227,NA	0.000304199	0.000475587
3	rs149111795	136499190	NA,C	NA,T	NA,0.979167	NA,-0.00440627	NA,0.0299292	NA,0.0540608	0.000303956	0.000470215
3	rs138223561	136204462	NA,T	NA,C	NA,0.982143	NA,0.0489769	NA,0.0322783	NA,0.888797	0.000303715	0.000470181
3	rs149048170	136540313	NA,C	NA,A	NA,0.943452	NA,0.0401262	NA,0.018507	NA,1.52077	0.000303623	0.000467809
3	rs112543296	136023997	NA,T	NA,C	NA,0.900794	NA,0.027536	NA,0.0142995	NA,1.26643	0.000303536	0.00046746
3	rs142525553	136205580	NA,G	NA,T	NA,0.977182	NA,-0.0225849	NA,0.0286274	NA,0.366375	0.000303505	0.000469106
3	rs139390971	135676774	NA,T	NA,C	NA,0.935516	NA,-0.0101751	NA,0.0174041	NA,0.252751	0.000303142	0.000468251
3	rs6791082	135591867	C,NA	T,NA	0.789264,NA	0.00738611,NA	0.00484796,NA	0.894077,NA	0.000303117	0.000469775
3	rs74511498	136040799	NA,G	NA,A	NA,0.956349	NA,-0.0198776	NA,0.0209218	NA,0.465889	0.000303112	0.000468022
3	rs7646723	136364511	A,NA	G,NA	0.89662,NA	0.0188578,NA	0.00649407,NA	2.43343,NA	0.000303056	0.000462377
3	rs12636974	136819602	A,A	G,G	0.799205,0.602183	-0.00278218,-0.0049	0.00493553,0.00873368	0.241879,0.240509	0.000303032	0.000461709
3	rs112066868	136028054	T,NA	C,NA	0.898608,NA	0.0188098,NA	0.00655017,NA	2.38899,NA	0.000302867	0.000462217
3	rs56218376	136189173	A,NA	G,NA	0.898608,NA	0.0188098,NA	0.00655017,NA	2.38899,NA	0.000302867	0.000462217
3	rs149624441	136303271	T,NA	C,NA	0.99503,NA	9.90058e-05,NA	0.0281148,NA	0.00122197,NA	0.000302784	0.000465798
3	rs6439689	136855990	C,C	A,A	0.507952,0.739087	-0.00468958,0.00419548	0.0039548,0.00973436	0.627633,0.176219	0.000302668	0.000454374
3	rs149424439	136884378	NA,G	NA,C	NA,0.987103	NA,-0.0118269	NA,0.0378862	NA,0.122104	0.000302637	0.000467967
3	rs145287767	136172957	NA,C	NA,G	NA,0.965278	NA,0.0296206	NA,0.0233493	NA,0.689119	0.000302167	0.000466817
3	rs186879317	135547745	NA,T	NA,A	NA,0.986111	NA,0.0307005	NA,0.0365264	NA,0.397259	0.00030209	0.000467409
3	rs140995763	135650259	NA,A	NA,C	NA,0.980159	NA,0.00898653	NA,0.0306528	NA,0.113853	0.000302078	0.000467565
3	rs114127884	135804289	NA,A	NA,G	NA,0.977182	NA,-0.0184111	NA,0.0286274	NA,0.283879	0.000301988	0.000466787
3	rs138676651	136025056	NA,C	NA,G	NA,0.900794	NA,0.0273197	NA,0.0142995	NA,1.25132	0.000301939	0.000465078
3	rs185953527	135783103	NA,T	NA,C	NA,0.963294	NA,-0.00186481	NA,0.0227328	NA,0.0293642	0.000301767	0.000467009
3	rs13081671	135876549	T,T	C,C	0.777336,0.941468	0.00470235,0.0504976	0.00475237,0.0182098	0.491564,2.25551	0.000301663	0.000467417
3	rs6765327	135582858	T,NA	G,NA	0.790258,NA	0.00753995,NA	0.00485638,NA	0.918934,NA	0.000301625	0.000467457
3	rs34165586	136172419	T,NA	C,NA	0.698807,NA	0.0106078,NA	0.00430962,NA	1.85891,NA	0.000301524	0.00047776
3	rs9809184	136159076	C,NA	T,NA	0.698807,NA	0.0106078,NA	0.00430962,NA	1.85891,NA	0.000301524	0.00047776
3	rs61790398	135577451	C,NA	T,NA	0.791252,NA	0.00741187,NA	0.00486487,NA	0.894077,NA	0.000301477	0.000467091
3	rs17195888	135580877	C,NA	A,NA	0.791252,NA	0.00741187,NA	0.00486487,NA	0.894077,NA	0.000301477	0.000467091
3	rs184443266	135536542	NA,A	NA,T	NA,0.986111	NA,0.0304114	NA,0.0365264	NA,0.392462	0.00030128	0.000466149
3	rs61790394	135563483	C,NA	T,NA	0.791252,NA	0.00706688,NA	0.00486487,NA	0.834682,NA	0.000301256	0.000466375
3	rs188650245	135710843	A,NA	G,NA	0.988072,NA	0.0236175,NA	0.0182119,NA	0.71065,NA	0.000301159	0.000460152
3	rs117987890	136306429	NA,A	NA,C	NA,0.946429	NA,-0.0135011	NA,0.0189842	NA,0.321502	0.000301075	0.000465331
3	rs66470158	136317647	A,NA	T,NA	0.898608,NA	0.0187611,NA	0.00655017,NA	2.37879,NA	0.000301013	0.000459442
3	rs150957598	135935914	NA,T	NA,C	NA,0.983135	NA,0.0517309	NA,0.0331973	NA,0.923851	0.000300794	0.00046504
3	rs191427542	136515932	NA,G	NA,A	NA,0.979167	NA,0.0462486	NA,0.0299292	NA,0.912637	0.000300779	0.000465529
3	rs140518177	136531249	T,NA	C,NA	0.975149,NA	0.0169346,NA	0.0127009,NA	0.738929,NA	0.000300706	0.00045996
3	rs35375192	136175525	G,NA	A,NA	0.701789,NA	0.0104487,NA	0.0043219,NA	1.80624,NA	0.000300435	0.000475797
3	rs191390452	135657472	NA,G	NA,A	NA,0.980159	NA,0.00949815	NA,0.0306528	NA,0.121096	0.000300394	0.000464936
3	rs75952291	136021080	NA,A	NA,G	NA,0.901786	NA,0.0271494	NA,0.0143636	NA,1.23108	0.00030028	0.0004626
3	rs75637443	136251910	NA,G	NA,C	NA,0.949405	NA,-0.0136905	NA,0.019504	NA,0.316306	0.000299991	0.000463685
3	rs4263235	136559371	NA,T	NA,C	NA,0.912698	NA,-0.00211064	NA,0.0151436	NA,0.0510232	0.000299943	0.00046376
3	rs67902591	136263096	T,NA	C,NA	0.89662,NA	0.0187756,NA	0.00649407,NA	2.41591,NA	0.000299911	0.000457672
3	rs145124500	135797319	NA,T	NA,G	NA,0.979167	NA,0.0122958	NA,0.0299292	NA,0.166727	0.000299739	0.000463326
3	rs117913266	136346012	NA,C	NA,T	NA,0.953373	NA,0.039985	NA,0.0202746	NA,1.31345	0.000299682	0.000461924
3	rs59747718	135875379	A,NA	T,NA	0.927435,NA	0.0194237,NA	0.00762141,NA	1.96591,NA	0.000299647	0.000460217
3	rs111822807	136117226	T,NA	C,NA	0.898608,NA	0.0187221,NA	0.00655017,NA	2.37062,NA	0.000299546	0.000457245
3	rs150415859	136048175	G,NA	C,NA	0.989066,NA	0.0293835,NA	0.0190121,NA	0.912854,NA	0.000299525	0.000464988
3	rs78825102	135585457	NA,A	NA,G	NA,0.977182	NA,-0.00568817	NA,0.0286274	NA,0.0744302	0.000299096	0.000462475
3	rs61790400	135581548	T,NA	C,NA	0.791252,NA	0.00736479,NA	0.00486487,NA	0.885863,NA	0.000299095	0.000463391
3	rs78473846	135806933	A,NA	T,NA	0.930418,NA	0.019275,NA	0.00777053,NA	1.8821,NA	0.000299041	0.000459624
3	rs143256543	136400343	T,NA	A,NA	0.982107,NA	0.0279793,NA	0.014915,NA	1.21705,NA	0.000298786	0.000476151
3	rs183026362	136111572	NA,A	NA,C	NA,0.982143	NA,0.0497244	NA,0.0322783	NA,0.908541	0.000298762	0.000462352
3	rs60545022	135586123	G,NA	T,NA	0.789264,NA	0.00757381,NA	0.00484796,NA	0.927291,NA	0.000298736	0.000463052
3	rs73230015	136362223	A,NA	G,NA	0.946322,NA	0.0194318,NA	0.00877248,NA	1.57261,NA	0.000298526	0.00045312
3	rs12695644	135844938	T,T	C,C	0.777336,0.941468	0.00494725,0.051631	0.00475237,0.0182098	0.525969,2.33936	0.000298414	0.000461865
3	rs75607396	136262564	NA,T	NA,C	NA,0.94246	NA,-0.00870214	NA,0.0183564	NA,0.196916	0.000298041	0.000460296
3	rs79693236	136349379	NA,G	NA,A	NA,0.952381	NA,0.0395486	NA,0.0200728	NA,1.3115	0.000297987	0.000459377
3	rs149083637	136063596	T,NA	C,NA	0.985089,NA	0.00279277,NA	0.0163138,NA	0.063449,NA	0.000297953	0.000454935
3	rs76900841	136351413	NA,T	NA,C	NA,0.957341	NA,0.0405966	NA,0.0211527	NA,1.25998	0.000297934	0.000459279
3	rs111790018	136186919	A,NA	T,NA	0.898608,NA	0.0186759,NA	0.00655017,NA	2.36098,NA	0.000297834	0.000454683
3	rs141865805	136242816	NA,A	NA,G	NA,0.941468	NA,-0.00894095	NA,0.0182098	NA,0.205213	0.000297805	0.000459944
3	rs118063143	136271887	NA,T	NA,G	NA,0.967262	NA,0.00331888	NA,0.0240217	NA,0.050555	0.000297746	0.000460415
3	rs60270684	136176946	C,NA	T,NA	0.897614,NA	0.0187681,NA	0.0065219,NA	2.39731,NA	0.000297671	0.00045438
3	rs192337262	136166661	NA,A	NA,G	NA,0.956349	NA,-0.0180256	NA,0.0209218	NA,0.410136	0.000297393	0.000459755
3	rs116090319	135809730	A,NA	G,NA	0.980119,NA	0.0243621,NA	0.0141639,NA	1.06839,NA	0.000297228	0.000468446
3	rs61790401	135585216	G,NA	T,NA	0.791252,NA	0.00732243,NA	0.00486487,NA	0.8785,NA	0.000296992	0.000460122
3	rs61790403	135586165	G,NA	C,NA	0.791252,NA	0.00732243,NA	0.00486487,NA	0.8785,NA	0.000296992	0.000460122
3	rs148129947	136431084	NA,G	NA,T	NA,0.980159	NA,0.00332097	NA,0.0306528	NA,0.0391846	0.000296735	0.000458833
3	rs6773604	136169737	T,NA	C,NA	0.89662,NA	0.018688,NA	0.00649407,NA	2.39731,NA	0.000296647	0.000452789
3	rs6771887	135798396	A,NA	G,NA	0.927435,NA	0.017983,NA	0.00762141,NA	1.7376,NA	0.000296438	0.000455305
3	rs13067714	136030446	C,NA	T,NA	0.898608,NA	0.0186344,NA	0.00655017,NA	2.35233,NA	0.000296315	0.000452407
3	rs67677899	136032095	A,NA	G,NA	0.898608,NA	0.0186344,NA	0.00655017,NA	2.35233,NA	0.000296315	0.000452407
3	rs190392714	136115706	A,NA	G,NA	0.988072,NA	-0.033788,NA	0.0182119,NA	1.19683,NA	0.00029617	0.000460683
3	rs139153572	136468362	NA,C	NA,G	NA,0.969246	NA,0.00270052	NA,0.0247591	NA,0.0394599	0.000296055	0.000457818
3	rs79821947	136738960	NA,C	NA,G	NA,0.986111	NA,0.00142191	NA,0.0365264	NA,0.0136997	0.000295986	0.000457496
3	rs6777338	136824112	G,G	A,A	0.798211,0.59623	-0.00322636,-0.00537166	0.00492643,0.00871223	0.290283,0.269605	0.00029595	0.000451268
3	rs143395594	135884157	NA,C	NA,T	NA,0.968254	NA,0.00315995	NA,0.0243817	NA,0.0472656	0.000295753	0.000457292
3	rs35352346	135881488	A,A	G,G	0.777336,0.941468	0.00470235,0.0501684	0.00475237,0.0182098	0.491564,2.23146	0.000295751	0.000458347
3	rs141164406	135849875	T,NA	G,NA	0.930418,NA	0.0195341,NA	0.00777053,NA	1.92294,NA	0.000295718	0.00045463
3	rs77846786	136597690	NA,C	NA,A	NA,0.954365	NA,-0.00400222	NA,0.0204832	NA,0.0730985	0.000295606	0.000457065
3	rs146562057	136587192	T,NA	C,NA	0.984095,NA	-0.00616365,NA	0.0158037,NA	0.157062,NA	0.00029538	0.000462065
3	rs143566032	135919375	NA,G	NA,T	NA,0.969246	NA,0.00227157	NA,0.0247591	NA,0.0329675	0.00029513	0.000456377
3	rs16844056	136335157	C,NA	G,NA	0.89662,NA	0.0186419,NA	0.00649407,NA	2.38755,NA	0.000294965	0.000450273
3	rs138968983	136295599	T,NA	C,NA	0.988072,NA	-0.00103811,NA	0.0182119,NA	0.0202042,NA	0.000294964	0.000454398
3	rs189224550	136581890	NA,T	NA,C	NA,0.985119	NA,-0.0176668	NA,0.0353055	NA,0.209859	0.000294937	0.000455943
3	rs117470996	136249682	NA,A	NA,G	NA,0.949405	NA,-0.0125588	NA,0.019504	NA,0.284304	0.000294896	0.000455839
3	rs184025418	136504729	NA,A	NA,G	NA,0.983135	NA,0.00599242	NA,0.0331973	NA,0.0671446	0.000294851	0.000455845
3	rs55763637	136314317	T,NA	C,NA	0.89662,NA	0.0186351,NA	0.00649407,NA	2.3861,NA	0.000294717	0.000449902
3	rs6769033	135584088	A,NA	G,NA	0.791252,NA	0.00727536,NA	0.00486487,NA	0.870353,NA	0.000294697	0.000456558
3	rs80071199	136162056	T,NA	C,NA	0.957256,NA	-0.00419886,NA	0.00977441,NA	0.175547,NA	0.000294631	0.000448847
3	rs1914905	135595793	A,NA	G,NA	0.790258,NA	0.00739893,NA	0.00485638,NA	0.894077,NA	0.000294608	0.000456547
3	rs142196094	135965732	A,NA	G,NA	0.978131,NA	0.017945,NA	0.0135185,NA	0.734324,NA	0.000294502	0.000450255
3	rs687339	135932359	T,T	C,C	0.229622,0.14881	-0.0223199,-0.0316185	0.0047009,0.0120109	5.68733,2.0718	0.000294448	0.000541554
3	rs75262249	135822011	G,NA	A,NA	0.928429,NA	0.0191546,NA	0.00767004,NA	1.90263,NA	0.000294393	0.000452234
3	rs141050816	135618953	C,NA	T,NA	0.989066,NA	-0.00479096,NA	0.0190121,NA	0.0963434,NA	0.000294302	0.000456356
3	rs149452067	136612918	NA,T	NA,G	NA,0.981151	NA,-0.00201671	NA,0.0314332	NA,0.0228052	0.000294277	0.000454989
3	rs141937174	136152095	NA,A	NA,C	NA,0.960318	NA,-0.0165367	NA,0.0218976	NA,0.346654	0.00029414	0.000454897
3	rs6804194	136160732	C,NA	T,NA	0.698807,NA	0.0107483,NA	0.00430962,NA	1.89858,NA	0.000293682	0.000464907
3	rs141649812	135722253	NA,T	NA,C	NA,0.990079	NA,0.0168952	NA,0.0431319	NA,0.157845	0.000293475	0.000453673
3	rs117701766	136412445	NA,T	NA,G	NA,0.981151	NA,0.047368	NA,0.0314332	NA,0.880001	0.000293377	0.00045392
3	rs145698008	135988664	NA,T	NA,C	NA,0.968254	NA,-0.0165248	NA,0.0243817	NA,0.302834	0.000293278	0.000453322
3	rs3931416	136260576	C,NA	T,NA	0.89165,NA	0.0183792,NA	0.00636104,NA	2.41336,NA	0.000293188	0.000447507
3	rs138628138	136126695	A,NA	G,NA	0.970179,NA	0.000872709,NA	0.0116239,NA	0.0268019,NA	0.000293121	0.000455057
3	rs148674227	135809923	NA,G	NA,A	NA,0.967262	NA,-0.000668547	NA,0.0240217	NA,0.0097513	0.000293115	0.000453177
3	rs79966407	135855642	T,NA	G,NA	0.930418,NA	0.0194469,NA	0.00777053,NA	1.90914,NA	0.000293089	0.000450625
3	rs113915265	135927206	A,NA	C,NA	0.897614,NA	-0.00942992,NA	0.0065219,NA	0.829124,NA	0.00029304	0.000444414
3	rs112402636	136143829	A,NA	G,NA	0.898608,NA	0.0185421,NA	0.00655017,NA	2.33315,NA	0.000293006	0.000447456
3	rs117976968	136457882	NA,C	NA,A	NA,0.959325	NA,0.033745	NA,0.0216401	NA,0.924792	0.000292594	0.000452085
3	rs200716776	135894180	NA,T	NA,C	NA,0.978175	NA,-0.00255164	NA,0.0292559	NA,0.0312844	0.000292571	0.000452463
3	rs141086369	135556156	NA,C	NA,A	NA,0.940476	NA,-0.00601179	NA,0.0180669	NA,0.131166	0.000292477	0.000452309
3	rs61790453	135593480	T,NA	C,NA	0.790258,NA	0.00735194,NA	0.00485638,NA	0.885863,NA	0.00029236	0.000453051
3	rs146899942	135730824	NA,T	NA,C	NA,0.97123	NA,0.0123624	NA,0.0255725	NA,0.201491	0.000292304	0.000452184
3	rs75702359	136333398	T,NA	C,NA	0.970179,NA	0.00091759,NA	0.0116239,NA	0.0282231,NA	0.00029223	0.000453666
3	rs79470404	136509875	A,NA	T,NA	0.974155,NA	0.0168867,NA	0.0124606,NA	0.75609,NA	0.000292192	0.000446812
3	rs6775793	135811285	C,NA	T,NA	0.105368,NA	0.00970004,NA	0.00643966,NA	0.879456,NA	0.000291894	0.000442593
3	rs7634492	135824130	A,NA	G,NA	0.929423,NA	0.0193197,NA	0.00771974,NA	1.90914,NA	0.000291892	0.000448639
3	rs61790452	135591711	G,NA	A,NA	0.789264,NA	0.00743303,NA	0.00484796,NA	0.902327,NA	0.000291883	0.000452392
3	rs192809933	136861803	NA,G	NA,A	NA,0.978175	NA,-0.000564222	NA,0.0292559	NA,0.00673436	0.000291753	0.000451015
3	rs141501697	136878955	NA,A	NA,G	NA,0.987103	NA,-0.00683548	NA,0.0378862	NA,0.0671095	0.000291505	0.000450758
3	rs9834631	136296599	T,NA	A,NA	0.697813,NA	0.0107866,NA	0.00430558,NA	1.91236,NA	0.000291321	0.000460856
3	rs75269643	136225127	A,NA	G,NA	0.986084,NA	0.0394456,NA	0.0168779,NA	1.71146,NA	0.000291237	0.00065365
3	rs149412036	136672055	NA,G	NA,C	NA,0.968254	NA,0.03246	NA,0.0243817	NA,0.737354	0.000291158	0.000450243
3	rs75188364	135728748	T,NA	A,NA	0.994036,NA	-0.00373954,NA	0.0256781,NA	0.0534436,NA	0.000291137	0.000450875
3	rs34379561	136183216	C,NA	G,NA	0.698807,NA	0.0107967,NA	0.00430962,NA	1.91236,NA	0.000291095	0.000460665
3	rs6439642	136192807	A,NA	T,NA	0.698807,NA	0.0107967,NA	0.00430962,NA	1.91236,NA	0.000291095	0.000460665
3	rs9866535	136184355	A,NA	G,NA	0.698807,NA	0.0107967,NA	0.00430962,NA	1.91236,NA	0.000291095	0.000460665
3	rs56251259	136145108	C,NA	T,NA	0.698807,NA	0.0107967,NA	0.00430962,NA	1.91236,NA	0.000291095	0.000460665
3	rs80001060	135713972	NA,C	NA,T	NA,0.945437	NA,-0.00455139	NA,0.0188207	NA,0.0920984	0.000290939	0.00044984
3	rs3872588	135926656	G,NA	A,NA	0.927435,NA	0.0191416,NA	0.00762141,NA	1.9201,NA	0.000290917	0.000446944
3	rs75199015	135768732	NA,C	NA,A	NA,0.948413	NA,0.00183823	NA,0.0193256	NA,0.0342244	0.000290625	0.000449367
3	rs77560664	135772308	NA,T	NA,C	NA,0.984127	NA,-0.00782238	NA,0.0342017	NA,0.0866673	0.000290377	0.000448991
3	rs57681357	136305529	G,NA	C,NA	0.89662,NA	0.0185083,NA	0.00649407,NA	2.35937,NA	0.000290222	0.000443179
3	rs141658224	136059205	NA,T	NA,C	NA,0.974206	NA,-0.00674173	NA,0.0269663	NA,0.0955102	0.000290174	0.000448555
3	rs140935605	136834641	NA,A	NA,G	NA,0.951389	NA,-0.00708041	NA,0.0198773	NA,0.141652	0.000290168	0.000448707
3	rs13072690	135769410	G,G	A,A	0.436382,0.77381	0.0202953,0.0171661	0.0039867,0.0102176	6.44777,1.03176	0.000290103	0.000484945
3	rs149815534	136329703	NA,G	NA,C	NA,0.969246	NA,-0.00118904	NA,0.0247591	NA,0.0169617	0.000290055	0.000448519
3	rs78568074	136600309	NA,T	NA,C	NA,0.972222	NA,-0.01865	NA,0.0260119	NA,0.324785	0.000289964	0.000448199
3	rs12637237	136645827	NA,G	NA,T	NA,0.839286	NA,-0.0116034	NA,0.0116392	NA,0.49648	0.000289877	0.000447981
3	rs144529999	136639449	NA,A	NA,C	NA,0.974206	NA,-0.00798571	NA,0.0269663	NA,0.115134	0.000289779	0.000448059
3	rs144362159	136581698	NA,A	NA,T	NA,0.970238	NA,-0.00503209	NA,0.0251555	NA,0.0749717	0.000289733	0.000447989
3	rs5026242	136110468	T,NA	C,NA	0.705765,NA	0.0107282,NA	0.00433873,NA	1.87254,NA	0.00028952	0.000457891
3	rs112490075	135873966	A,NA	G,NA	0.929423,NA	0.01906,NA	0.00771974,NA	1.86808,NA	0.000289176	0.000444473
3	rs192588841	136762529	NA,G	NA,A	NA,0.941468	NA,-0.0091334	NA,0.0182098	NA,0.210438	0.000289162	0.000447128
3	rs143551712	136024730	NA,C	NA,A	NA,0.91369	NA,0.0254219	NA,0.0152221	NA,1.0227	0.000289148	0.000446251
3	rs79750596	136649610	NA,T	NA,C	NA,0.94246	NA,0.0367542	NA,0.0183564	NA,1.34431	0.000289098	0.000446216
3	rs117129740	136611156	NA,G	NA,A	NA,0.968254	NA,0.0315842	NA,0.0243817	NA,0.709563	0.000289077	0.000447019
3	rs78205067	136402584	NA,G	NA,A	NA,0.963294	NA,-0.00482523	NA,0.0227328	NA,0.0799259	0.000288629	0.000446268
3	rs17197259	135711661	C,NA	A,NA	0.931412,NA	0.0155423,NA	0.00782246,NA	1.3285,NA	0.000288594	0.000443167
3	rs34962604	136229990	C,NA	T,NA	0.698807,NA	0.0108452,NA	0.00430962,NA	1.92619,NA	0.000288566	0.000456519
3	rs16843991	136196028	C,NA	T,NA	0.698807,NA	0.0108452,NA	0.00430962,NA	1.92619,NA	0.000288566	0.000456519
3	rs66494666	136179075	G,NA	A,NA	0.898608,NA	0.0184129,NA	0.00655017,NA	2.30645,NA	0.000288532	0.00044076
3	rs67692166	135970704	A,NA	C,NA	0.898608,NA	0.0184129,NA	0.00655017,NA	2.30645,NA	0.000288532	0.00044076
3	rs80259462	135768961	NA,G	NA,A	NA,0.947421	NA,0.00068145	NA,0.0191524	NA,0.0125049	0.000288471	0.000446036
3	rs60288484	135916678	T,NA	A,NA	0.927435,NA	0.0190547,NA	0.00762141,NA	1.90609,NA	0.000288356	0.000443051
3	rs116992639	135663850	NA,T	NA,C	NA,0.895833	NA,-0.00997595	NA,0.0139934	NA,0.322478	0.000288318	0.000445612
3	rs116830325	135554049	T,NA	C,NA	0.991054,NA	0.0153274,NA	0.0209976,NA	0.33216,NA	0.000288245	0.000444133
3	rs143711019	136039951	NA,A	NA,G	NA,0.977182	NA,-0.000843603	NA,0.0286274	NA,0.0103318	0.000288223	0.000445696
3	rs61136993	135598063	G,NA	A,NA	0.790258,NA	0.00726266,NA	0.00485638,NA	0.870353,NA	0.000288208	0.000446596
3	rs77873185	135980478	NA,T	NA,C	NA,0.987103	NA,-0.00675589	NA,0.0378862	NA,0.0662743	0.000288193	0.000445672
3	rs117293820	135784799	NA,T	NA,A	NA,0.940476	NA,-0.0129698	NA,0.0180669	NA,0.325291	0.000288048	0.000445388
3	rs187098947	136599079	NA,G	NA,A	NA,0.941468	NA,0.0356847	NA,0.0182098	NA,1.3007	0.000287909	0.000444493
3	rs76863118	135794076	NA,T	NA,G	NA,0.959325	NA,-0.01278	NA,0.0216401	NA,0.255857	0.000287887	0.000445061
3	rs35599480	136798986	T,NA	G,NA	0.900596,NA	0.00446482,NA	0.00660805,NA	0.301679,NA	0.000287539	0.000448634
3	rs148686789	135533160	NA,T	NA,C	NA,0.96627	NA,-0.0142139	NA,0.023678	NA,0.260978	0.000287534	0.000444448
3	rs35644083	136222468	C,NA	T,NA	0.697813,NA	0.0109754,NA	0.00430558,NA	1.96659,NA	0.000287533	0.000454621
3	rs73230040	136405983	C,NA	T,NA	0.934394,NA	0.0184369,NA	0.00798549,NA	1.67873,NA	0.000287422	0.000435543
3	rs78676139	136616962	NA,T	NA,G	NA,0.964286	NA,-0.0127935	NA,0.0230345	NA,0.237608	0.000287347	0.000444328
3	rs144965487	136492191	NA,A	NA,T	NA,0.965278	NA,0.0427418	NA,0.0233493	NA,1.17283	0.00028731	0.000444425
3	rs6775261	135769397	T,T	C,C	0.437376,0.77381	0.0202002,0.0172651	0.00398568,0.0102176	6.39616,1.04058	0.000287091	0.000480265
3	rs149204110	136368954	NA,C	NA,T	NA,0.977182	NA,-0.0100207	NA,0.0286274	NA,0.138878	0.00028708	0.000443859
3	rs6799056	135802350	T,T	C,C	0.776342,0.954365	0.00585984,0.0549301	0.00474483,0.0204832	0.663876,2.13522	0.000287054	0.000444058
3	rs61789561	135917627	A,A	G,G	0.800199,0.986111	0.0220005,-0.00469397	0.00494472,0.0365264	5.06471,0.0468465	0.000287016	0.000536743
3	rs138041679	136218873	NA,C	NA,G	NA,0.957341	NA,-0.013336	NA,0.0211527	NA,0.277045	0.000287012	0.000443856
3	rs113632149	136220746	A,NA	G,NA	0.898608,NA	0.0183667,NA	0.00655017,NA	2.29695,NA	0.000286977	0.000438434
3	rs145705654	135866572	NA,A	NA,C	NA,0.980159	NA,0.000929406	NA,0.0306528	NA,0.0106341	0.000286938	0.000443701
3	rs7619852	135844311	T,NA	G,NA	0.929423,NA	0.0191465,NA	0.00771974,NA	1.88171,NA	0.000286867	0.00044099
3	rs115346210	135722668	NA,A	NA,T	NA,0.982143	NA,0.0140035	NA,0.0322783	NA,0.177566	0.000286796	0.000443643
3	rs75976571	136510052	NA,A	NA,G	NA,0.977182	NA,-0.0194669	NA,0.0286274	NA,0.304083	0.000286699	0.000443213
3	rs60149787	135808356	G,NA	A,NA	0.929423,NA	0.0187808,NA	0.00771974,NA	1.82444,NA	0.000286677	0.000440664
3	rs149896853	135977324	NA,T	NA,G	NA,0.977182	NA,-0.00189021	NA,0.0286274	NA,0.023487	0.000286662	0.000443274
3	rs74683433	136292240	NA,T	NA,A	NA,0.974206	NA,0.0469608	NA,0.0269663	NA,1.0883	0.000286579	0.000443221
3	rs189741594	135851600	NA,A	NA,C	NA,0.993056	NA,0.0445033	NA,0.0514752	NA,0.411973	0.000286502	0.000442741
3	rs80282252	136848865	NA,G	NA,C	NA,0.973214	NA,-0.00852388	NA,0.0264757	NA,0.126395	0.000286453	0.000442908
3	rs117361327	136678011	NA,T	NA,C	NA,0.967262	NA,5.69968e-05	NA,0.0240217	NA,0.000822965	0.000286405	0.000442837
3	rs143102866	136424913	NA,C	NA,G	NA,0.968254	NA,-0.00298224	NA,0.0243817	NA,0.0444807	0.000286341	0.0004428
3	rs140216360	136430097	NA,C	NA,A	NA,0.970238	NA,-0.0126204	NA,0.0251555	NA,0.210502	0.00028618	0.000442501
3	rs192808242	135664958	NA,T	NA,C	NA,0.987103	NA,0.0251223	NA,0.0378862	NA,0.294763	0.000286122	0.000442536
3	rs61790456	135599138	T,NA	G,NA	0.791252,NA	0.00736479,NA	0.00486487,NA	0.885863,NA	0.000285972	0.000443224
3	rs56818259	135587271	A,NA	G,NA	0.791252,NA	0.00708714,NA	0.00486487,NA	0.838118,NA	0.000285959	0.000442981
3	rs371646315	136457150	NA,C	NA,T	NA,0.981151	NA,-0.00443198	NA,0.0314332	NA,0.0516494	0.000285906	0.0004421
3	rs13316798	135744872	G,G	C,C	0.760437,0.456349	-0.0170699,-0.00589909	0.00463231,0.00858212	3.64065,0.308168	0.000285842	0.000454765
3	rs142833716	135968233	NA,G	NA,T	NA,0.977182	NA,-0.000439148	NA,0.0286274	NA,0.00534821	0.000285785	0.000441902
3	rs79151895	136629207	NA,T	NA,C	NA,0.94246	NA,0.0352473	NA,0.0183564	NA,1.26092	0.000285715	0.000441362
3	rs79438247	135756358	NA,A	NA,G	NA,0.987103	NA,0.00216701	NA,0.0378862	NA,0.0202752	0.000285708	0.000441786
3	rs142298083	135590253	NA,T	NA,A	NA,0.982143	NA,0.0191146	NA,0.0322783	NA,0.256702	0.000285524	0.000441386
3	rs144049318	135657087	NA,A	NA,G	NA,0.985119	NA,-0.0173579	NA,0.0353055	NA,0.205534	0.000285444	0.00044136
3	rs80251991	136029611	NA,G	NA,C	NA,0.988095	NA,-0.00881376	NA,0.0394133	NA,0.0845739	0.000285404	0.000441342
3	rs142603881	136561578	C,NA	T,NA	0.988072,NA	-0.00399842,NA	0.0182119,NA	0.0829037,NA	0.000285396	0.000439592
3	rs147921767	135951896	NA,G	NA,A	NA,0.973214	NA,-0.00761028	NA,0.0264757	NA,0.111387	0.000285343	0.00044125
3	rs12497483	136727216	NA,T	NA,C	NA,0.987103	NA,0.0124974	NA,0.0378862	NA,0.129889	0.000285341	0.000441157
3	rs78787340	135977904	G,NA	A,NA	0.987078,NA	-0.00616297,NA	0.0175062,NA	0.13978,NA	0.000285328	0.000445737
3	rs6800570	135909962	C,NA	A,NA	0.927435,NA	0.0189458,NA	0.00762141,NA	1.88862,NA	0.000285231	0.000438301
3	rs150083569	136076176	NA,C	NA,T	NA,0.980159	NA,-0.00825545	NA,0.0306528	NA,0.103649	0.000285179	0.000440986
3	rs146317975	135897805	NA,C	NA,T	NA,0.953373	NA,-0.00927676	NA,0.0202746	NA,0.188913	0.000285174	0.000440929
3	rs117666986	135706780	NA,G	NA,A	NA,0.950397	NA,-0.00327163	NA,0.0196877	NA,0.0614711	0.000285108	0.000440846
3	rs145086342	135746476	NA,T	NA,C	NA,0.983135	NA,-0.00354756	NA,0.0331973	NA,0.0386275	0.000285067	0.000440786
3	rs114144565	136817708	NA,A	NA,G	NA,0.957341	NA,-0.00553624	NA,0.0211527	NA,0.100436	0.000284987	0.000440671
3	rs79427190	136622210	NA,A	NA,G	NA,0.94246	NA,0.03462	NA,0.0183564	NA,1.22697	0.00028486	0.000440194
3	rs76929438	136388975	NA,T	NA,G	NA,0.978175	NA,-0.00897679	NA,0.0292559	NA,0.119777	0.000284667	0.000440134
3	rs148254103	136366587	NA,T	NA,C	NA,0.984127	NA,-0.00965287	NA,0.0342017	NA,0.109152	0.000284576	0.000440047
3	rs117738060	135785679	NA,G	NA,A	NA,0.974206	NA,0.0187902	NA,0.0269663	NA,0.31343	0.000284487	0.00043987
3	rs147072475	136435284	A,NA	G,NA	0.975149,NA	0.0170187,NA	0.0127009,NA	0.744111,NA	0.000284462	0.00043566
3	rs74708422	136793330	NA,T	NA,G	NA,0.97123	NA,-0.0104871	NA,0.0255725	NA,0.166382	0.000284462	0.000439851
3	rs141242828	135920843	NA,C	NA,T	NA,0.978175	NA,-0.00612575	NA,0.0292559	NA,0.0787571	0.000284451	0.000439847
3	rs184149773	136310213	NA,A	NA,G	NA,0.962302	NA,0.0336925	NA,0.0224433	NA,0.875184	0.000284442	0.000440075
3	rs77902699	136532813	NA,C	NA,T	NA,0.949405	NA,-0.00793564	NA,0.019504	NA,0.16488	0.000284343	0.000439639
3	rs190193035	135839134	NA,T	NA,A	NA,0.981151	NA,-0.00640621	NA,0.0314332	NA,0.0764934	0.000284286	0.000439581
3	rs140532525	135572043	NA,T	NA,C	NA,0.983135	NA,0.0190653	NA,0.0331973	NA,0.247366	0.000284249	0.000439481
3	rs117838199	135563527	NA,G	NA,A	NA,0.983135	NA,0.0169725	NA,0.0331973	NA,0.215263	0.000284237	0.000439537
3	rs151006381	136182038	C,NA	T,NA	0.986084,NA	-0.00641163,NA	0.0168779,NA	0.152408,NA	0.000284219	0.000444108
3	rs75557093	135691304	NA,A	NA,C	NA,0.982143	NA,0.00424051	NA,0.0322783	NA,0.0479442	0.000284196	0.000439422
3	rs145780499	135753343	NA,A	NA,G	NA,0.972222	NA,0.00762911	NA,0.0260119	NA,0.113906	0.000284168	0.000439409
3	rs150823204	135562452	NA,G	NA,A	NA,0.984127	NA,0.0179291	NA,0.0342017	NA,0.221755	0.000284152	0.000439347
3	rs139304791	135897854	NA,G	NA,A	NA,0.953373	NA,-0.00777292	NA,0.0202746	NA,0.154011	0.000284135	0.000439336
3	rs148454528	136281132	NA,T	NA,C	NA,0.877976	NA,-0.0157728	NA,0.0130599	NA,0.643683	0.000284118	0.000439324
3	rs114703233	136480690	NA,A	NA,G	NA,0.979167	NA,-0.013039	NA,0.0299292	NA,0.178432	0.000284107	0.000439297
3	rs113375712	135972167	A,NA	G,NA	0.898608,NA	0.0182791,NA	0.00655017,NA	2.27896,NA	0.000284085	0.000434107
3	rs6762218	135582293	T,NA	C,NA	0.790258,NA	0.00716871,NA	0.00485638,NA	0.854165,NA	0.000284004	0.000440058
3	rs67426405	136864352	G,G	A,A	0.50994,0.738095	-0.00492202,0.0034141	0.00395508,0.00972244	0.670962,0.13938	0.000283897	0.000426326
3	rs67109185	135827392	A,A	G,G	0.777336,0.941468	0.00513835,0.0517721	0.00475237,0.0182098	0.553463,2.34991	0.000283106	0.000437985
3	rs112511298	136129591	A,NA	G,NA	0.898608,NA	0.018233,NA	0.00655017,NA	2.26953,NA	0.000282595	0.000431877
3	rs186272589	136563367	T,NA	G,NA	0.978131,NA	-0.000315174,NA	0.0135185,NA	0.00815414,NA	0.000281771	0.000436924
3	rs11717791	136212697	C,NA	A,NA	0.981113,NA	-0.0217101,NA	0.0145245,NA	0.869709,NA	0.000281689	0.000438646
3	rs1401543	135587811	C,NA	T,NA	0.789264,NA	0.00720318,NA	0.00484796,NA	0.862241,NA	0.000281529	0.000436284
3	rs114566691	136574239	C,NA	T,NA	0.971173,NA	0.00100687,NA	0.0118166,NA	0.0305396,NA	0.000281397	0.000436745
3	rs4125861	136038421	A,NA	G,NA	0.898608,NA	0.0181915,NA	0.00655017,NA	2.26105,NA	0.000281272	0.000429898
3	rs115832404	135687954	C,NA	T,NA	0.986084,NA	0.0230945,NA	0.0168779,NA	0.766472,NA	0.000280443	0.000429227
3	rs3905668	135931586	G,G	A,A	0.770378,0.941468	0.00484723,0.0483063	0.0047009,0.0182098	0.519302,2.09781	0.000280384	0.0004359
3	rs67452583	136044493	T,NA	C,NA	0.895626,NA	0.0172894,NA	0.00646666,NA	2.12473,NA	0.000280219	0.000428504
3	rs116094500	136004961	A,NA	C,NA	0.977137,NA	0.0163556,NA	0.0132281,NA	0.664948,NA	0.000279745	0.000427913
3	rs11705908	136108326	A,NA	G,NA	0.975149,NA	-0.0052562,NA	0.0127009,NA	0.168139,NA	0.00027969	0.000428739
3	rs67709813	135699713	G,NA	T,NA	0.890656,NA	0.00529917,NA	0.00633559,NA	0.394779,NA	0.000279339	0.000432641
3	rs114242526	136363965	G,NA	C,NA	0.978131,NA	-0.000127114,NA	0.0135185,NA	0.00327053,NA	0.000278912	0.000432469
3	rs13084404	135676132	G,G	A,A	0.435388,0.779762	0.0198932,0.016534	0.00398773,0.0103152	6.21596,0.962732	0.000278833	0.000465509
3	rs35687749	136823639	C,C	G,G	0.798211,0.59623	-0.00313297,-0.00493588	0.00492643,0.00871223	0.28,0.243347	0.000278431	0.000424517
3	rs17265675	136045213	A,NA	G,NA	0.898608,NA	0.0180992,NA	0.00655017,NA	2.24228,NA	0.000278394	0.000425593
3	rs148469828	136244352	C,NA	T,NA	0.697813,NA	0.0111643,NA	0.00430558,NA	2.02161,NA	0.000278292	0.000439478
3	rs116728253	136279611	T,NA	C,NA	0.987078,NA	-0.0257351,NA	0.0175062,NA	0.849107,NA	0.000278273	0.00043063
3	rs1607504	135594236	A,NA	G,NA	0.791252,NA	0.00690369,NA	0.00486487,NA	0.807231,NA	0.000278084	0.000430744
3	rs116247328	136545415	T,NA	C,NA	0.947316,NA	0.0184612,NA	0.0088502,NA	1.43201,NA	0.000277863	0.000423936
3	rs73230004	136325425	C,NA	T,NA	0.946322,NA	0.0185656,NA	0.00877248,NA	1.46451,NA	0.000276827	0.000421137
3	rs56057807	136069408	A,NA	G,NA	0.898608,NA	0.0180116,NA	0.00655017,NA	2.22452,NA	0.000275737	0.000421621
3	rs146062810	136818124	C,NA	T,NA	0.99006,NA	-0.000147327,NA	0.01993,NA	0.0025691,NA	0.000275207	0.000426385
3	rs6806795	136306139	T,NA	C,NA	0.698807,NA	0.0111312,NA	0.00430962,NA	2.00885,NA	0.000274771	0.000433886
3	rs6769934	136269396	A,NA	G,NA	0.698807,NA	0.0111312,NA	0.00430962,NA	2.00885,NA	0.000274771	0.000433886
3	rs188764043	136444693	C,NA	G,NA	0.997018,NA	0.00568691,NA	0.0362599,NA	0.057807,NA	0.000274537	0.000423107
3	rs3913715	136035119	A,NA	G,NA	0.89662,NA	0.018014,NA	0.00649407,NA	2.2566,NA	0.000274312	0.000419398
3	rs67389407	136034503	C,NA	T,NA	0.89662,NA	0.018014,NA	0.00649407,NA	2.2566,NA	0.000274312	0.000419398
3	rs6788593	135595071	T,NA	C,NA	0.791252,NA	0.00680965,NA	0.00486487,NA	0.791598,NA	0.000274279	0.000424831
3	rs139689491	136187366	T,NA	C,NA	0.968191,NA	0.0182309,NA	0.0112664,NA	0.976233,NA	0.000274047	0.000418903
3	rs67082054	136190961	A,NA	G,NA	0.89662,NA	0.0179789,NA	0.00649407,NA	2.24938,NA	0.000273275	0.000417847
3	rs67971203	136138396	T,NA	C,NA	0.89662,NA	0.0179789,NA	0.00649407,NA	2.24938,NA	0.000273275	0.000417847
3	rs73228026	136276231	C,NA	T,NA	0.927435,NA	0.0174706,NA	0.00762141,NA	1.6598,NA	0.000273135	0.000414061
3	rs12495584	136825785	C,C	G,G	0.964215,0.749008	-0.00201659,-0.0125036	0.0106439,0.00985893	0.0707178,0.688862	0.000272922	0.000412461
3	rs6789541	136330721	A,NA	G,NA	0.698807,NA	0.0111748,NA	0.00430962,NA	2.02161,NA	0.000272828	0.000430695
3	rs77307361	135710360	A,NA	G,NA	0.966203,NA	0.0158352,NA	0.0109412,NA	0.83029,NA	0.000272767	0.000435195
3	rs9833232	136558135	G,NA	T,NA	0.958251,NA	0.017156,NA	0.00988495,NA	1.0828,NA	0.00027236	0.000418934
3	rs144469404	135884272	G,NA	A,NA	0.983101,NA	0.0228787,NA	0.0153396,NA	0.866982,NA	0.000272291	0.000426496
3	rs76270275	136074576	A,NA	C,NA	0.984095,NA	0.000834879,NA	0.0158037,NA	0.0186939,NA	0.000272202	0.000416406
3	rs58641485	136181054	C,NA	A,NA	0.89662,NA	0.0179375,NA	0.00649407,NA	2.24089,NA	0.000272066	0.000416042
3	rs6439629	135901270	A,A	G,G	0.777336,0.941468	0.00441354,0.0478878	0.00475237,0.0182098	0.452172,2.06834	0.000271558	0.000422162
3	rs116814272	135847506	T,NA	C,NA	0.929423,NA	0.0185453,NA	0.00771974,NA	1.78804,NA	0.000271116	0.000417023
3	rs9870122	135820265	G,G	T,T	0.776342,0.941468	0.00517913,0.0511286	0.00474483,0.0182098	0.560606,2.302	0.00027102	0.000419573
3	rs3796180	136832120	T,T	C,C	0.799205,0.600198	-0.0029605,-0.00506801	0.00493553,0.00872637	0.260731,0.250731	0.000271012	0.000413205
3	rs112374810	136508448	A,NA	G,NA	0.972167,NA	0.018181,NA	0.0120196,NA	0.8848,NA	0.000270449	0.000421436
3	rs28889583	136179532	A,NA	C,NA	0.698807,NA	0.0112718,NA	0.00430962,NA	2.05013,NA	0.000270387	0.000426564
3	rs191819607	136432873	G,NA	A,NA	0.993042,NA	0.0326555,NA	0.0237851,NA	0.770134,NA	0.000270087	0.000421573
3	rs55993001	136326944	C,NA	T,NA	0.697813,NA	0.0113533,NA	0.00430558,NA	2.07742,NA	0.000269852	0.000425635
3	rs78494777	135906401	G,NA	A,NA	0.927435,NA	0.0183367,NA	0.00762141,NA	1.79235,NA	0.000269353	0.000414173
3	rs7644471	136284561	C,NA	T,NA	0.697813,NA	0.0111207,NA	0.00430558,NA	2.00885,NA	0.000269295	0.000424963
3	rs56095774	136132074	C,NA	T,NA	0.89662,NA	0.017804,NA	0.00649407,NA	2.21365,NA	0.000268282	0.000410391
```
