## Supplementary material for "Characterization of shared and ancestry-specific signals driving complex traits using multi-ancestry fine-mapping": susiex_nc3.cs80.snp

```
BP	SNP	PIP(CS1)	LogBF(CS1,Pop1)	LogBF(CS1,Pop2)	PIP(CS2)	LogBF(CS2,Pop1)	LogBF(CS2,Pop2)	PIP(CS3)	LogBF(CS3,Pop1)	LogBF(CS3,Pop2)
135531813	rs72975671	5.52582e-14	-1.49336	-4.33754e-10	0.000133813	-1.75245	-4.33754e-10	0.000241853	-1.76499	-4.33754e-10
135532067	rs78838685	5.25657e-14	-1.54331	-4.33754e-10	0.00011637	-1.89212	-4.33754e-10	0.000213053	-1.89178	-4.33754e-10
135532451	rs114825248	3.89436e-14	-1.84326	-4.33754e-10	0.000134519	-1.74719	-4.33754e-10	0.000241698	-1.76564	-4.33754e-10
135533160	rs148686789	5.813e-14	-1.68079e-10	-1.44269	0.000156959	-1.68079e-10	-1.59291	0.000287534	-1.68079e-10	-1.59198
135533161	rs72975672	5.29359e-14	-1.53629	-4.33754e-10	0.000132257	-1.76414	-4.33754e-10	0.000239665	-1.77408	-4.33754e-10
135533562	rs113139024	4.87907e-14	-1.61783	-4.33754e-10	0.000129368	-1.78623	-4.33754e-10	0.000234847	-1.79439	-4.33754e-10
135533793	rs35659692	4.69294e-14	-1.65673	-4.33754e-10	0.000117096	-1.8859	-4.33754e-10	0.000214616	-1.88447	-4.33754e-10
135534049	rs59534722	4.85192e-14	-1.62341	-4.33754e-10	0.000126798	-1.8063	-4.33754e-10	0.000230321	-1.81385	-4.33754e-10
135535014	rs11928602	6.06778e-14	-1.3998	-4.33754e-10	0.000130496	-1.77755	-4.33754e-10	0.000241273	-1.76739	-4.33754e-10
135535284	rs115250559	8.91862e-14	-1.01465	-4.33754e-10	0.000126989	-1.8048	-4.33754e-10	0.000237041	-1.78509	-4.33754e-10
135535423	rs73219871	9.18886e-14	-0.984796	-4.33754e-10	0.000142942	-1.68645	-4.33754e-10	0.000256348	-1.70679	-4.33754e-10
135535523	rs73219872	3.70913e-14	-1.89199	-4.33754e-10	0.000211794	-1.29328	-4.33754e-10	0.000410952	-1.23485	-4.33754e-10
135535582	rs11921046	8.86815e-14	-1.02032	-4.33754e-10	0.000176032	-1.47823	-4.33754e-10	0.000321295	-1.48096	-4.33754e-10
135536054	rs6767662	1.52512e-13	-0.478133	-4.33754e-10	0.000247796	-1.13629	-4.33754e-10	0.000450697	-1.14253	-4.33754e-10
135536448	rs6768080	1.29802e-13	-0.639366	-4.33754e-10	0.000226424	-1.22648	-4.33754e-10	0.000412442	-1.23123	-4.33754e-10
135536542	rs184443266	6.99784e-14	-1.68079e-10	-1.25719	0.000164919	-1.68079e-10	-1.54344	0.00030128	-1.68079e-10	-1.54528
135537393	rs78102211	6.94289e-14	-1.88814	0.623074	0.00061718	-1.78995	1.56622	0.00109717	-1.83463	1.5818
135537925	rs115962780	7.10503e-14	-1.24199	-4.33754e-10	0.00013865	-1.71694	-4.33754e-10	0.000250384	-1.73033	-4.33754e-10
135538771	rs13094348	4.51579e-14	-1.69521	-4.33754e-10	0.00011653	-1.89074	-4.33754e-10	0.000213428	-1.89002	-4.33754e-10
135538983	rs6766642	1.54979e-13	-0.462086	-4.33754e-10	0.000250723	-1.12454	-4.33754e-10	0.000455999	-1.13083	-4.33754e-10
135540352	rs72975679	1.37954e-13	-0.578454	-4.33754e-10	0.000236751	-1.18189	-4.33754e-10	0.000431184	-1.18679	-4.33754e-10
135540384	rs6439598	1.25529e-13	0.72563	-1.39847	0.000117391	-1.78349	-0.0998925	0.000230297	-1.72745	-0.0865057
135540487	rs149695695	6.58355e-14	-1.68079e-10	-1.31821	0.000214164	-1.68079e-10	-1.28215	0.000394081	-1.68079e-10	-1.27677
135540529	rs6790678	1.39886e-13	-0.564546	-4.33754e-10	0.000239186	-1.17165	-4.33754e-10	0.000435605	-1.17659	-4.33754e-10
135540654	rs115631449	4.50442e-14	-1.69773	-4.33754e-10	0.000162903	-1.55574	-4.33754e-10	0.000304304	-1.5353	-4.33754e-10
135541002	rs6766669	1.6788e-13	-0.382125	-4.33754e-10	0.000265927	-1.06567	-4.33754e-10	0.000483537	-1.07219	-4.33754e-10
135541135	rs6791536	1.37954e-13	-0.578454	-4.33754e-10	0.000236751	-1.18189	-4.33754e-10	0.000431184	-1.18679	-4.33754e-10
135546221	rs144151687	7.44078e-14	-1.68079e-10	-1.19581	0.000326631	-1.68079e-10	-0.860064	0.000597063	-1.68079e-10	-0.861301
135547555	rs145530432	6.04742e-14	-1.68079e-10	-1.40316	0.000284107	-1.68079e-10	-0.999543	0.000525203	-1.68079e-10	-0.989539
135547745	rs186879317	7.04336e-14	-1.68079e-10	-1.2507	0.000165369	-1.68079e-10	-1.54071	0.00030209	-1.68079e-10	-1.5426
135547810	rs114759819	2.38582e-13	-0.0306606	-4.33754e-10	0.00119553	0.437447	-4.33754e-10	0.00183268	0.260209	-4.33754e-10
135548161	rs7625402	1.37041e-13	-0.585093	-4.33754e-10	0.000240663	-1.16549	-4.33754e-10	0.000437671	-1.17185	-4.33754e-10
135548749	rs16843405	1.59731e-13	-0.431885	-4.33754e-10	0.000256344	-1.10238	-4.33754e-10	0.000466179	-1.10875	-4.33754e-10
135549862	rs148284317	3.32794e-13	0.302151	-4.33754e-10	0.00122886	0.464945	-4.33754e-10	0.00193801	0.316093	-4.33754e-10
135550945	rs34322597	3.76276e-14	-1.87764	-4.33754e-10	0.000122926	-1.83731	-4.33754e-10	0.000218079	-1.86846	-4.33754e-10
135551192	rs142461821	1.03992e-13	-1.68079e-10	-0.861058	0.000574456	-1.68079e-10	-0.295471	0.00106271	-1.68079e-10	-0.284747
135551960	rs13080331	8.5612e-14	-1.05555	-4.33754e-10	0.000127755	-1.79878	-4.33754e-10	0.000232431	-1.80473	-4.33754e-10
135552920	rs61790390	1.42293e-13	-0.547483	-4.33754e-10	0.000252267	-1.11841	-4.33754e-10	0.000459705	-1.12274	-4.33754e-10
135554049	rs116830325	5.09929e-14	-1.57369	-4.33754e-10	0.000155933	-1.59947	-4.33754e-10	0.000288245	-1.58951	-4.33754e-10
135555274	rs142268960	9.42461e-14	-1.68079e-10	-0.959463	0.000503549	-1.68079e-10	-0.427212	0.000931021	-1.68079e-10	-0.417042
135555656	rs114605630	1.31608e-13	-0.625547	-4.33754e-10	0.000707938	-0.0865368	-4.33754e-10	0.00145128	0.0268787	-4.33754e-10
135555935	rs2895793	1.25641e-13	-0.671942	-4.33754e-10	0.000221124	-1.25017	-4.33754e-10	0.000402821	-1.25483	-4.33754e-10
135556156	rs141086369	5.22657e-14	-1.68079e-10	-1.54903	0.000159879	-1.68079e-10	-1.57448	0.000292477	-1.68079e-10	-1.57494
135556316	rs79966332	9.68796e-14	-1.68079e-10	-0.931904	0.000230401	-1.68079e-10	-1.20907	0.000421267	-1.68079e-10	-1.21006
135557915	rs35997531	1.65202e-14	-1.41429	-1.2865	9.51859e-05	-1.81392	-0.279142	0.000169902	-1.85168	-0.266425
135560388	rs61790391	1.73306e-13	-0.350314	-4.33754e-10	0.000272272	-1.04209	-4.33754e-10	0.000495027	-1.04871	-4.33754e-10
135561049	rs75440705	8.8586e-15	-1.80607	-1.51791	4.2015e-05	-1.44497	-1.4659	8.00534e-05	-1.40745	-1.46318
135561715	rs7646013	1.62889e-13	-0.412302	-4.33754e-10	0.000251381	-1.12192	-4.33754e-10	0.000457588	-1.12735	-4.33754e-10
135562452	rs150823204	5.56271e-14	-1.68079e-10	-1.4867	0.000155239	-1.68079e-10	-1.60393	0.000284152	-1.68079e-10	-1.60381
135562562	rs139226800	3.97669e-14	-1.82234	-4.33754e-10	0.00011873	-1.87204	-4.33754e-10	0.000216789	-1.8744	-4.33754e-10
135563098	rs57527075	1.47551e-13	-0.511199	-4.33754e-10	0.00024189	-1.16041	-4.33754e-10	0.000439999	-1.16655	-4.33754e-10
135563394	rs60204183	1.13554e-13	-0.773099	-4.33754e-10	0.000205603	-1.32294	-4.33754e-10	0.00037465	-1.32733	-4.33754e-10
135563483	rs61790394	8.26486e-14	-1.09078	-4.33754e-10	0.000165169	-1.54192	-4.33754e-10	0.000301256	-1.54536	-4.33754e-10
135563527	rs117838199	5.5325e-14	-1.68079e-10	-1.49215	0.000155344	-1.68079e-10	-1.60325	0.000284237	-1.68079e-10	-1.60352
135564018	rs9682721	1.54852e-13	-0.462907	-4.33754e-10	0.000250572	-1.12515	-4.33754e-10	0.000455726	-1.13143	-4.33754e-10
135564895	rs183119835	3.91476e-14	-1.83803	-4.33754e-10	0.000116567	-1.89043	-4.33754e-10	0.00021345	-1.88992	-4.33754e-10
135565453	rs76724796	6.84002e-14	-1.68079e-10	-1.28	0.000165913	-1.68079e-10	-1.53743	0.000304335	-1.68079e-10	-1.53519
135568211	rs1007836	1.18128e-13	-0.733609	-4.33754e-10	0.000193381	-1.38423	-4.33754e-10	0.000350758	-1.39323	-4.33754e-10
135568235	rs1007835	1.13114e-13	-0.776973	-4.33754e-10	0.000187934	-1.4128	-4.33754e-10	0.000340965	-1.42154	-4.33754e-10
135568291	rs1519258	9.9287e-14	-0.907359	-4.33754e-10	0.00017704	-1.47252	-4.33754e-10	0.000322013	-1.47873	-4.33754e-10
135568410	rs71336041	3.96731e-14	-1.8247	-4.33754e-10	0.000117355	-1.88369	-4.33754e-10	0.000213001	-1.89203	-4.33754e-10
135569317	rs13099318	2.02758e-14	-1.40481	-1.09113	0.00017285	-1.81918	0.32271	0.000308973	-1.85676	0.336691
135569416	rs56382648	9.4284e-14	-0.959062	-4.33754e-10	0.000171206	-1.50603	-4.33754e-10	0.000311481	-1.51198	-4.33754e-10
135570030	rs6769893	9.6672e-14	-0.93405	-4.33754e-10	0.000173993	-1.48988	-4.33754e-10	0.000316513	-1.49596	-4.33754e-10
135571421	rs980210	1.23269e-13	-0.691007	-4.33754e-10	0.000199726	-1.35195	-4.33754e-10	0.000362608	-1.36	-4.33754e-10
135571481	rs115701854	5.46394e-14	-1.50462	-4.33754e-10	0.000118352	-1.87523	-4.33754e-10	0.000215756	-1.87918	-4.33754e-10
135571851	rs1519261	9.9287e-14	-0.907359	-4.33754e-10	0.00017704	-1.47252	-4.33754e-10	0.000322013	-1.47873	-4.33754e-10
135572043	rs140532525	5.70729e-14	-1.68079e-10	-1.46104	0.000155276	-1.68079e-10	-1.60369	0.000284249	-1.68079e-10	-1.60347
135572314	rs61790396	9.9287e-14	-0.907359	-4.33754e-10	0.00017704	-1.47252	-4.33754e-10	0.000322013	-1.47873	-4.33754e-10
135572518	rs61790397	4.33139e-14	-1.7369	-4.33754e-10	0.000116576	-1.89035	-4.33754e-10	0.000214934	-1.88299	-4.33754e-10
135572632	rs2400700	1.42233e-12	1.75468	-4.33754e-10	0.00033423	-0.837065	-4.33754e-10	0.000602918	-0.851542	-4.33754e-10
135573194	rs6798111	1.21456e-13	-0.705825	-4.33754e-10	0.000197754	-1.36187	-4.33754e-10	0.000359055	-1.36985	-4.33754e-10
135574473	rs60581918	1.04704e-13	-0.85424	-4.33754e-10	0.000183331	-1.4376	-4.33754e-10	0.000333371	-1.44407	-4.33754e-10
135574873	rs2400701	1.09176e-13	-0.812416	-4.33754e-10	0.000188503	-1.40978	-4.33754e-10	0.000342708	-1.41644	-4.33754e-10
135575079	rs7648592	1.09176e-13	-0.812416	-4.33754e-10	0.000188503	-1.40978	-4.33754e-10	0.000342708	-1.41644	-4.33754e-10
135575480	rs79992946	4.50962e-14	-1.69658	-4.33754e-10	0.000137233	-1.72721	-4.33754e-10	0.000214574	-1.88467	-4.33754e-10
135577028	rs6763096	2.57048e-14	-1.34094	-0.917755	0.000290511	-1.7415	0.764247	0.00050958	-1.8009	0.781165
135577451	rs61790398	8.95459e-14	-1.01062	-4.33754e-10	0.000165664	-1.53893	-4.33754e-10	0.000301477	-1.54463	-4.33754e-10
135578055	rs79316646	9.62728e-15	-1.77203	-1.46874	9.3019e-05	-1.371	-0.74509	0.000178625	-1.33056	-0.737476
135578310	rs59998701	9.48886e-14	-0.95267	-4.33754e-10	0.000168469	-1.52214	-4.33754e-10	0.000306287	-1.5288	-4.33754e-10
135580066	rs1519260	2.20245e-11	5.99418	-1.49964	0.000456819	-0.328469	-0.196139	0.00105297	-0.105926	-0.188026
135580851	rs192474242	9.58745e-14	-1.68079e-10	-0.942333	0.000290726	-1.68079e-10	-0.976513	0.000531843	-1.68079e-10	-0.976974
135580877	rs17195888	8.95459e-14	-1.01062	-4.33754e-10	0.000165664	-1.53893	-4.33754e-10	0.000301477	-1.54463	-4.33754e-10
135581237	rs7618257	9.74299e-14	-0.92624	-4.33754e-10	0.000171299	-1.50548	-4.33754e-10	0.000311385	-1.51229	-4.33754e-10
135581548	rs61790400	8.84196e-14	-1.02328	-4.33754e-10	0.000164345	-1.54693	-4.33754e-10	0.000299095	-1.55256	-4.33754e-10
135582293	rs6762218	8.38115e-14	-1.0768	-4.33754e-10	0.000156099	-1.59841	-4.33754e-10	0.000284004	-1.60434	-4.33754e-10
135582858	rs6765327	9.25677e-14	-0.977433	-4.33754e-10	0.000165882	-1.53762	-4.33754e-10	0.000301625	-1.54414	-4.33754e-10
135583407	rs7635010	9.87397e-14	-0.912886	-4.33754e-10	0.000172755	-1.49702	-4.33754e-10	0.000314009	-1.5039	-4.33754e-10
135584036	rs140359403	5.21979e-14	-1.55033	-4.33754e-10	0.000126458	-1.80898	-4.33754e-10	0.000235562	-1.79135	-4.33754e-10
135584088	rs6769033	8.63406e-14	-1.04707	-4.33754e-10	0.000161908	-1.56187	-4.33754e-10	0.000294697	-1.56737	-4.33754e-10
135584843	rs11916990	1.00076e-13	-0.899439	-4.33754e-10	0.00017424	-1.48846	-4.33754e-10	0.000316684	-1.49542	-4.33754e-10
135585216	rs61790401	8.7425e-14	-1.03459	-4.33754e-10	0.000163179	-1.55404	-4.33754e-10	0.000296992	-1.55962	-4.33754e-10
135585432	rs73863034	9.30635e-14	-0.972091	-4.33754e-10	0.00016978	-1.51439	-4.33754e-10	0.000308907	-1.52028	-4.33754e-10
135585433	rs73863035	9.30635e-14	-0.972091	-4.33754e-10	0.00016978	-1.51439	-4.33754e-10	0.000308907	-1.52028	-4.33754e-10
135585457	rs78825102	5.04221e-14	-1.68079e-10	-1.58494	0.000163428	-1.68079e-10	-1.55252	0.000299096	-1.68079e-10	-1.55256
135586123	rs60545022	9.3495e-14	-0.967465	-4.33754e-10	0.000164365	-1.5468	-4.33754e-10	0.000298736	-1.55376	-4.33754e-10
135586165	rs61790403	8.7425e-14	-1.03459	-4.33754e-10	0.000163179	-1.55404	-4.33754e-10	0.000296992	-1.55962	-4.33754e-10
135586552	rs1850757	9.9117e-14	0.165579	-1.07465	0.000250818	-1.88891	0.764744	0.0004742	-1.87419	0.782498
135586558	rs61790404	9.9764e-14	-0.902566	-4.33754e-10	0.000171088	-1.50672	-4.33754e-10	0.000310833	-1.51407	-4.33754e-10
135587271	rs56818259	8.22119e-14	-1.09607	-4.33754e-10	0.000157067	-1.59222	-4.33754e-10	0.000285959	-1.59747	-4.33754e-10
135587811	rs1401543	8.46033e-14	-1.0674	-4.33754e-10	0.000154799	-1.60677	-4.33754e-10	0.000281529	-1.61309	-4.33754e-10
135588599	rs146929389	6.45726e-14	-1.33758	-4.33754e-10	0.000342255	-0.813338	-4.33754e-10	0.00060634	-0.845883	-4.33754e-10
135589767	rs148794333	5.54895e-14	-1.48918	-4.33754e-10	0.000211796	-1.29327	-4.33754e-10	0.000398309	-1.2661	-4.33754e-10
135590253	rs142298083	5.77235e-14	-1.68079e-10	-1.44971	0.000155906	-1.68079e-10	-1.59964	0.000285524	-1.68079e-10	-1.599
135591480	rs149715671	7.19122e-14	-1.68079e-10	-1.22993	0.000269012	-1.68079e-10	-1.05414	0.000494814	-1.68079e-10	-1.04914
135591711	rs61790452	8.9952e-14	-1.0061	-4.33754e-10	0.000160556	-1.57025	-4.33754e-10	0.000291883	-1.57697	-4.33754e-10
135591867	rs6791082	8.90654e-14	-1.016	-4.33754e-10	0.000166708	-1.53265	-4.33754e-10	0.000303117	-1.5392	-4.33754e-10
135592073	rs75892705	1.77552e-13	-1.68079e-10	-0.32611	0.000426339	-1.68079e-10	-0.593658	0.000773589	-1.68079e-10	-0.602283
135592839	rs141967166	5.93584e-14	-1.68079e-10	-1.42178	0.000244191	-1.68079e-10	-1.15094	0.000447863	-1.68079e-10	-1.14883
135593480	rs61790453	8.79618e-14	-1.02847	-4.33754e-10	0.000160738	-1.56912	-4.33754e-10	0.00029236	-1.57534	-4.33754e-10
135594236	rs1607504	7.84886e-14	-1.14242	-4.33754e-10	0.000152702	-1.6204	-4.33754e-10	0.000278084	-1.6254	-4.33754e-10
135594626	rs9864092	3.92287e-14	-1.83596	-4.33754e-10	0.000117125	-1.88566	-4.33754e-10	0.000213131	-1.89142	-4.33754e-10
135595071	rs6788593	7.6687e-14	-1.16564	-4.33754e-10	0.000150593	-1.63431	-4.33754e-10	0.000274279	-1.63918	-4.33754e-10
135595793	rs1914905	8.90789e-14	-1.01585	-4.33754e-10	0.000161987	-1.56138	-4.33754e-10	0.000294608	-1.56768	-4.33754e-10
135596733	rs148851353	6.72504e-14	-1.29695	-4.33754e-10	0.000120999	-1.85311	-4.33754e-10	0.000219636	-1.86135	-4.33754e-10
135598063	rs61136993	8.58997e-14	-1.05219	-4.33754e-10	0.000158433	-1.58356	-4.33754e-10	0.000288208	-1.58964	-4.33754e-10
135599138	rs61790456	8.78331e-14	-1.02994	-4.33754e-10	0.000157298	-1.59075	-4.33754e-10	0.000285972	-1.59743	-4.33754e-10
135600589	rs72977660	7.4027e-14	-1.20094	-4.33754e-10	0.000142337	-1.69069	-4.33754e-10	0.000259319	-1.69526	-4.33754e-10
135602459	rs28758576	2.44582e-12	2.29676	-4.33754e-10	0.00131203	0.530438	-4.33754e-10	0.00257644	0.60084	-4.33754e-10
135603723	rs192916073	4.94722e-14	-1.68079e-10	-1.60396	0.000169506	-1.68079e-10	-1.516	0.000309242	-1.68079e-10	-1.5192
135603907	rs908827	6.55472e-14	-1.3226	-4.33754e-10	0.000135079	-1.74303	-4.33754e-10	0.000245136	-1.75151	-4.33754e-10
135604118	rs10512975	4.10638e-14	-0.466866	-1.32338	0.000174268	-1.82723	0.338931	0.000316606	-1.84963	0.353966
135604567	rs147193162	3.7139e-14	-1.89071	-4.33754e-10	0.000119115	-1.86881	-4.33754e-10	0.000217631	-1.87052	-4.33754e-10
135604577	rs17249203	6.25204e-14	-1.36988	-4.33754e-10	0.000133336	-1.75602	-4.33754e-10	0.000241908	-1.76477	-4.33754e-10
135604659	rs61790457	6.25204e-14	-1.36988	-4.33754e-10	0.000133336	-1.75602	-4.33754e-10	0.000241908	-1.76477	-4.33754e-10
135604675	rs61790458	6.25204e-14	-1.36988	-4.33754e-10	0.000133336	-1.75602	-4.33754e-10	0.000241908	-1.76477	-4.33754e-10
135604818	rs144586629	3.70912e-14	-1.89199	-4.33754e-10	0.000122179	-1.84341	-4.33754e-10	0.00022086	-1.85579	-4.33754e-10
135604830	rs17196014	6.25451e-14	-1.36949	-4.33754e-10	0.000133624	-1.75386	-4.33754e-10	0.000242548	-1.76213	-4.33754e-10
135605257	rs146610392	1.51875e-13	-0.482319	-4.33754e-10	0.000218284	-1.2631	-4.33754e-10	0.000427084	-1.19634	-4.33754e-10
135605893	rs75874934	1.08426e-13	-1.68079e-10	-0.819309	0.000293845	-1.68079e-10	-0.965843	0.00053907	-1.68079e-10	-0.963478
135606035	rs6414336	6.57659e-14	-1.31927	-4.33754e-10	0.000136904	-1.72961	-4.33754e-10	0.000248178	-1.73918	-4.33754e-10
135606696	rs6439600	3.50471e-14	-0.648085	-1.3006	0.000203216	-1.76623	0.431605	0.000364929	-1.80102	0.447398
135607701	rs6772366	2.40028e-14	-1.39029	-0.93691	0.00038539	-1.65983	0.965188	0.000678241	-1.71577	0.981954
135607768	rs6772454	5.11658e-14	-0.385289	-1.18501	0.000268448	-1.84088	0.784637	0.00048959	-1.86125	0.801494
135607907	rs17196097	6.08062e-14	-1.39768	-4.33754e-10	0.000131481	-1.77003	-4.33754e-10	0.000238655	-1.7783	-4.33754e-10
135608168	rs61790459	3.74224e-14	-1.08966	-0.793449	3.70517e-05	-1.56042	-1.47616	6.78266e-05	-1.5593	-1.47707
135609010	rs13074773	1.061e-13	0.473136	-1.31413	2.68108e-05	-1.83481	-1.52528	4.99932e-05	-1.82006	-1.52138
135609461	rs6776731	6.79354e-13	1.01577	-4.33754e-10	0.00462639	1.79064	-4.33754e-10	0.00250563	0.572971	-4.33754e-10
135609551	rs13075467	1.56414e-13	-0.722397	0.269533	0.00024372	-1.88395	0.731072	0.000449309	-1.8903	0.744687
135609582	rs6439601	1.21411e-12	1.59639	-4.33754e-10	0.00886296	2.44074	-4.33754e-10	0.00428544	1.10965	-4.33754e-10
135611057	rs977562	3.10642e-13	0.233267	-4.33754e-10	0.000130628	-1.77654	-4.33754e-10	0.00023135	-1.80939	-4.33754e-10
135611516	rs58726628	9.73481e-13	1.3755	-4.33754e-10	0.0069261	2.19416	-4.33754e-10	0.00349239	0.905018	-4.33754e-10
135612761	rs77303483	6.82174e-13	1.01991	-4.33754e-10	0.00401536	1.64899	-4.33754e-10	0.00222417	0.453814	-4.33754e-10
135612819	rs58515221	1.10731e-12	1.50432	-4.33754e-10	0.00799804	2.33806	-4.33754e-10	0.00393479	1.02429	-4.33754e-10
135613972	rs77527047	9.73481e-13	1.3755	-4.33754e-10	0.0069261	2.19416	-4.33754e-10	0.00349239	0.905018	-4.33754e-10
135614508	rs80179684	5.48739e-14	-1.68079e-10	-1.50034	0.000242445	-1.68079e-10	-1.15812	0.000442937	-1.68079e-10	-1.1599
135615091	rs111364127	6.5543e-13	0.979918	-4.33754e-10	0.00444338	1.75028	-4.33754e-10	0.00242429	0.539971	-4.33754e-10
135615103	rs113720292	8.97666e-13	1.29442	-4.33754e-10	0.00632536	2.10343	-4.33754e-10	0.00324011	0.830039	-4.33754e-10
135615606	rs7627556	8.3076e-13	1.21697	-4.33754e-10	0.0040504	1.65768	-4.33754e-10	0.00229697	0.486021	-4.33754e-10
135616299	rs113269297	9.12878e-13	1.31123	-4.33754e-10	0.0064455	2.12224	-4.33754e-10	0.00329083	0.845573	-4.33754e-10
135616404	rs113917422	1.33447e-12	1.69091	-4.33754e-10	0.00866346	2.41798	-4.33754e-10	0.00423953	1.09888	-4.33754e-10
135616482	rs113400992	1.31272e-12	1.67449	-4.33754e-10	0.00850874	2.39996	-4.33754e-10	0.00417638	1.08388	-4.33754e-10
135616570	rs139373187	4.19347e-14	-1.76926	-4.33754e-10	0.000123218	-1.83494	-4.33754e-10	0.000228194	-1.82313	-4.33754e-10
135617335	rs144879976	6.37545e-13	0.952251	-4.33754e-10	0.00735698	2.25451	-4.33754e-10	0.00328278	0.843124	-4.33754e-10
135618005	rs16843447	3.30303e-14	-1.86871	-0.139242	3.14429e-05	-1.84463	-1.35609	5.7936e-05	-1.83223	-1.36175
135618953	rs141050816	3.76931e-14	-1.8759	-4.33754e-10	0.000162101	-1.56068	-4.33754e-10	0.000294302	-1.56872	-4.33754e-10
135619585	rs1356664	5.58823e-12	3.53222	-0.409175	6.01588e-05	-1.20473	-1.34718	8.87495e-05	-1.42581	-1.3417
135619756	rs138629984	5.2838e-14	-1.53814	-4.33754e-10	0.000117596	-1.88164	-4.33754e-10	0.000214569	-1.88469	-4.33754e-10
135621196	rs144942848	5.98227e-14	-1.68079e-10	-1.41399	0.000178701	-1.68079e-10	-1.46318	0.000326853	-1.68079e-10	-1.46381
135621417	rs1014312	2.39838e-11	5.15809	-0.578335	5.01041e-05	-1.1318	-1.60299	8.3611e-05	-1.22447	-1.60268
135622481	rs1401545	1.42275e-11	4.39369	-0.336134	8.25076e-05	-0.932236	-1.30377	0.000112697	-1.23035	-1.29827
135623143	rs150087143	6.18692e-14	-1.38035	-4.33754e-10	0.000140721	-1.70212	-4.33754e-10	0.000263273	-1.68013	-4.33754e-10
135623469	rs6803679	6.33268e-11	5.99355	-0.442855	6.07929e-05	-0.942277	-1.59914	9.53627e-05	-1.09585	-1.59979
135624570	rs9819988	1.91342e-11	4.31616	0.0376949	8.43268e-05	-1.05708	-1.15712	0.00011798	-1.33174	-1.15107
135624822	rs9837855	1.48015e-11	4.16848	-0.0713731	8.66094e-05	-1.01899	-1.16849	0.00012023	-1.30204	-1.16188
135625311	rs13065282	1.02587e-13	-0.87466	-4.33754e-10	0.000221747	-1.24736	-4.33754e-10	0.000444302	-1.15682	-4.33754e-10
135625498	rs9852406	3.57438e-13	0.898163	-0.524575	3.31034e-05	-1.88779	-1.26146	6.08458e-05	-1.89064	-1.25434
135625601	rs13065836	1.01532e-13	-0.884995	-4.33754e-10	0.000219931	-1.25558	-4.33754e-10	0.000440418	-1.1656	-4.33754e-10
135625723	rs6773469	1.79477e-11	4.31616	-0.0263214	8.15817e-05	-1.05708	-1.19021	0.000114114	-1.33174	-1.18439
135625958	rs9876837	1.95058e-11	4.39169	-0.0185984	8.42181e-05	-1.02923	-1.18625	0.000117218	-1.30888	-1.1804
135625982	rs146793960	5.1832e-14	-1.55736	-4.33754e-10	0.000117268	-1.88443	-4.33754e-10	0.000213688	-1.88881	-4.33754e-10
135627433	rs6802139	1.88192e-11	4.35586	-0.0185984	8.31098e-05	-1.04248	-1.18625	0.000115949	-1.31977	-1.1804
135630218	rs55678980	1.61788e-11	4.20376	-0.0176784	9.03479e-05	-1.00557	-1.13966	0.000125149	-1.29099	-1.13283
135632647	rs13065542	7.44429e-14	-1.19534	-4.33754e-10	0.000146578	-1.66134	-4.33754e-10	0.000266399	-1.66833	-4.33754e-10
135633363	rs183428091	4.95278e-14	-1.68079e-10	-1.60284	0.000178247	-1.68079e-10	-1.46572	0.000324828	-1.68079e-10	-1.47003
135633525	rs13322891	1.60202e-11	4.16848	0.00775012	9.03824e-05	-1.01899	-1.12585	0.000125507	-1.30204	-1.11892
135634029	rs9824558	1.86351e-11	4.31616	0.0112646	8.31762e-05	-1.05708	-1.17086	0.00011636	-1.33174	-1.1649
135634917	rs7609938	1.90629e-11	4.31616	0.0339641	8.41629e-05	-1.05708	-1.15906	0.000117749	-1.33174	-1.15303
135635232	rs78297270	1.35993e-13	-1.68079e-10	-0.592767	0.000292872	-1.68079e-10	-0.969159	0.000538278	-1.68079e-10	-0.964947
135635468	rs9877722	1.73211e-11	4.20376	0.0505476	9.76069e-05	-1.00557	-1.06238	0.000135202	-1.29099	-1.05556
135636373	rs1040245	5.89503e-14	-1.68079e-10	-1.42868	0.00024264	-1.68079e-10	-1.15732	0.000440989	-1.68079e-10	-1.1643
135637102	rs11706438	4.0999e-14	-1.79183	-4.33754e-10	0.000124903	-1.82136	-4.33754e-10	0.000231634	-1.80817	-4.33754e-10
135637457	rs9813082	1.59359e-11	4.39169	-0.220734	7.61729e-05	-1.02923	-1.28666	0.000105941	-1.30888	-1.28156
135639352	rs143747814	2.28427e-13	-0.0741558	-4.33754e-10	0.000232333	-1.20072	-4.33754e-10	0.000403936	-1.25207	-4.33754e-10
135639648	rs56308637	2.70434e-13	0.838738	-0.744083	3.04768e-05	-1.8824	-1.34952	5.58698e-05	-1.88684	-1.34346
135639955	rs6779603	8.40238e-12	3.79307	-0.262175	6.22723e-05	-1.24164	-1.27574	9.01873e-05	-1.48085	-1.27059
135640660	rs9829329	8.43057e-12	3.79307	-0.258826	6.23756e-05	-1.24164	-1.27408	9.03381e-05	-1.48085	-1.26891
135640756	rs9829476	8.43057e-12	3.79307	-0.258826	6.23756e-05	-1.24164	-1.27408	9.03381e-05	-1.48085	-1.26891
135640854	rs9870581	9.17222e-12	3.94367	-0.325112	7.21849e-05	-1.103	-1.26666	0.000101669	-1.37072	-1.26088
135641014	rs9833470	8.72404e-14	-1.03671	-4.33754e-10	0.000179753	-1.45731	-4.33754e-10	0.000420123	-1.21278	-4.33754e-10
135641167	rs9833799	8.45889e-12	3.79307	-0.255472	6.24793e-05	-1.24164	-1.27242	9.04896e-05	-1.48085	-1.26724
135641284	rs9833699	9.23083e-12	3.94367	-0.318742	7.24217e-05	-1.103	-1.26338	0.000102005	-1.37072	-1.25758
135641694	rs9834624	9.87329e-12	3.94367	-0.251459	7.50053e-05	-1.103	-1.22833	0.000105675	-1.37072	-1.22223
135641822	rs9854494	9.93006e-12	3.94367	-0.245725	7.52325e-05	-1.103	-1.22531	0.000105997	-1.37072	-1.21918
135641904	rs9875948	9.93006e-12	3.94367	-0.245725	7.52325e-05	-1.103	-1.22531	0.000105997	-1.37072	-1.21918
135642337	rs9839259	9.10305e-12	3.79307	-0.18208	6.48267e-05	-1.24164	-1.23554	9.39155e-05	-1.48085	-1.23008
135642504	rs16843509	1.09717e-11	4.08852	-0.290818	6.80228e-05	-1.13922	-1.28983	9.65337e-05	-1.39865	-1.28478
135643303	rs13434196	8.73515e-12	3.75527	-0.185531	6.38934e-05	-1.25438	-1.2373	9.28054e-05	-1.49097	-1.23185
135643315	rs9844478	8.76535e-12	3.75527	-0.18208	6.40056e-05	-1.25438	-1.23554	9.29697e-05	-1.49097	-1.23008
135643320	rs7630276	1.62796e-13	-0.412873	-4.33754e-10	0.000124747	-1.82261	-4.33754e-10	0.000222226	-1.84963	-4.33754e-10
135643538	rs9864656	9.38669e-12	3.82721	-0.185531	6.54667e-05	-1.23006	-1.2373	9.46178e-05	-1.47163	-1.23185
135643568	rs9864775	1.06488e-11	4.01683	-0.249008	7.71613e-05	-1.07596	-1.22704	0.000108169	-1.34869	-1.22093
135643655	rs9882561	7.57519e-14	-1.17791	-4.33754e-10	0.000116583	-1.89029	-4.33754e-10	0.000215893	-1.87854	-4.33754e-10
135643902	rs9849088	9.10305e-12	3.79307	-0.18208	6.48267e-05	-1.24164	-1.23554	9.39155e-05	-1.48085	-1.23008
135644373	rs56807950	9.10305e-12	3.79307	-0.18208	6.48267e-05	-1.24164	-1.23554	9.39155e-05	-1.48085	-1.23008
135644478	rs59063369	9.13457e-12	3.79307	-0.178624	6.49409e-05	-1.24164	-1.23378	9.40822e-05	-1.48085	-1.22831
135644807	rs4718	1.02544e-11	3.97827	-0.248185	7.60993e-05	-1.09025	-1.2266	0.000106963	-1.36035	-1.22049
135646368	rs116125956	5.86337e-14	-1.43406	-4.33754e-10	0.000124306	-1.82615	-4.33754e-10	0.000225138	-1.83661	-4.33754e-10
135647067	rs870812	1.21643e-11	4.14907	-0.248185	8.01683e-05	-1.03816	-1.2266	0.000111557	-1.3183	-1.22049
135647144	rs74834143	5.64308e-13	0.830226	-4.33754e-10	0.00241632	1.14111	-4.33754e-10	0.00145922	0.032331	-4.33754e-10
135647537	rs908825	1.22193e-11	4.15358	-0.248185	8.15768e-05	-1.02074	-1.2266	0.000113096	-1.3046	-1.22049
135648221	rs1568349	1.38893e-11	4.24724	-0.213737	7.43785e-05	-1.08816	-1.25157	0.000104623	-1.35673	-1.24622
135648685	rs1568350	1.21793e-11	4.15358	-0.251459	8.14361e-05	-1.02074	-1.22833	0.000112899	-1.3046	-1.22223
135649310	rs10512981	1.3795e-11	4.24724	-0.220551	7.41241e-05	-1.08816	-1.25499	0.000104263	-1.35673	-1.24968
135650060	rs7640153	9.30348e-12	3.83169	-0.198916	6.60149e-05	-1.21493	-1.24409	9.50678e-05	-1.46005	-1.23869
135650259	rs140995763	5.11321e-14	-1.68079e-10	-1.57096	0.000165537	-1.68079e-10	-1.5397	0.000302078	-1.68079e-10	-1.54264
135650641	rs7638129	1.48148e-11	4.32233	-0.224329	7.60328e-05	-1.06084	-1.25689	0.000106414	-1.3344	-1.25159
135650750	rs7626676	5.45328e-13	1.12737	-0.331361	3.75753e-05	-1.71305	-1.3095	6.19555e-05	-1.82229	-1.30461
135653272	rs2204259	8.25221e-12	3.72203	-0.209169	6.32649e-05	-1.2523	-1.24927	9.18013e-05	-1.48979	-1.24391
135654331	rs151198579	6.71609e-14	-1.68079e-10	-1.29828	0.000234325	-1.68079e-10	-1.19219	0.000428455	-1.68079e-10	-1.19314
135654467	rs66544356	1.12562e-11	4.13205	-0.308754	6.94935e-05	-1.10909	-1.29857	9.80027e-05	-1.37473	-1.2936
135654945	rs28855968	9.28258e-12	3.95246	-0.321943	7.63423e-05	-1.04864	-1.26503	0.000106455	-1.32637	-1.25924
135655008	rs28875187	2.40339e-13	0.706467	-0.729791	3.08829e-05	-1.87697	-1.34172	5.65438e-05	-1.88274	-1.33557
135655505	rs9814505	9.18471e-12	3.94819	-0.328268	7.32901e-05	-1.08619	-1.26828	0.000102842	-1.35761	-1.26251
135655901	rs9818786	8.80836e-12	3.90986	-0.331774	7.21269e-05	-1.10039	-1.27008	0.000101477	-1.36916	-1.26433
135656050	rs9819060	6.68488e-12	3.56146	-0.259234	5.90554e-05	-1.29613	-1.27429	8.65083e-05	-1.52396	-1.26912
135656190	rs148874568	2.3009e-13	-0.0669029	-4.33754e-10	0.000201524	-1.34299	-4.33754e-10	0.000420685	-1.21144	-4.33754e-10
135656267	rs9877191	1.02976e-11	4.06887	-0.334577	6.80535e-05	-1.11756	-1.31104	9.62479e-05	-1.38023	-1.30617
135656496	rs9857579	7.22499e-12	3.63212	-0.252191	6.06717e-05	-1.27262	-1.27079	8.84367e-05	-1.50544	-1.2656
135656506	rs9819707	7.22499e-12	3.63212	-0.252191	6.06717e-05	-1.27262	-1.27079	8.84367e-05	-1.50544	-1.2656
135656738	rs9820057	7.3981e-12	3.66949	-0.265887	6.10232e-05	-1.26006	-1.27758	8.87112e-05	-1.4955	-1.27243
135656780	rs9858063	8.59068e-12	3.89427	-0.341215	7.31025e-05	-1.08213	-1.2749	0.000102663	-1.35267	-1.2692
135657087	rs144049318	5.55559e-14	-1.68079e-10	-1.48798	0.000155961	-1.68079e-10	-1.59929	0.000285444	-1.68079e-10	-1.59928
135657414	rs7623721	8.53809e-12	3.8165	-0.269576	6.40476e-05	-1.20987	-1.2794	9.21588e-05	-1.45554	-1.27427
135657439	rs138970191	7.10852e-14	-1.24149	-4.33754e-10	0.00011679	-1.88852	-4.33754e-10	0.000213295	-1.89065	-4.33754e-10
135657472	rs191390452	5.13541e-14	-1.68079e-10	-1.56663	0.000164592	-1.68079e-10	-1.54543	0.000300394	-1.68079e-10	-1.54823
135657510	rs7648146	7.37086e-12	3.66949	-0.269576	6.09122e-05	-1.26006	-1.2794	8.85486e-05	-1.4955	-1.27427
135657765	rs188934176	1.47063e-13	-1.68079e-10	-0.514513	0.000319483	-1.68079e-10	-0.882188	0.000586236	-1.68079e-10	-0.879601
135658315	rs34485548	1.15856e-11	4.20642	-0.354269	6.98464e-05	-1.08213	-1.32046	9.79913e-05	-1.35278	-1.31567
135658994	rs66626713	5.51836e-12	3.51688	-0.406423	6.6964e-05	-1.09973	-1.34501	9.55541e-05	-1.3532	-1.34043
135659385	rs12330820	8.26458e-12	3.79754	-0.283178	6.25626e-05	-1.22664	-1.28609	9.02803e-05	-1.46939	-1.28101
135659566	rs35896773	7.24735e-12	3.66949	-0.286475	6.04083e-05	-1.26006	-1.2877	8.78103e-05	-1.4955	-1.28264
135661123	rs143008299	1.8949e-12	2.04155	-4.33754e-10	0.0881276	4.73765	-4.33754e-10	0.00403389	1.04916	-4.33754e-10
135662068	rs61791660	3.85094e-14	-1.85447	-4.33754e-10	0.000239613	-1.16987	-4.33754e-10	0.000425462	-1.20015	-4.33754e-10
135662465	rs7625040	7.97397e-12	3.79754	-0.318975	6.14812e-05	-1.22664	-1.30352	8.87073e-05	-1.46939	-1.29859
135662871	rs142700313	4.08439e-14	-1.79562	-4.33754e-10	0.00012021	-1.85965	-4.33754e-10	0.000220444	-1.85768	-4.33754e-10
135663296	rs28570106	8.31834e-12	3.94819	-0.427345	6.97262e-05	-1.08619	-1.31813	9.77981e-05	-1.35761	-1.31281
135663482	rs9819440	9.33132e-12	4.06009	-0.424331	7.28181e-05	-1.04429	-1.31664	0.000101355	-1.32339	-1.31131
135663785	rs9820189	8.26569e-12	3.94819	-0.433695	6.95086e-05	-1.08619	-1.32125	9.74901e-05	-1.35761	-1.31596
135663850	rs116992639	6.41674e-14	-1.68079e-10	-1.34388	0.00015734	-1.68079e-10	-1.59048	0.000288318	-1.68079e-10	-1.58926
135664958	rs192808242	6.19451e-14	-1.68079e-10	-1.37912	0.000156458	-1.68079e-10	-1.59611	0.000286122	-1.68079e-10	-1.5969
135665019	rs28453905	9.64041e-12	4.0931	-0.424754	6.48646e-05	-1.12309	-1.3535	9.1673e-05	-1.3861	-1.34899
135665726	rs116410695	1.22831e-13	-0.694568	-4.33754e-10	0.000326558	-0.860286	-4.33754e-10	0.000510206	-1.01851	-4.33754e-10
135665992	rs2009002	2.43877e-14	-1.27105	-1.04024	2.94761e-05	-1.66558	-1.59973	5.86536e-05	-1.58295	-1.59872
135666343	rs117394052	5.08791e-14	-1.68079e-10	-1.57592	0.000214957	-1.68079e-10	-1.27845	0.000393575	-1.68079e-10	-1.27805
135667754	rs12330384	7.30273e-12	3.87166	-0.481025	6.79199e-05	-1.11446	-1.3161	9.57511e-05	-1.38059	-1.31098
135667961	rs2400648	6.48018e-12	3.68822	-0.417094	5.65573e-05	-1.26368	-1.34996	8.21951e-05	-1.4988	-1.34542
135668348	rs1403769	3.35054e-12	3.02514	-0.413637	4.64463e-05	-1.46224	-1.34836	7.04939e-05	-1.65399	-1.34381
135668385	rs9818015	3.70959e-14	-1.89187	-4.33754e-10	0.000183027	-1.43926	-4.33754e-10	0.000327063	-1.46317	-4.33754e-10
135668600	rs192553155	1.66673e-12	1.91324	-4.33754e-10	0.0745823	4.57076	-4.33754e-10	0.00361081	0.938363	-4.33754e-10
135668716	rs1403767	1.2416e-13	0.233319	-0.917121	2.89946e-05	-1.82396	-1.45783	5.26303e-05	-1.83714	-1.45289
135668836	rs1403766	4.19251e-12	3.53878	-0.703098	5.03319e-05	-1.26873	-1.46153	7.32645e-05	-1.50175	-1.4575
135668839	rs12630389	3.26416e-14	-1.14006	-0.879722	5.27027e-05	-1.08424	-1.59999	0.000109789	-0.953959	-1.60081
135669219	rs9289501	5.24072e-10	7.86057	-0.196563	0.000102546	-0.437098	-1.58149	0.000158061	-0.607327	-1.58302
135669311	rs9289502	8.45581e-12	4.36722	-0.829984	5.02921e-05	-1.21423	-1.51682	7.22398e-05	-1.45902	-1.51431
135669685	rs16843560	2.57831e-14	-1.36296	-0.892699	2.68422e-05	-1.75537	-1.60355	5.25147e-05	-1.68844	-1.60379
135670056	rs13317459	1.08598e-11	4.7575	-0.970047	6.13847e-05	-0.989299	-1.54243	8.43915e-05	-1.2778	-1.54006
135670572	rs13081105	1.10386e-11	4.76242	-0.958637	6.51845e-05	-0.932828	-1.53884	8.89255e-05	-1.22912	-1.5364
135671384	rs13087164	4.74223e-14	-1.64628	-4.33754e-10	0.000126126	-1.81161	-4.33754e-10	0.00023652	-1.78729	-4.33754e-10
135671417	rs10212530	1.33185e-11	4.92533	-0.93379	6.76925e-05	-0.903129	-1.53079	9.20431e-05	-1.20286	-1.5282
135671534	rs10212532	2.73164e-10	7.48713	-0.474679	0.000101396	-0.427201	-1.60266	0.000155878	-0.601236	-1.60302
135671866	rs10212558	1.22188e-11	4.8808	-0.975438	6.67352e-05	-0.887557	-1.5606	9.02964e-05	-1.1914	-1.55883
135672088	rs35188750	3.88788e-11	5.8553	-0.792467	9.82927e-05	-0.557008	-1.50394	0.000127951	-0.90043	-1.50125
135672820	rs28430744	1.04753e-11	4.71694	-0.965543	6.05618e-05	-1.0042	-1.54103	8.34809e-05	-1.29008	-1.53863
135673120	rs77764833	1.81076e-13	-1.68079e-10	-0.306458	0.000352497	-1.68079e-10	-0.783853	0.000640575	-1.68079e-10	-0.790957
135673477	rs1113211	1.52826e-11	5.09503	-0.965932	7.18427e-05	-0.816335	-1.55808	9.6042e-05	-1.13228	-1.55625
135674727	rs79552752	1.66226e-13	-1.68079e-10	-0.392025	0.000326146	-1.68079e-10	-0.861549	0.000599789	-1.68079e-10	-0.856745
135674932	rs9846137	1.36063e-11	4.97885	-0.965932	6.86612e-05	-0.861629	-1.55808	9.2462e-05	-1.17027	-1.55625
135675190	rs9826806	1.08077e-11	4.76242	-0.979781	6.37091e-05	-0.932828	-1.56174	8.68529e-05	-1.22912	-1.55999
135675487	rs9864514	1.07557e-11	4.76242	-0.984597	6.36298e-05	-0.932828	-1.56298	8.67425e-05	-1.22912	-1.56126
135675872	rs9851361	1.16525e-11	4.83985	-0.981953	6.55822e-05	-0.903287	-1.5623	8.89644e-05	-1.20452	-1.56056
135675968	rs12637541	2.16729e-14	-1.38891	-1.0404	2.61832e-05	-1.78671	-1.59706	5.09733e-05	-1.72619	-1.59583
135676132	rs13084404	2.11411e-09	9.39692	-0.338147	0.000186726	0.178186	-1.59744	0.000278833	-0.0244715	-1.59824
135676474	rs142329261	6.09235e-14	-1.68079e-10	-1.39575	0.00017269	-1.68079e-10	-1.4974	0.000316265	-1.68079e-10	-1.49674
135676774	rs139390971	5.91691e-14	-1.68079e-10	-1.42497	0.000165159	-1.68079e-10	-1.54198	0.000303142	-1.68079e-10	-1.53912
135678232	rs114548309	3.74968e-14	-1.88112	-4.33754e-10	0.000142567	-1.68908	-4.33754e-10	0.000265453	-1.67189	-4.33754e-10
135678267	rs13097172	4.00344e-10	7.81493	-0.420218	0.000102109	-0.424708	-1.59814	0.000155258	-0.60933	-1.5989
135678625	rs1403770	1.09023e-11	4.79411	-1.00275	6.16079e-05	-0.975778	-1.55233	8.44822e-05	-1.26663	-1.55015
135678726	rs35097316	2.25153e-14	-1.36996	-1.02121	2.62808e-05	-1.7803	-1.59976	5.12309e-05	-1.71819	-1.59879
135679545	rs9868246	1.43891e-11	5.01102	-0.942166	6.612e-05	-0.905875	-1.55155	8.95273e-05	-1.20918	-1.5496
135679783	rs6439603	2.33413e-14	-1.34892	-1.00623	2.65099e-05	-1.77045	-1.60093	5.17935e-05	-1.70596	-1.6001
135679822	rs140858896	8.06911e-14	-1.11475	-4.33754e-10	0.000188516	-1.40971	-4.33754e-10	0.000336991	-1.43327	-4.33754e-10
135680244	rs76760258	2.82944e-12	2.44246	-4.33754e-10	0.000807841	0.0454719	-4.33754e-10	0.00189317	0.292685	-4.33754e-10
135680960	rs140332867	3.80707e-13	0.436658	-4.33754e-10	0.000344222	-0.807608	-4.33754e-10	0.000706269	-0.693327	-4.33754e-10
135681498	rs565182634	1.71639e-12	1.9426	-4.33754e-10	0.0774899	4.60901	-4.33754e-10	0.00370343	0.963692	-4.33754e-10
135681531	rs13072596	1.37671e-11	4.9738	-0.949136	6.50714e-05	-0.919913	-1.5535	8.83128e-05	-1.22086	-1.55158
135682214	rs9883808	1.3733e-11	4.9738	-0.951615	6.50267e-05	-0.919913	-1.55418	8.8251e-05	-1.22086	-1.55228
135682756	rs71336046	1.32109e-11	4.93256	-0.949136	6.4072e-05	-0.935391	-1.5535	8.71852e-05	-1.23371	-1.55158
135683192	rs74992672	9.8786e-13	1.39017	-4.33754e-10	0.00426599	1.70954	-4.33754e-10	0.00226853	0.473563	-4.33754e-10
135683445	rs183654378	1.73779e-12	1.955	-4.33754e-10	0.0787501	4.62514	-4.33754e-10	0.00374325	0.974387	-4.33754e-10
135684459	rs184442184	9.08941e-12	4.64024	-1.03075	5.77672e-05	-1.03218	-1.5603	7.99944e-05	-1.31307	-1.55829
135685290	rs112781244	1.33333e-11	4.93256	-0.939917	6.42377e-05	-0.935391	-1.55091	8.74148e-05	-1.23371	-1.54895
135686355	rs1523599	4.83938e-14	-0.725111	-0.900891	3.58516e-05	-1.4664	-1.60311	7.40883e-05	-1.34542	-1.60265
135686534	rs1523598	4.61431e-10	7.91183	-0.375111	0.000101306	-0.434302	-1.59645	0.000153887	-0.619779	-1.59733
135687292	rs9862743	1.46904e-11	5.0525	-0.962921	6.67842e-05	-0.890157	-1.55727	9.01794e-05	-1.19609	-1.55543
135687341	rs9862763	8.99443e-12	4.60106	-1.00207	5.87924e-05	-1.00749	-1.56739	7.7927e-05	-1.3318	-1.56576
135687954	rs115832404	9.27416e-14	-0.975556	-4.33754e-10	0.000148826	-1.64611	-4.33754e-10	0.000280443	-1.61695	-4.33754e-10
135688453	rs9868239	4.65599e-10	7.906	-0.360297	0.000104671	-0.402823	-1.59525	0.000158493	-0.591417	-1.5962
135689162	rs11718972	1.769e-13	-0.32979	-4.33754e-10	0.000416896	-0.616057	-4.33754e-10	0.000777545	-0.597182	-4.33754e-10
135689644	rs150636728	2.3491e-13	-0.0461719	-4.33754e-10	0.000425719	-0.595115	-4.33754e-10	0.000764447	-0.614171	-4.33754e-10
135689686	rs139804685	1.86958e-13	-1.68079e-10	-0.274487	0.00024099	-1.68079e-10	-1.16414	0.000447673	-1.68079e-10	-1.14926
135690520	rs79260524	7.33182e-14	-1.68079e-10	-1.21056	0.000402702	-1.68079e-10	-0.650697	0.000736921	-1.68079e-10	-0.650842
135690784	rs13075579	6.57221e-14	-0.506266	-0.813672	8.18604e-05	-0.640977	-1.6029	0.000178309	-0.46649	-1.60331
135691004	rs13100235	1.84939e-09	9.15169	-0.226696	0.000164072	0.0322119	-1.5808	0.000246219	-0.164897	-1.58221
135691304	rs75557093	4.98253e-14	-1.68079e-10	-1.59685	0.00015527	-1.68079e-10	-1.60373	0.000284196	-1.68079e-10	-1.60366
135692561	rs9834104	9.14878e-12	4.63579	-1.01979	6.03277e-05	-0.993493	-1.55561	8.29288e-05	-1.28174	-1.5536
135693191	rs28449384	8.1799e-12	4.55558	-1.05152	5.89975e-05	-1.0231	-1.5483	8.15582e-05	-1.3061	-1.54591
135693943	rs6807242	1.20701e-11	4.90132	-1.00821	6.17306e-05	-0.973877	-1.55224	8.45907e-05	-1.26534	-1.55016
135694496	rs9862264	2.0896e-11	5.45254	-1.0106	8.20802e-05	-0.688259	-1.55294	0.000107296	-1.02685	-1.55087
135694504	rs6810223	2.08832e-11	5.42904	-0.98771	7.58838e-05	-0.773618	-1.54607	0.000100612	-1.09817	-1.54388
135694771	rs9825239	8.44493e-12	4.59562	-1.05967	5.97199e-05	-1.00836	-1.55087	8.2336e-05	-1.29398	-1.54853
135695018	rs7621396	8.42808e-12	4.59562	-1.06167	5.96828e-05	-1.00836	-1.55149	8.22837e-05	-1.29398	-1.54917
135696616	rs148838269	6.53888e-14	-1.32502	-4.33754e-10	0.000116521	-1.89082	-4.33754e-10	0.000212972	-1.89216	-4.33754e-10
135697373	rs17196987	1.4578e-11	5.08535	-1.00346	7.10899e-05	-0.834119	-1.55083	9.5088e-05	-1.1498	-1.54872
135697866	rs116741516	4.97871e-14	-1.59762	-4.33754e-10	0.000189521	-1.4044	-4.33754e-10	0.000352264	-1.38894	-4.33754e-10
135698129	rs7641070	1.41718e-11	5.04792	-0.994281	7.02567e-05	-0.848663	-1.54808	9.42014e-05	-1.16197	-1.54592
135698153	rs57594457	5.09331e-14	-0.758032	-0.816829	3.47664e-05	-1.49665	-1.6036	7.14796e-05	-1.38009	-1.60382
135698195	rs60070757	5.1604e-14	-0.756699	-0.805075	3.43243e-05	-1.50931	-1.60373	7.04987e-05	-1.39383	-1.6039
135698265	rs77490582	6.57832e-13	0.983577	-4.33754e-10	0.000230164	-1.2101	-4.33754e-10	0.000412502	-1.23108	-4.33754e-10
135699713	rs67709813	5.90762e-14	-1.42655	-4.33754e-10	0.000153345	-1.6162	-4.33754e-10	0.000279339	-1.6209	-4.33754e-10
135699877	rs7625177	5.57034e-10	8.00978	-0.284774	0.000108811	-0.372958	-1.58633	0.000164857	-0.560609	-1.58763
135702645	rs6439605	6.13635e-10	8.11461	-0.292824	0.000115916	-0.308783	-1.58725	0.000174613	-0.50223	-1.58852
135702704	rs6802942	3.82548e-14	-1.86111	-4.33754e-10	0.000131597	-1.76915	-4.33754e-10	0.000235492	-1.79165	-4.33754e-10
135702865	rs9843725	9.47343e-12	4.71247	-1.06159	6.2335e-05	-0.964903	-1.55147	8.52885e-05	-1.25814	-1.54914
135703656	rs6770366	6.31962e-10	8.16615	-0.314938	0.00011406	-0.319167	-1.593	0.000172348	-0.509752	-1.59405
135706190	rs77769797	1.16005e-12	1.55085	-4.33754e-10	0.00592952	2.0388	-4.33754e-10	0.00298401	0.747701	-4.33754e-10
135706780	rs117666986	5.01385e-14	-1.68079e-10	-1.59058	0.000155783	-1.68079e-10	-1.60043	0.000285108	-1.68079e-10	-1.60045
135707156	rs9848322	8.55132e-12	4.67205	-1.12359	6.0978e-05	-0.980007	-1.55837	8.36467e-05	-1.27062	-1.5561
135707761	rs35257855	1.26444e-11	5.04792	-1.10833	6.87966e-05	-0.848663	-1.56908	9.22108e-05	-1.16197	-1.56728
135708147	rs9853577	5.31125e-12	4.67205	-1.59985	6.06438e-05	-0.980007	-1.56387	8.28401e-05	-1.27062	-1.56579
135708448	rs9836374	1.3351e-11	5.12706	-1.13309	7.0502e-05	-0.817839	-1.57541	9.40091e-05	-1.13615	-1.57378
135708534	rs141342692	1.18272e-13	-1.68079e-10	-0.732389	0.000268043	-1.68079e-10	-1.05775	0.000492329	-1.68079e-10	-1.05418
135708982	rs34311570	9.88344e-12	4.83039	-1.13715	6.3567e-05	-0.920392	-1.57641	8.62523e-05	-1.22124	-1.5748
135709103	rs17250445	1.33789e-11	5.12706	-1.131	7.05384e-05	-0.817839	-1.5749	9.40589e-05	-1.13615	-1.57325
135709530	rs77824290	4.04927e-14	-1.80425	-4.33754e-10	0.000117338	-1.88384	-4.33754e-10	0.000215449	-1.8806	-4.33754e-10
135709995	rs13078865	5.89677e-10	8.15916	-0.377201	0.000115565	-0.303139	-1.59593	0.000173884	-0.498153	-1.59678
135710176	rs9864247	1.34238e-11	5.12706	-1.12765	7.01751e-05	-0.817839	-1.58006	9.35523e-05	-1.13615	-1.57865
135710360	rs77307361	6.60482e-14	-1.31499	-4.33754e-10	0.000162473	-1.55838	-4.33754e-10	0.000272767	-1.64471	-4.33754e-10
135710498	rs77964675	9.7545e-14	-0.92506	-4.33754e-10	0.000137285	-1.72683	-4.33754e-10	0.000251252	-1.72687	-4.33754e-10
135710841	rs9827662	3.80483e-13	0.824709	-0.388641	7.15118e-05	-1.86703	-0.511998	0.000130361	-1.87402	-0.508995
135710843	rs188650245	8.79456e-14	-1.02865	-4.33754e-10	0.000159041	-1.57973	-4.33754e-10	0.000301159	-1.54569	-4.33754e-10
135711661	rs17197259	3.62155e-13	0.386698	-4.33754e-10	0.000154617	-1.60794	-4.33754e-10	0.000288594	-1.5883	-4.33754e-10
135712441	rs185631409	1.40422e-13	-1.68079e-10	-0.560721	0.000219846	-1.68079e-10	-1.25597	0.000400017	-1.68079e-10	-1.26182
135712501	rs150008070	3.40577e-13	-1.68079e-10	0.325268	0.000476857	-1.68079e-10	-0.481677	0.000878615	-1.68079e-10	-0.474976
135713622	rs13097946	1.21348e-11	4.88693	-0.988471	6.61601e-05	-0.91051	-1.54631	8.9627e-05	-1.21355	-1.54411
135713634	rs13098245	1.21051e-11	4.88693	-0.990919	6.61106e-05	-0.91051	-1.54705	8.95587e-05	-1.21355	-1.54488
135713755	rs16843611	4.79603e-14	-0.81915	-0.81585	3.23225e-05	-1.56919	-1.60393	6.58636e-05	-1.46194	-1.6038
135713769	rs6786769	1.37127e-11	4.92802	-0.907315	6.83383e-05	-0.894834	-1.52959	9.23691e-05	-1.20051	-1.52702
135713972	rs80001060	5.08992e-14	-1.68079e-10	-1.57553	0.000158948	-1.68079e-10	-1.58032	0.000290939	-1.68079e-10	-1.58021
135714105	rs6774289	1.28088e-11	5.00645	-1.05394	6.79737e-05	-0.864704	-1.56507	9.13483e-05	-1.17538	-1.56326
135715022	rs6439609	5.09584e-14	-0.770328	-0.804037	3.33587e-05	-1.53769	-1.60389	6.82847e-05	-1.42567	-1.60397
135715322	rs6439610	3.01547e-09	9.61606	-0.202166	0.000170728	0.0807843	-1.5896	0.0002551	-0.12089	-1.59078
135715868	rs57681844	4.9975e-14	-1.59385	-4.33754e-10	0.000117259	-1.88451	-4.33754e-10	0.000215087	-1.88228	-4.33754e-10
135716966	rs9873015	3.88515e-14	-1.84563	-4.33754e-10	0.000140985	-1.70024	-4.33754e-10	0.000254541	-1.71386	-4.33754e-10
135717033	rs73222209	1.32442e-12	1.68336	-4.33754e-10	0.00070094	-0.096472	-4.33754e-10	0.0012002	-0.163076	-4.33754e-10
135717217	rs13325914	8.59527e-12	4.63579	-1.0822	5.93285e-05	-0.993493	-1.57231	8.15243e-05	-1.28174	-1.57068
135717220	rs111496438	4.93251e-14	-1.60694	-4.33754e-10	0.000116686	-1.88941	-4.33754e-10	0.000213127	-1.89144	-4.33754e-10
135717467	rs115606762	1.00276e-13	-0.897444	-4.33754e-10	0.000172684	-1.49743	-4.33754e-10	0.000324514	-1.471	-4.33754e-10
135719057	rs184281334	1.5248e-13	-1.68079e-10	-0.478341	0.000230712	-1.68079e-10	-1.20772	0.000419622	-1.68079e-10	-1.21397
135719235	rs9846554	4.82836e-10	7.90455	-0.322488	0.000101751	-0.433159	-1.59321	0.000154691	-0.617632	-1.59426
135719298	rs9808979	1.19001e-11	4.88785	-1.00893	6.56032e-05	-0.912821	-1.55245	8.87981e-05	-1.21658	-1.55037
135720241	rs4678432	4.9585e-14	-0.740779	-0.860905	3.40942e-05	-1.51635	-1.60342	7.00718e-05	-1.40078	-1.60303
135720540	rs9814557	7.87372e-12	4.52054	-1.05463	5.80411e-05	-1.03846	-1.54929	8.03733e-05	-1.31973	-1.54692
135720673	rs9872542	1.16007e-11	4.85098	-0.99753	6.4912e-05	-0.926805	-1.54906	8.80775e-05	-1.22819	-1.54692
135720851	rs6779903	4.93219e-14	-0.756321	-0.850684	3.42175e-05	-1.51219	-1.60397	7.02968e-05	-1.39671	-1.60389
135721036	rs34629706	4.45792e-14	-1.70811	-4.33754e-10	0.000208832	-1.30736	-4.33754e-10	0.000369706	-1.34062	-4.33754e-10
135721085	rs115951794	4.08945e-14	-1.79438	-4.33754e-10	0.000117022	-1.88653	-4.33754e-10	0.000214756	-1.88382	-4.33754e-10
135721781	rs34901937	1.18128e-12	1.56898	-4.33754e-10	0.00678304	2.17329	-4.33754e-10	0.00331943	0.854226	-4.33754e-10
135721981	rs61757744	5.91608e-14	-1.42511	-4.33754e-10	0.000122638	-1.83966	-4.33754e-10	0.000222536	-1.84824	-4.33754e-10
135722253	rs141649812	5.34242e-14	-1.68079e-10	-1.52711	0.000160244	-1.68079e-10	-1.57219	0.000293475	-1.68079e-10	-1.57153
135722264	rs17197552	1.21758e-11	4.92895	-1.02712	6.62894e-05	-0.897164	-1.5577	8.94804e-05	-1.20357	-1.55573
135722492	rs187815576	5.97811e-14	-1.41468	-4.33754e-10	0.000123073	-1.83612	-4.33754e-10	0.000223258	-1.845	-4.33754e-10
135722668	rs115346210	5.34711e-14	-1.68079e-10	-1.52623	0.000156892	-1.68079e-10	-1.59334	0.000286796	-1.68079e-10	-1.59455
135722767	rs4678434	4.62281e-14	-0.861103	-0.810681	3.18619e-05	-1.58367	-1.60382	6.479e-05	-1.47823	-1.60394
135723131	rs4678435	4.94533e-14	-0.770709	-0.833635	3.35118e-05	-1.53336	-1.60364	6.86636e-05	-1.42026	-1.60384
135724149	rs74552439	5.93961e-14	-1.68079e-10	-1.42114	0.000230714	-1.68079e-10	-1.20772	0.000419593	-1.68079e-10	-1.21404
135724461	rs10935175	7.79131e-12	4.52054	-1.06515	5.78507e-05	-1.03846	-1.55257	8.0104e-05	-1.31973	-1.55027
135724717	rs115176930	4.67782e-14	-1.65996	-4.33754e-10	0.000244971	-1.14775	-4.33754e-10	0.000420221	-1.21254	-4.33754e-10
135724841	rs34522617	8.57377e-12	4.6311	-1.08001	5.82254e-05	-1.02749	-1.55709	8.04088e-05	-1.31131	-1.55489
135726679	rs6775778	1.5689e-13	0.734499	-1.18433	2.61688e-05	-1.8565	-1.52782	4.7667e-05	-1.86468	-1.52441
135727772	rs115783572	4.78994e-14	-1.63627	-4.33754e-10	0.000116511	-1.89091	-4.33754e-10	0.000213041	-1.89184	-4.33754e-10
135728748	rs75188364	3.73507e-14	-1.88502	-4.33754e-10	0.000159784	-1.57507	-4.33754e-10	0.000291137	-1.57953	-4.33754e-10
135729548	rs34409306	3.34882e-11	5.26786	-0.354288	9.1149e-05	-0.702252	-1.43415	0.000119229	-1.03926	-1.43301
135730824	rs146899942	5.58147e-14	-1.68079e-10	-1.48334	0.000159927	-1.68079e-10	-1.57417	0.000292304	-1.68079e-10	-1.57553
135730912	rs35532770	4.4799e-14	-0.893248	-0.80994	2.97988e-05	-1.65062	-1.6038	5.99175e-05	-1.55679	-1.60356
135731240	rs6809006	2.12509e-11	5.51481	-1.05603	8.84485e-05	-0.60034	-1.56613	0.000114031	-0.952662	-1.56419
135731314	rs6771997	1.5809e-11	5.22572	-1.06276	7.83835e-05	-0.719394	-1.56789	0.000102881	-1.05377	-1.56599
135731560	rs116964378	5.84166e-14	-1.68079e-10	-1.43777	0.000294557	-1.68079e-10	-0.963421	0.000541308	-1.68079e-10	-0.959335
135732909	rs6439614	4.33956e-10	7.7987	-0.323376	9.56418e-05	-0.493449	-1.59483	0.000145857	-0.674915	-1.59578
135733617	rs7433567	7.04695e-12	4.44107	-1.08609	5.58518e-05	-1.0673	-1.5589	7.77335e-05	-1.3433	-1.55674
135733797	rs6439615	4.90134e-10	7.95038	-0.353318	0.000100969	-0.435458	-1.59862	0.000153424	-0.620778	-1.59934
135733833	rs7427833	7.06712e-12	4.44107	-1.08324	5.5877e-05	-1.0673	-1.55844	7.77638e-05	-1.3433	-1.55635
135733906	rs7433592	2.66172e-14	-1.31702	-0.906798	2.64854e-05	-1.76922	-1.60308	5.17765e-05	-1.7038	-1.60259
135734165	rs13097267	2.82262e-14	-1.22617	-0.938954	2.77138e-05	-1.72543	-1.60153	5.47173e-05	-1.65038	-1.60076
135734592	rs4331626	3.22661e-09	9.72931	-0.24774	0.000170067	0.0820569	-1.59476	0.000254835	-0.117006	-1.5957
135736073	rs193003581	1.20621e-13	-0.712718	-4.33754e-10	0.000194914	-1.37634	-4.33754e-10	0.000427615	-1.1951	-4.33754e-10
135736222	rs9842840	1.13501e-11	4.88785	-1.05625	6.47408e-05	-0.912821	-1.56568	8.7606e-05	-1.21658	-1.56389
135736699	rs1357539	1.45262e-13	-1.68079e-10	-0.526837	0.000224217	-1.68079e-10	-1.23628	0.000407903	-1.68079e-10	-1.24229
135737017	rs73222214	4.17645e-13	0.529258	-4.33754e-10	0.000324419	-0.866858	-4.33754e-10	0.000571307	-0.905397	-4.33754e-10
135738428	rs13066914	4.54662e-14	-1.6884	-4.33754e-10	0.000229037	-1.21501	-4.33754e-10	0.000416248	-1.22204	-4.33754e-10
135739341	rs9289503	1.91796e-11	5.38372	-1.0275	7.71573e-05	-0.74468	-1.55837	0.000101723	-1.07484	-1.55623
135739722	rs1523597	2.13846e-11	5.49255	-1.0275	8.71418e-05	-0.62299	-1.55837	0.000112678	-0.972554	-1.55623
135739807	rs1523596	2.13846e-11	5.49255	-1.0275	8.71418e-05	-0.62299	-1.55837	0.000112678	-0.972554	-1.55623
135740147	rs1523595	2.14808e-11	5.49255	-1.02301	8.72525e-05	-0.62299	-1.5571	0.000112825	-0.972554	-1.55493
135740469	rs4073308	2.14808e-11	5.49255	-1.02301	8.72525e-05	-0.62299	-1.5571	0.000112825	-0.972554	-1.55493
135740798	rs4493374	5.97443e-13	0.887285	-4.33754e-10	0.000208453	-1.30918	-4.33754e-10	0.000392109	-1.28178	-4.33754e-10
135741367	rs9852169	3.15096e-09	9.72931	-0.271464	0.000169751	0.0820569	-1.59662	0.000254388	-0.117006	-1.59746
135741393	rs114488298	6.17312e-14	-1.38258	-4.33754e-10	0.000124476	-1.82478	-4.33754e-10	0.000225602	-1.83455	-4.33754e-10
135741565	rs2177407	3.92686e-14	-0.990279	-0.84467	2.857e-05	-1.69363	-1.6029	5.70038e-05	-1.60783	-1.60238
135741887	rs9836600	5.1657e-13	0.741838	-4.33754e-10	0.000500053	-0.43418	-4.33754e-10	0.000962983	-0.383288	-4.33754e-10
135742367	rs1523594	1.29915e-13	-1.64352	1.00502	0.000365577	-1.83416	1.08674	0.00067528	-1.81895	1.08076
135742531	rs138847594	6.75939e-14	-1.68079e-10	-1.29186	0.000389489	-1.68079e-10	-0.684058	0.000722743	-1.68079e-10	-0.670269
135743441	rs6439618	3.01222e-09	9.66929	-0.256475	0.000160829	0.0260622	-1.59461	0.000241577	-0.170586	-1.59555
135744872	rs13316798	5.612e-12	4.50725	-1.37996	0.000168972	-0.00445028	-1.51471	0.000285842	-0.083528	-1.51436
135745762	rs9826032	3.7086e-14	-1.89213	-4.33754e-10	0.000143212	-1.68457	-4.33754e-10	0.0002595	-1.69457	-4.33754e-10
135745911	rs16843645	3.1083e-13	-1.68079e-10	0.233872	0.000424852	-1.68079e-10	-0.597154	0.000770612	-1.68079e-10	-0.606138
135746476	rs145086342	4.97292e-14	-1.68079e-10	-1.59878	0.000155764	-1.68079e-10	-1.60055	0.000285067	-1.68079e-10	-1.6006
135746680	rs76401139	6.76452e-13	1.01149	-4.33754e-10	0.000262428	-1.07892	-4.33754e-10	0.000468381	-1.10404	-4.33754e-10
135746796	rs77121034	3.76914e-14	-1.87594	-4.33754e-10	0.000117316	-1.88402	-4.33754e-10	0.000215813	-1.87891	-4.33754e-10
135748329	rs183112524	4.98583e-14	-1.68079e-10	-1.59619	0.000169218	-1.68079e-10	-1.51771	0.000308616	-1.68079e-10	-1.52123
135748336	rs56748703	1.29472e-13	-1.68079e-10	-0.641907	0.00025935	-1.68079e-10	-1.09071	0.000476284	-1.68079e-10	-1.08731
135749644	rs145230206	9.52324e-14	-1.68079e-10	-0.949053	0.000198293	-1.68079e-10	-1.35915	0.000364365	-1.68079e-10	-1.35517
135750054	rs146569999	3.79336e-14	-1.86954	-4.33754e-10	0.000140504	-1.70366	-4.33754e-10	0.000250393	-1.73029	-4.33754e-10
135750913	rs9856799	2.40011e-09	9.40168	-0.216031	0.000152475	-0.0309276	-1.59097	0.00022895	-0.227743	-1.59208
135751336	rs9877082	1.26598e-11	4.92895	-0.988135	6.70139e-05	-0.897164	-1.54683	9.04965e-05	-1.20357	-1.54444
135751434	rs138421205	3.83914e-13	0.445046	-4.33754e-10	0.000485669	-0.463367	-4.33754e-10	0.00109142	-0.258085	-4.33754e-10
135752319	rs9862777	7.90766e-12	4.52054	-1.05033	5.81112e-05	-1.03846	-1.54808	8.04907e-05	-1.31973	-1.54546
135753343	rs145780499	5.1808e-14	-1.68079e-10	-1.55783	0.000155285	-1.68079e-10	-1.60363	0.000284168	-1.68079e-10	-1.60376
135754652	rs114916088	9.03303e-14	-1.0019	-4.33754e-10	0.000206701	-1.31762	-4.33754e-10	0.000369292	-1.34174	-4.33754e-10
135755549	rs6796869	2.6767e-09	9.45583	-0.161105	0.000151168	-0.0427115	-1.58779	0.000227659	-0.23649	-1.58898
135755987	rs1523600	4.28027e-14	-0.936599	-0.812172	2.99624e-05	-1.64506	-1.60389	6.03694e-05	-1.54913	-1.60371
135756358	rs79438247	4.95601e-14	-1.68079e-10	-1.60219	0.000156123	-1.68079e-10	-1.59825	0.000285708	-1.68079e-10	-1.59835
135756873	rs116501749	5.39812e-13	0.785847	-4.33754e-10	0.0166552	3.07158	-4.33754e-10	0.0013843	-0.0203713	-4.33754e-10
135758709	rs1523593	4.7327e-14	-0.803312	-0.84498	3.26864e-05	-1.55873	-1.6032	6.67884e-05	-1.44904	-1.60275
135758869	rs6807058	8.44464e-12	4.55647	-1.02056	6.04103e-05	-1.02532	-1.52242	8.3509e-05	-1.30896	-1.51941
135759246	rs6807565	7.83429e-12	4.48074	-1.01985	5.78491e-05	-1.05294	-1.53812	8.0357e-05	-1.33157	-1.53527
135760734	rs6771224	1.38286e-11	5.00739	-0.978268	6.92712e-05	-0.867068	-1.5438	9.30819e-05	-1.17849	-1.54135
135761898	rs7643661	1.38939e-11	5.00739	-0.973551	6.9373e-05	-0.867068	-1.54233	9.32215e-05	-1.17849	-1.53985
135761927	rs7621331	1.32164e-11	4.92895	-0.945112	6.79322e-05	-0.897164	-1.53322	9.1761e-05	-1.20357	-1.53057
135762017	rs7621425	1.39251e-11	5.00739	-0.971311	6.94217e-05	-0.867068	-1.54163	9.32883e-05	-1.17849	-1.53913
135762069	rs200328328	1.14548e-13	-1.68079e-10	-0.764379	0.000187456	-1.68079e-10	-1.41535	0.00034155	-1.68079e-10	-1.41983
135762510	rs9812561	1.39251e-11	5.00739	-0.971311	6.94217e-05	-0.867068	-1.54163	9.32883e-05	-1.17849	-1.53913
135764245	rs7650079	3.96899e-14	-0.948672	-0.875603	2.99541e-05	-1.64747	-1.60176	6.03592e-05	-1.55194	-1.60107
135765190	rs9875328	1.40229e-11	5.00739	-0.964312	6.95753e-05	-0.867068	-1.53942	9.34987e-05	-1.17849	-1.53688
135765309	rs9837355	7.4933e-12	4.37569	-0.959303	5.69012e-05	-1.09078	-1.51679	7.96288e-05	-1.36242	-1.51352
135765412	rs76799353	1.17802e-12	1.56622	-4.33754e-10	0.00602771	2.05523	-4.33754e-10	0.00302446	0.761164	-4.33754e-10
135765541	rs56276193	3.80709e-13	0.436663	-4.33754e-10	0.000275309	-1.031	-4.33754e-10	0.000487986	-1.06304	-4.33754e-10
135766002	rs141055138	2.98259e-13	-1.68079e-10	0.192589	0.000467006	-1.68079e-10	-0.502552	0.000861594	-1.68079e-10	-0.494539
135766164	rs9880721	1.44677e-11	5.00739	-0.933089	7.02867e-05	-0.867068	-1.52924	9.44728e-05	-1.17849	-1.52652
135766339	rs9842864	8.41393e-12	4.52054	-0.988274	5.9335e-05	-1.03846	-1.52724	8.22225e-05	-1.31973	-1.52417
135767266	rs61791710	3.72346e-14	-1.88814	-4.33754e-10	0.000141143	-1.69912	-4.33754e-10	0.000250942	-1.7281	-4.33754e-10
135767387	rs141832029	8.73774e-12	4.56499	-0.994958	6.0291e-05	-1.02013	-1.52959	8.32955e-05	-1.30437	-1.52656
135767557	rs144681011	9.44613e-14	-1.68079e-10	-0.957183	0.000212446	-1.68079e-10	-1.2902	0.000391129	-1.68079e-10	-1.28429
135768232	rs67039922	1.09777e-11	4.76256	-0.964312	6.42576e-05	-0.946578	-1.53942	8.75952e-05	-1.24372	-1.53688
135768732	rs75199015	4.96844e-14	-1.68079e-10	-1.59968	0.000158788	-1.68079e-10	-1.58132	0.000290625	-1.68079e-10	-1.58129
135768771	rs4075999	4.54062e-14	-0.837809	-0.851917	3.1495e-05	-1.59516	-1.60391	6.39744e-05	-1.49109	-1.60375
135768961	rs80259462	4.95004e-14	-1.68079e-10	-1.60339	0.00015761	-1.68079e-10	-1.58877	0.000288471	-1.68079e-10	-1.58873
135769006	rs13072433	4.49137e-14	-0.837809	-0.862822	3.14993e-05	-1.59516	-1.60377	6.3989e-05	-1.49109	-1.60352
135769102	rs150284332	4.66497e-14	-1.66271	-4.33754e-10	0.000125106	-1.81973	-4.33754e-10	0.000233827	-1.79874	-4.33754e-10
135769210	rs13072782	2.62238e-09	9.45792	-0.183697	0.0001511	-0.0421547	-1.5888	0.000227486	-0.236217	-1.59002
135769397	rs6775261	3.51031e-09	9.76548	-0.199642	0.000193225	0.205371	-1.59041	0.000287091	-0.00196643	-1.59156
135769410	rs13072690	3.85569e-09	9.87518	-0.215494	0.000194895	0.215493	-1.59193	0.000290103	0.0099195	-1.59301
135769746	rs2140450	2.45624e-09	9.42426	-0.215494	0.000167924	0.0665415	-1.59193	0.000252853	-0.127507	-1.59301
135770384	rs13059064	2.61786e-09	9.45619	-0.183697	0.000146027	-0.0763007	-1.5888	0.000220778	-0.266149	-1.59002
135771303	rs35125684	4.52521e-14	-1.69312	-4.33754e-10	0.000116388	-1.89197	-4.33754e-10	0.000212977	-1.89214	-4.33754e-10
135771387	rs9852009	2.98442e-09	9.56272	-0.15918	0.000152808	-0.0335374	-1.58617	0.000230479	-0.225669	-1.58749
135771725	rs73222222	8.38266e-12	4.48921	-0.960662	5.93687e-05	-1.04783	-1.51729	8.2452e-05	-1.32707	-1.51403
135771730	rs13065499	4.92988e-14	-0.761683	-0.84579	3.23177e-05	-1.57042	-1.60286	6.59688e-05	-1.46182	-1.60233
135771852	rs7625607	2.37701e-09	9.35968	-0.183697	0.000161866	0.0266735	-1.5888	0.00024388	-0.166631	-1.59002
135771903	rs55873361	4.62583e-14	-0.853962	-0.817171	3.07682e-05	-1.61873	-1.60368	6.22989e-05	-1.518	-1.60338
135772078	rs9836758	8.27381e-12	4.50829	-0.992814	5.84611e-05	-1.0517	-1.52883	8.1192e-05	-1.33071	-1.5258
135772308	rs77560664	5.07333e-14	-1.68079e-10	-1.57879	0.000158661	-1.68079e-10	-1.58213	0.000290377	-1.68079e-10	-1.58214
135773164	rs184993337	6.8414e-14	-1.2798	-4.33754e-10	0.000280692	-1.01164	-4.33754e-10	0.000542836	-0.956515	-4.33754e-10
135773227	rs13097176	2.40286e-09	9.38698	-0.200183	0.000159478	0.0124061	-1.58939	0.000239909	-0.182496	-1.59057
135773326	rs34767379	8.37812e-12	4.48921	-0.961204	5.93569e-05	-1.04783	-1.51749	8.24353e-05	-1.32707	-1.51424
135773469	rs13097248	6.32294e-14	-1.3586	-4.33754e-10	0.000184262	-1.43254	-4.33754e-10	0.000331176	-1.45067	-4.33754e-10
135773481	rs115890825	5.56976e-12	3.11973	-4.33754e-10	0.00108458	0.340059	-4.33754e-10	0.00208376	0.388604	-4.33754e-10
135773661	rs28576629	1.69127e-13	0.672142	-1.04687	2.80892e-05	-1.84983	-1.46368	5.11816e-05	-1.85888	-1.45906
135773768	rs12633805	4.085e-14	-0.955162	-0.840305	2.92578e-05	-1.6694	-1.60334	5.87138e-05	-1.57772	-1.60293
135774219	rs3946444	2.00478e-09	9.18937	-0.183697	0.000131369	-0.182081	-1.5888	0.000199766	-0.366161	-1.59002
135774361	rs36039354	8.33938e-12	4.48921	-0.965839	5.92564e-05	-1.04783	-1.51919	8.22931e-05	-1.32707	-1.51596
135775458	rs7635621	1.8892e-09	9.1359	-0.189609	0.000132929	-0.170781	-1.5883	0.000201547	-0.357784	-1.58952
135775504	rs56152207	4.41718e-14	-0.852919	-0.864368	3.12897e-05	-1.60315	-1.60245	6.35029e-05	-1.50039	-1.60185
135775510	rs9682712	2.18853e-09	9.28298	-0.189609	0.000158259	0.00363889	-1.5883	0.000237601	-0.19321	-1.58952
135775750	rs148120084	8.29173e-14	-1.68079e-10	-1.08753	0.000426655	-1.68079e-10	-0.592919	0.000783844	-1.68079e-10	-0.589113
135776528	rs2400649	2.45222e-09	9.38866	-0.181532	0.000165279	0.0473147	-1.58858	0.000247564	-0.151851	-1.5898
135777151	rs139138366	1.19236e-13	-0.724267	-4.33754e-10	0.000199138	-1.3549	-4.33754e-10	0.000357462	-1.3743	-4.33754e-10
135777518	rs12632791	4.35792e-14	-0.866425	-0.864368	3.10683e-05	-1.61025	-1.60245	6.29796e-05	-1.50867	-1.60185
135777570	rs7610302	2.77324e-09	9.49487	-0.164714	0.000173055	0.0914966	-1.58678	0.000258594	-0.109986	-1.58808
135777669	rs147770895	3.78171e-14	-1.87261	-4.33754e-10	0.000118098	-1.87738	-4.33754e-10	0.00021519	-1.8818	-4.33754e-10
135778382	rs4678224	4.43851e-14	-0.882353	-0.830116	3.03353e-05	-1.63321	-1.60338	6.12759e-05	-1.53496	-1.60297
135778633	rs4678288	4.39143e-14	-0.853962	-0.869171	3.08269e-05	-1.61873	-1.60177	6.24446e-05	-1.518	-1.60105
135779348	rs61791712	4.11664e-14	-0.946041	-0.841711	2.93983e-05	-1.66495	-1.60301	5.90504e-05	-1.57242	-1.60251
135779779	rs75817561	4.2087e-13	0.536952	-4.33754e-10	0.000385727	-0.693763	-4.33754e-10	0.000791528	-0.579358	-4.33754e-10
135780015	rs75295663	6.24839e-14	-1.37047	-4.33754e-10	0.000289871	-0.979458	-4.33754e-10	0.000570275	-0.907204	-4.33754e-10
135780412	rs144295828	1.14931e-12	1.54154	-4.33754e-10	0.00587083	2.02886	-4.33754e-10	0.00295979	0.739552	-4.33754e-10
135780722	rs9758578	9.47767e-13	2.1423	-0.793569	0.000298584	0.647789	-1.59763	0.000410122	0.359544	-1.59641
135780773	rs534045733	5.04656e-14	-1.68079e-10	-1.58408	0.000190755	-1.68079e-10	-1.3979	0.000350328	-1.68079e-10	-1.39445
135781105	rs35946332	1.80842e-09	9.08466	-0.182076	0.000126259	-0.223061	-1.5875	0.000192427	-0.40486	-1.58875
135781940	rs7628848	1.52262e-13	0.527553	-1.00732	2.98368e-05	-1.80965	-1.4435	5.41604e-05	-1.82281	-1.43856
135783103	rs185953527	4.95572e-14	-1.68079e-10	-1.60225	0.000165292	-1.68079e-10	-1.54118	0.000301767	-1.68079e-10	-1.54367
135783166	rs13082684	1.52573e-13	0.527553	-1.00529	2.98683e-05	-1.80965	-1.44244	5.42185e-05	-1.82281	-1.43749
135783796	rs111862778	1.43571e-12	1.76404	-4.33754e-10	0.00744485	2.26638	-4.33754e-10	0.00359788	0.934778	-4.33754e-10
135784478	rs940229	1.70483e-09	9.03104	-0.187432	0.000122445	-0.253164	-1.58807	0.000187075	-0.432517	-1.5893
135784799	rs117293820	6.33412e-14	-1.68079e-10	-1.35684	0.000157385	-1.68079e-10	-1.5902	0.000288048	-1.68079e-10	-1.5902
135784871	rs2400731	1.16331e-13	-0.748936	-4.33754e-10	0.000117279	-1.88433	-4.33754e-10	0.000213159	-1.89128	-4.33754e-10
135784877	rs6439622	1.21895e-12	2.37649	-0.776112	0.000342555	0.786614	-1.59908	0.000464377	0.48537	-1.598
135785468	rs6771950	4.51459e-14	-0.830405	-0.865069	3.1197e-05	-1.60658	-1.60199	6.33213e-05	-1.5038	-1.6013
135785469	rs10049233	1.6154e-13	0.571674	-0.992296	2.98346e-05	-1.81756	-1.43566	5.41994e-05	-1.83005	-1.4306
135785491	rs10048942	1.54214e-13	0.527553	-0.994586	3.00355e-05	-1.80965	-1.43686	5.45265e-05	-1.82281	-1.43182
135785582	rs34447526	4.51459e-14	-0.830405	-0.865069	3.1197e-05	-1.60658	-1.60199	6.33213e-05	-1.5038	-1.6013
135785679	rs117738060	6.2244e-14	-1.68079e-10	-1.37431	0.000155427	-1.68079e-10	-1.60271	0.000284487	-1.68079e-10	-1.60264
135786758	rs13069408	4.48917e-14	-0.830405	-0.870716	3.12065e-05	-1.60658	-1.60169	6.33435e-05	-1.5038	-1.60095
135787498	rs55939279	2.80464e-13	0.131072	-4.33754e-10	0.00024902	-1.13136	-4.33754e-10	0.000442867	-1.16005	-4.33754e-10
135787529	rs6439623	1.12829e-12	2.31056	-0.78747	0.000325048	0.734441	-1.59936	0.000441979	0.436233	-1.5983
135787586	rs6439624	3.76562e-14	-1.028	-0.848878	2.8266e-05	-1.70416	-1.60307	5.63421e-05	-1.61929	-1.60259
135787996	rs6803786	4.26991e-14	-0.875113	-0.876083	3.04926e-05	-1.62953	-1.60188	6.16517e-05	-1.53065	-1.60117
135788421	rs78194377	5.28999e-14	-1.53697	-4.33754e-10	0.000250132	-1.1269	-4.33754e-10	0.000434582	-1.17894	-4.33754e-10
135789199	rs35328261	4.00394e-14	-1.81551	-4.33754e-10	0.000120344	-1.85854	-4.33754e-10	0.000219521	-1.86188	-4.33754e-10
135789212	rs75125767	1.07981e-12	1.47917	-4.33754e-10	0.00549218	1.96219	-4.33754e-10	0.00280261	0.684982	-4.33754e-10
135789956	rs13092707	3.63227e-14	-1.10194	-0.810994	2.67421e-05	-1.75897	-1.60369	5.26283e-05	-1.68667	-1.60339
135790885	rs35773450	6.22611e-14	-0.749372	-0.624665	4.3361e-05	-1.45239	-1.42695	8.9604e-05	-1.32704	-1.43088
135791069	rs34683314	1.40526e-13	-0.43743	-0.12255	4.10171e-05	-1.34379	-1.59111	8.6008e-05	-1.2063	-1.59258
135791382	rs13079037	5.58301e-09	8.48899	1.54088	9.38166e-05	-0.74019	-1.36736	0.000139141	-0.945859	-1.37198
135791534	rs61791718	3.91562e-14	-1.83781	-4.33754e-10	0.000134436	-1.7478	-4.33754e-10	0.00024296	-1.76043	-4.33754e-10
135791563	rs78431341	5.86972e-14	-1.68079e-10	-1.43298	0.000167057	-1.68079e-10	-1.53056	0.000306493	-1.68079e-10	-1.52813
135792010	rs6799517	3.2279e-13	0.184055	0.087572	7.22294e-05	-1.5838	-0.785249	0.000130067	-1.61139	-0.773885
135792313	rs35264626	2.81689e-13	0.0323724	0.103058	5.41671e-05	-1.08212	-1.5747	0.000116649	-0.917075	-1.57708
135792324	rs550110318	4.11711e-14	-1.78764	-4.33754e-10	0.000116811	-1.88833	-4.33754e-10	0.000214397	-1.88549	-4.33754e-10
135793657	rs28509770	3.40888e-13	0.306807	0.0193736	6.23539e-05	-1.62866	-0.887405	0.000112377	-1.65412	-0.877346
135793677	rs114352779	6.16011e-14	-1.38469	-4.33754e-10	0.000118731	-1.87203	-4.33754e-10	0.000218838	-1.86499	-4.33754e-10
135794076	rs76863118	5.81233e-14	-1.68079e-10	-1.44281	0.000157219	-1.68079e-10	-1.59125	0.000287887	-1.68079e-10	-1.59076
135794432	rs79037025	8.95633e-13	1.29216	-4.33754e-10	0.00322889	1.431	-4.33754e-10	0.00158588	0.115575	-4.33754e-10
135794544	rs61683900	9.88689e-13	1.39101	-4.33754e-10	0.00357192	1.53197	-4.33754e-10	0.00171565	0.194221	-4.33754e-10
135794741	rs151053585	1.69992e-13	-0.36962	-4.33754e-10	0.000183814	-1.43497	-4.33754e-10	0.000353944	-1.38419	-4.33754e-10
135794742	rs58592880	2.7317e-12	2.4073	-4.33754e-10	0.00919474	2.47749	-4.33754e-10	0.00376028	0.978926	-4.33754e-10
135795681	rs7623246	1.98428e-12	2.08764	-4.33754e-10	0.00656392	2.14045	-4.33754e-10	0.00283965	0.698112	-4.33754e-10
135795889	rs34706807	2.48496e-13	-0.137466	0.147519	4.85682e-05	-1.19093	-1.575	0.000103447	-1.03684	-1.57743
135796240	rs1403763	3.84335e-13	0.285899	0.160243	6.53627e-05	-1.61825	-0.850693	0.00011791	-1.64352	-0.839883
135796524	rs2400730	2.69019e-12	2.39199	-4.33754e-10	0.00772167	2.30289	-4.33754e-10	0.00330135	0.848763	-4.33754e-10
135796788	rs74439119	5.15601e-14	-1.68079e-10	-1.56263	0.000176079	-1.68079e-10	-1.47796	0.000322871	-1.68079e-10	-1.47607
135797206	rs147006675	9.09046e-14	-0.995563	-4.33754e-10	0.000637716	-0.191001	-4.33754e-10	0.00128432	-0.0953352	-4.33754e-10
135797319	rs145124500	5.34723e-14	-1.68079e-10	-1.52621	0.000163635	-1.68079e-10	-1.55125	0.000299739	-1.68079e-10	-1.55041
135798396	rs6771887	5.72523e-13	0.84468	-4.33754e-10	0.000158914	-1.58053	-4.33754e-10	0.000296438	-1.56148	-4.33754e-10
135798658	rs34894639	5.10874e-10	6.07103	1.56747	0.000158667	-0.139418	-1.44267	0.000200924	-0.514644	-1.43575
135798730	rs6774621	3.56955e-12	1.72005	0.954766	4.69739e-05	-1.52687	-1.27243	8.51812e-05	-1.55542	-1.25312
135798738	rs6787409	3.37999e-12	1.45716	1.1631	4.76846e-05	-1.47305	-1.31123	8.64793e-05	-1.50215	-1.29126
135800375	rs189639134	7.81712e-14	-1.68079e-10	-1.14647	0.000180755	-1.68079e-10	-1.45175	0.000333384	-1.68079e-10	-1.44403
135800409	rs34330586	5.54858e-10	6.19041	1.53069	0.000165343	-0.0992665	-1.44161	0.000207979	-0.481185	-1.4347
135800693	rs13079205	1.1069e-13	-0.798638	-4.33754e-10	0.000333004	-0.840741	-4.33754e-10	0.000586227	-0.879616	-4.33754e-10
135802156	rs6774226	5.6702e-12	1.60466	1.53294	7.14168e-05	-1.44792	-0.932441	0.000129741	-1.48147	-0.906315
135802350	rs6799056	6.20567e-13	-0.715038	1.6403	0.000157049	-0.892496	-0.699839	0.000287054	-0.92809	-0.665563
135802439	rs6799320	1.1069e-13	-0.798638	-4.33754e-10	0.000333004	-0.840741	-4.33754e-10	0.000586227	-0.879616	-4.33754e-10
135802965	rs137947429	5.35169e-14	-1.68079e-10	-1.52538	0.0002134	-1.68079e-10	-1.28573	0.000391076	-1.68079e-10	-1.28442
135804289	rs114127884	5.99664e-14	-1.68079e-10	-1.41159	0.000164849	-1.68079e-10	-1.54387	0.000301988	-1.68079e-10	-1.54294
135804550	rs61791721	4.40563e-10	5.93651	1.55393	0.00014798	-0.204971	-1.44684	0.000188947	-0.571808	-1.44005
135806811	rs3772390	3.1076e-12	-0.410482	2.94671	3.20578e-05	-1.57807	-1.60329	6.15011e-05	-1.53065	-1.60362
135806904	rs143384260	6.07005e-14	-1.68079e-10	-1.39942	0.000220714	-1.68079e-10	-1.25203	0.000404047	-1.68079e-10	-1.25179
135806933	rs78473846	7.50876e-13	1.11587	-4.33754e-10	0.000160631	-1.56978	-4.33754e-10	0.000299041	-1.55274	-4.33754e-10
135807024	rs79714913	6.93078e-13	-1.68079e-10	1.03577	0.000215117	-1.68079e-10	-1.27771	0.000404081	-1.68079e-10	-1.25171
135807299	rs143177131	5.90864e-13	-1.68079e-10	0.876213	0.00020371	-1.68079e-10	-1.33219	0.000381804	-1.68079e-10	-1.30842
135808356	rs60149787	6.71252e-13	1.00377	-4.33754e-10	0.000154031	-1.61174	-4.33754e-10	0.000286677	-1.59497	-4.33754e-10
135808455	rs186781511	2.7319e-13	0.104794	-4.33754e-10	0.000171319	-1.50537	-4.33754e-10	0.000306605	-1.52776	-4.33754e-10
135808620	rs9834966	1.10955e-13	-0.796252	-4.33754e-10	0.000332226	-0.843077	-4.33754e-10	0.000584884	-0.881909	-4.33754e-10
135809730	rs116090319	1.14492e-13	-0.764865	-4.33754e-10	0.000171269	-1.50566	-4.33754e-10	0.000297228	-1.55882	-4.33754e-10
135809923	rs148674227	4.94949e-14	-1.68079e-10	-1.6035	0.000160109	-1.68079e-10	-1.57304	0.000293115	-1.68079e-10	-1.57276
135810314	rs9653930	1.07835e-13	-0.824768	-4.33754e-10	0.000341753	-0.814806	-4.33754e-10	0.00060134	-0.854162	-4.33754e-10
135810352	rs78930792	4.95003e-14	-1.6034	-4.33754e-10	0.000119169	-1.86835	-4.33754e-10	0.000215245	-1.88155	-4.33754e-10
135810865	rs114051241	6.99778e-13	1.04539	-4.33754e-10	0.000221794	-1.24715	-4.33754e-10	0.000439798	-1.16701	-4.33754e-10
135811285	rs6775793	9.24961e-14	-0.978207	-4.33754e-10	0.000150743	-1.63332	-4.33754e-10	0.000291894	-1.57693	-4.33754e-10
135811292	rs79117371	7.23986e-13	-1.68079e-10	1.0794	0.00022428	-1.68079e-10	-1.236	0.000421952	-1.68079e-10	-1.20843
135811574	rs67589653	9.9952e-14	-0.900683	-4.33754e-10	0.00035746	-0.769871	-4.33754e-10	0.000628791	-0.809525	-4.33754e-10
135812523	rs4678322	5.43257e-10	6.07056	1.6294	0.000153896	-0.149482	-1.46314	0.000194806	-0.524624	-1.4567
135812664	rs79722040	6.0714e-13	-1.68079e-10	0.903386	0.000205561	-1.68079e-10	-1.32315	0.000385421	-1.68079e-10	-1.29899
135812973	rs116304350	5.45394e-13	-1.68079e-10	0.796134	0.000198468	-1.68079e-10	-1.35826	0.000371554	-1.68079e-10	-1.33563
135813520	rs112764208	6.91622e-13	-1.68079e-10	1.03367	0.000214958	-1.68079e-10	-1.27845	0.000403771	-1.68079e-10	-1.25248
135814009	rs1278493	0.000206361	15.1966	5.35094	2.9582e-05	-1.65777	-1.60396	4.95524e-05	-1.74639	-1.60391
135814595	rs78062342	6.76166e-14	-1.68079e-10	-1.29152	0.000308399	-1.68079e-10	-0.917498	0.000570189	-1.68079e-10	-0.907356
135814627	rs10512990	9.59174e-14	-0.941886	-4.33754e-10	0.000373815	-0.725132	-4.33754e-10	0.000657042	-0.765575	-4.33754e-10
135815283	rs151122167	5.53247e-13	-1.68079e-10	0.810431	0.000199381	-1.68079e-10	-1.35367	0.00037334	-1.68079e-10	-1.33083
135815298	rs141025141	5.31785e-13	-1.68079e-10	0.770866	0.000196879	-1.68079e-10	-1.3663	0.000368444	-1.68079e-10	-1.34403
135816170	rs78230039	6.79278e-13	-1.68079e-10	1.01566	0.000213606	-1.68079e-10	-1.28476	0.000401133	-1.68079e-10	-1.25903
135816302	rs9848926	1.00057e-13	-0.899635	-4.33754e-10	0.000364421	-0.750585	-4.33754e-10	0.000640534	-0.791021	-4.33754e-10
135816469	rs138196262	1.06433e-13	-1.68079e-10	-0.837856	0.000590802	-1.68079e-10	-0.267413	0.00110147	-1.68079e-10	-0.24892
135817489	rs16843694	5.832e-14	-1.68079e-10	-1.43943	0.000169312	-1.68079e-10	-1.51715	0.000310601	-1.68079e-10	-1.51481
135817541	rs146023323	5.62182e-13	-1.68079e-10	0.826452	0.000200416	-1.68079e-10	-1.3485	0.000375364	-1.68079e-10	-1.32543
135819436	rs113377621	6.07581e-13	-1.68079e-10	0.904112	0.000205611	-1.68079e-10	-1.32291	0.000385519	-1.68079e-10	-1.29873
135819934	rs6793835	9.78177e-14	-0.922268	-4.33754e-10	0.000362531	-0.755784	-4.33754e-10	0.000637849	-0.795221	-4.33754e-10
135820265	rs9870122	6.63157e-13	-0.92261	1.91425	0.000148593	-0.68188	-0.965802	0.00027102	-0.721076	-0.930054
135820662	rs76670624	6.32136e-14	-1.68079e-10	-1.35885	0.0001661	-1.68079e-10	-1.5363	0.000304265	-1.68079e-10	-1.53542
135821704	rs78811952	3.70912e-14	-1.89199	-4.33754e-10	0.000195024	-1.37577	-4.33754e-10	0.000370644	-1.33808	-4.33754e-10
135822011	rs75262249	7.87871e-13	1.16396	-4.33754e-10	0.000157888	-1.58701	-4.33754e-10	0.000294393	-1.56841	-4.33754e-10
135822421	rs77821753	5.97601e-13	-1.68079e-10	0.88755	0.000204478	-1.68079e-10	-1.32843	0.000383305	-1.68079e-10	-1.30449
135822924	rs34864445	9.60711e-14	-0.940285	-4.33754e-10	0.000375998	-0.71931	-4.33754e-10	0.000661073	-0.759459	-4.33754e-10
135823077	rs10512987	5.79162e-12	1.44418	1.71461	5.89359e-05	-1.38665	-1.18579	0.000107017	-1.42167	-1.15867
135823733	rs150717970	6.82714e-13	-1.68079e-10	1.0207	0.000213983	-1.68079e-10	-1.283	0.000401869	-1.68079e-10	-1.2572
135823772	rs28568667	8.31279e-14	-1.08499	-4.33754e-10	0.000119827	-1.86284	-4.33754e-10	0.000221324	-1.8537	-4.33754e-10
135824130	rs7634492	7.98731e-13	1.17765	-4.33754e-10	0.000156793	-1.59397	-4.33754e-10	0.000291892	-1.57694	-4.33754e-10
135824610	rs144420426	1.69628e-13	-0.371765	-4.33754e-10	0.000571838	-0.300038	-4.33754e-10	0.000376738	-1.32177	-4.33754e-10
135824757	rs188232943	3.12409e-13	-1.68079e-10	0.23894	0.000172604	-1.68079e-10	-1.49789	0.000320607	-1.68079e-10	-1.48311
135824901	rs6792630	8.83751e-14	-1.02378	-4.33754e-10	0.000405327	-0.644199	-4.33754e-10	0.000712057	-0.685165	-4.33754e-10
135826181	rs1278495	8.43926e-14	-1.06989	-4.33754e-10	0.000164214	-1.54772	-4.33754e-10	0.000320514	-1.4834	-4.33754e-10
135827392	rs67109185	7.17499e-13	-0.936263	2.00666	0.000154922	-0.679871	-0.926099	0.000283106	-0.718231	-0.889271
135827667	rs78273466	1.54212e-12	-1.68079e-10	1.83554	0.000279254	-1.68079e-10	-1.01677	0.000509655	-1.68079e-10	-1.01959
135828162	rs141639844	6.49277e-13	-1.68079e-10	0.970486	0.000210291	-1.68079e-10	-1.3004	0.000394661	-1.68079e-10	-1.2753
135828257	rs150896152	6.62408e-13	-1.68079e-10	0.990509	0.000211748	-1.68079e-10	-1.2935	0.000397505	-1.68079e-10	-1.26812
135829708	rs111990522	3.70849e-14	-1.89216	-4.33754e-10	0.000198647	-1.35736	-4.33754e-10	0.000377776	-1.31902	-4.33754e-10
135830138	rs9875207	7.13513e-12	1.39125	1.97616	6.61446e-05	-1.3673	-1.08975	0.000120275	-1.40382	-1.05972
135830227	rs9837224	7.16756e-12	1.33524	2.03671	6.81228e-05	-1.34457	-1.08302	0.00012374	-1.38189	-1.05325
135832919	rs117906802	7.25885e-14	-1.68079e-10	-1.22057	0.000179929	-1.68079e-10	-1.45633	0.000329734	-1.68079e-10	-1.45504
135833005	rs4678361	4.84041e-10	5.997	1.58755	0.000150033	-0.183804	-1.45424	0.000190703	-0.555008	-1.4476
135834842	rs6784219	6.59082e-12	1.33524	1.95282	6.60151e-05	-1.34457	-1.11444	0.000119804	-1.38189	-1.08558
135835681	rs115778536	1.41779e-12	1.75148	-4.33754e-10	0.00069408	-0.106306	-4.33754e-10	0.0013745	-0.0274791	-4.33754e-10
135836658	rs144997399	1.45935e-13	-0.52221	-4.33754e-10	0.000262234	-1.07966	-4.33754e-10	0.000486749	-1.06557	-4.33754e-10
135837638	rs150914071	4.79513e-13	0.667397	-4.33754e-10	0.000296015	-0.958482	-4.33754e-10	0.000507486	-1.02385	-4.33754e-10
135837773	rs138259551	6.68579e-13	-1.68079e-10	0.999782	0.000212429	-1.68079e-10	-1.29029	0.000398835	-1.68079e-10	-1.26478
135838598	rs13088093	6.87484e-12	1.39125	1.939	6.42019e-05	-1.3673	-1.11956	0.000116589	-1.40382	-1.09084
135839134	rs190193035	5.05331e-14	-1.68079e-10	-1.58274	0.00015534	-1.68079e-10	-1.60328	0.000284286	-1.68079e-10	-1.60334
135839893	rs116718733	5.04083e-14	-1.58522	-4.33754e-10	0.000310529	-0.910616	-4.33754e-10	0.000606028	-0.846397	-4.33754e-10
135842111	rs74656356	8.39348e-13	1.22725	-4.33754e-10	0.000162978	-1.55528	-4.33754e-10	0.000304512	-1.53461	-4.33754e-10
135842507	rs6781817	8.39348e-13	1.22725	-4.33754e-10	0.000162978	-1.55528	-4.33754e-10	0.000304512	-1.53461	-4.33754e-10
135843006	rs77362515	8.39348e-13	1.22725	-4.33754e-10	0.000162978	-1.55528	-4.33754e-10	0.000304512	-1.53461	-4.33754e-10
135843162	rs9840812	7.718e-10	6.41587	1.63524	0.00018235	0.0213836	-1.46435	0.000226929	-0.370746	-1.45794
135844311	rs7619852	7.56199e-13	1.12293	-4.33754e-10	0.000154168	-1.61085	-4.33754e-10	0.000286867	-1.59431	-4.33754e-10
135844938	rs12695644	6.65953e-13	-0.990444	1.98629	0.000163499	-0.617175	-0.93491	0.000298414	-0.656522	-0.898318
135845705	rs112316893	7.36015e-13	-1.68079e-10	1.09588	0.000219759	-1.68079e-10	-1.25636	0.000413141	-1.68079e-10	-1.22953
135846831	rs13082532	8.67276e-14	-1.0426	-4.33754e-10	0.000382802	-0.701376	-4.33754e-10	0.000673984	-0.740118	-4.33754e-10
135846911	rs113346874	1.25269e-09	6.69221	1.84322	0.000201927	0.162635	-1.50362	0.000247737	-0.242781	-1.49818
135847506	rs116814272	6.27764e-13	0.936791	-4.33754e-10	0.000145947	-1.66565	-4.33754e-10	0.000271116	-1.65078	-4.33754e-10
135847702	rs181442346	5.75336e-13	-1.68079e-10	0.849581	0.000201932	-1.68079e-10	-1.34096	0.000378328	-1.68079e-10	-1.31756
135849114	rs143917773	4.27619e-14	-1.74972	-4.33754e-10	0.00019479	-1.37697	-4.33754e-10	0.000343328	-1.41464	-4.33754e-10
135849123	rs4431046	7.4824e-10	6.22618	1.79393	0.000162689	-0.0620512	-1.495	0.000204503	-0.443408	-1.48933
135849634	rs111799043	6.43328e-13	-1.68079e-10	0.961281	0.000209629	-1.68079e-10	-1.30356	0.000393367	-1.68079e-10	-1.27858
135849860	rs147769424	6.95821e-13	-1.68079e-10	1.03972	0.000215416	-1.68079e-10	-1.27632	0.000404665	-1.68079e-10	-1.25026
135849875	rs141164406	8.20122e-13	1.20408	-4.33754e-10	0.00015896	-1.58024	-4.33754e-10	0.000295718	-1.56392	-4.33754e-10
135851017	rs75452345	5.18632e-14	-1.55676	-4.33754e-10	0.000299502	-0.946771	-4.33754e-10	0.000623158	-0.818523	-4.33754e-10
135851077	rs10935177	0.000303741	15.1797	5.75436	3.02369e-05	-1.64203	-1.5978	5.04602e-05	-1.73514	-1.597
135851600	rs189741594	6.8261e-14	-1.68079e-10	-1.28203	0.000156284	-1.68079e-10	-1.59722	0.000286502	-1.68079e-10	-1.59558
135852048	rs138134077	5.76357e-13	-1.68079e-10	0.851353	0.000202049	-1.68079e-10	-1.34038	0.000378557	-1.68079e-10	-1.31696
135852630	rs186989930	6.24881e-13	-1.68079e-10	0.932187	0.000207563	-1.68079e-10	-1.31346	0.000389333	-1.68079e-10	-1.28889
135853142	rs139590288	6.19938e-13	-1.68079e-10	0.924246	0.00063921	-1.68079e-10	-0.188661	0.00117817	-1.68079e-10	-0.181602
135853426	rs77969236	7.04584e-13	-1.68079e-10	1.05223	0.000216369	-1.68079e-10	-1.27191	0.000406526	-1.68079e-10	-1.24568
135853532	rs12330335	8.85981e-14	-1.02126	-4.33754e-10	0.000418915	-0.611226	-4.33754e-10	0.000735115	-0.653297	-4.33754e-10
135854007	rs149008085	6.66623e-14	-1.68079e-10	-1.30573	0.00025538	-1.68079e-10	-1.10614	0.00046721	-1.68079e-10	-1.10654
135854035	rs1393786	8.85981e-14	-1.02126	-4.33754e-10	0.000418915	-0.611226	-4.33754e-10	0.000735115	-0.653297	-4.33754e-10
135854201	rs1393787	8.55879e-14	-1.05583	-4.33754e-10	0.000388888	-0.685603	-4.33754e-10	0.000684522	-0.724602	-4.33754e-10
135854671	rs375971434	5.73549e-13	-1.68079e-10	0.84647	0.000201727	-1.68079e-10	-1.34198	0.000377926	-1.68079e-10	-1.31862
135855642	rs79966407	7.97839e-13	1.17653	-4.33754e-10	0.000157582	-1.58894	-4.33754e-10	0.000293089	-1.57285	-4.33754e-10
135855850	rs6771253	5.73549e-13	-1.68079e-10	0.84647	0.000201727	-1.68079e-10	-1.34198	0.000377926	-1.68079e-10	-1.31862
135856318	rs17198295	1.94855e-12	2.06947	-4.33754e-10	0.000235905	-1.18547	-4.33754e-10	0.000412346	-1.23146	-4.33754e-10
135856411	rs549251287	6.21776e-13	-1.68079e-10	0.927206	0.000207214	-1.68079e-10	-1.31514	0.000388651	-1.68079e-10	-1.29064
135856442	rs143204657	6.31804e-13	-1.68079e-10	0.943205	0.000208341	-1.68079e-10	-1.30972	0.000390851	-1.68079e-10	-1.285
135856519	rs148241411	3.14841e-13	0.246693	-4.33754e-10	0.000290214	-0.978276	-4.33754e-10	0.000513548	-1.01198	-4.33754e-10
135856837	rs6799503	6.21776e-13	-1.68079e-10	0.927206	0.000207214	-1.68079e-10	-1.31514	0.000388651	-1.68079e-10	-1.29064
135857761	rs150055703	6.16824e-13	-1.68079e-10	0.91921	0.000206656	-1.68079e-10	-1.31784	0.00038756	-1.68079e-10	-1.29345
135858396	rs113242606	6.82827e-13	-1.68079e-10	1.02087	0.000213995	-1.68079e-10	-1.28294	0.000401893	-1.68079e-10	-1.25714
135858922	rs77793450	1.2022e-12	1.58654	-4.33754e-10	0.000180845	-1.45125	-4.33754e-10	0.000337458	-1.43188	-4.33754e-10
135858924	rs116415933	1.19559e-12	1.58103	-4.33754e-10	0.000180491	-1.45321	-4.33754e-10	0.000336782	-1.43389	-4.33754e-10
135859539	rs192141978	6.13761e-13	-1.68079e-10	0.914233	0.00020631	-1.68079e-10	-1.31951	0.000386885	-1.68079e-10	-1.2952
135859580	rs183317164	8.49985e-14	-1.06274	-4.33754e-10	0.000401346	-0.654071	-4.33754e-10	0.000782908	-0.590308	-4.33754e-10
135859712	rs113053506	6.96987e-13	-1.68079e-10	1.04139	0.000215543	-1.68079e-10	-1.27573	0.000404913	-1.68079e-10	-1.24965
135859833	rs79386029	7.01884e-14	-1.68079e-10	-1.25419	0.000182218	-1.68079e-10	-1.44369	0.000333903	-1.68079e-10	-1.44247
135861499	rs75594273	9.719e-13	-1.68079e-10	1.37388	0.000341299	-1.68079e-10	-0.816134	0.000625422	-1.68079e-10	-0.814897
135861666	rs9881400	8.2416e-14	-1.09359	-4.33754e-10	0.000407325	-0.639282	-4.33754e-10	0.00071644	-0.679029	-4.33754e-10
135862322	rs150681650	7.21945e-14	-1.22601	-4.33754e-10	0.000140173	-1.70602	-4.33754e-10	0.000252594	-1.72154	-4.33754e-10
135862707	rs146844070	1.66859e-13	-1.68079e-10	-0.388222	0.000168267	-1.68079e-10	-1.52334	0.00030701	-1.68079e-10	-1.52644
135864127	rs111611688	5.60632e-14	-1.47889	-4.33754e-10	0.000119957	-1.86176	-4.33754e-10	0.000221895	-1.85112	-4.33754e-10
135866499	rs149811665	7.51275e-13	-1.68079e-10	1.1164	0.000221389	-1.68079e-10	-1.24897	0.00041632	-1.68079e-10	-1.22187
135866572	rs145705654	4.95006e-14	-1.68079e-10	-1.60339	0.000156808	-1.68079e-10	-1.59387	0.000286938	-1.68079e-10	-1.59406
135867090	rs6767060	9.10323e-14	-0.994159	-4.33754e-10	0.000405555	-0.643638	-4.33754e-10	0.000712055	-0.685169	-4.33754e-10
135868869	rs76302509	5.96875e-14	-1.68079e-10	-1.41625	0.000166257	-1.68079e-10	-1.53536	0.000305246	-1.68079e-10	-1.53221
135872958	rs7372313	0.000391479	15.5147	5.67311	3.11288e-05	-1.60965	-1.60111	5.16399e-05	-1.70846	-1.60057
135873636	rs77686023	4.27048e-14	-1.75106	-4.33754e-10	0.000172114	-1.50074	-4.33754e-10	0.000365766	-1.35133	-4.33754e-10
135873966	rs112490075	7.34705e-13	1.0941	-4.33754e-10	0.000155343	-1.60326	-4.33754e-10	0.000289176	-1.58629	-4.33754e-10
135874294	rs113021516	4.06114e-12	1.09783	1.70602	6.78491e-05	-1.22839	-1.20321	0.000122452	-1.26855	-1.17706
135874930	rs28519617	9.74559e-14	-0.925973	-4.33754e-10	0.000375243	-0.721319	-4.33754e-10	0.000659708	-0.761526	-4.33754e-10
135874932	rs28669017	1.03064e-13	-0.870026	-4.33754e-10	0.000353414	-0.781253	-4.33754e-10	0.000621985	-0.820408	-4.33754e-10
135875345	rs149407671	5.6043e-14	-1.68079e-10	-1.47926	0.000244816	-1.68079e-10	-1.14839	0.000446501	-1.68079e-10	-1.15188
135875379	rs59747718	9.05366e-13	1.30297	-4.33754e-10	0.000160618	-1.56986	-4.33754e-10	0.000299647	-1.55072	-4.33754e-10
135876125	rs9865841	2.47334e-09	7.34641	1.86929	0.000307919	0.588955	-1.50801	0.000360383	0.136529	-1.50269
135876549	rs13081671	5.29858e-13	-1.05756	1.8248	0.000165804	-0.534521	-1.00357	0.000301663	-0.575134	-0.968878
135877070	rs191838024	9.30972e-14	-0.971729	-4.33754e-10	0.000127244	-1.80279	-4.33754e-10	0.000231222	-1.80994	-4.33754e-10
135877413	rs10222451	8.51353e-14	-1.06113	-4.33754e-10	0.000440122	-0.561842	-4.33754e-10	0.000771704	-0.604722	-4.33754e-10
135878522	rs61791755	2.38579e-12	2.27191	-4.33754e-10	0.00168779	0.782281	-4.33754e-10	0.00368218	0.957936	-4.33754e-10
135878634	rs35837273	4.55416e-14	-1.68675	-4.33754e-10	0.000360067	-0.762604	-4.33754e-10	0.000650485	-0.775604	-4.33754e-10
135879317	rs57091877	1.56011e-13	-1.68079e-10	-0.455444	0.00024765	-1.68079e-10	-1.13688	0.000459294	-1.68079e-10	-1.12363
135880410	rs9647335	1.20762e-11	5.44364	-1.55002	0.000357017	0.343161	-1.11427	0.000401642	-0.148995	-1.10877
135881379	rs149004013	7.09965e-14	-1.68079e-10	-1.24274	0.000170683	-1.68079e-10	-1.50908	0.000312611	-1.68079e-10	-1.50836
135881488	rs35352346	5.05935e-13	-1.05756	1.7786	0.000162644	-0.534521	-1.02281	0.000295751	-0.575134	-0.988673
135881890	rs11720497	4.7292e-14	-1.64903	-4.33754e-10	0.000363602	-0.752833	-4.33754e-10	0.000611079	-0.838098	-4.33754e-10
135882530	rs113587652	1.49615e-13	-0.497309	-4.33754e-10	0.000124019	-1.82846	-4.33754e-10	0.000233439	-1.8004	-4.33754e-10
135882569	rs141390726	1.74161e-13	-0.345393	-4.33754e-10	0.000311849	-0.906376	-4.33754e-10	0.000593548	-0.867205	-4.33754e-10
135884157	rs143395594	4.98651e-14	-1.68079e-10	-1.59605	0.000161587	-1.68079e-10	-1.56385	0.000295753	-1.68079e-10	-1.5638
135884272	rs144469404	8.72148e-14	-1.037	-4.33754e-10	0.000154246	-1.61034	-4.33754e-10	0.000272291	-1.64645	-4.33754e-10
135885163	rs36060212	4.57805e-14	-1.68152	-4.33754e-10	0.000294441	-0.963814	-4.33754e-10	0.000503298	-1.03214	-4.33754e-10
135885205	rs13321220	7.99305e-14	-1.12422	-4.33754e-10	0.000478037	-0.479205	-4.33754e-10	0.000837076	-0.523408	-4.33754e-10
135886948	rs75439229	1.40806e-12	-0.536844	2.28144	3.07009e-05	-1.63473	-1.58988	5.85531e-05	-1.59164	-1.59175
135888641	rs181605755	4.15871e-14	-1.77758	-4.33754e-10	0.000129944	-1.78179	-4.33754e-10	0.000233012	-1.80224	-4.33754e-10
135888642	rs73222236	3.85995e-12	0.967921	1.78511	7.63996e-05	-1.16506	-1.14785	0.000137826	-1.20712	-1.12021
135889478	rs183429350	5.34815e-13	-1.68079e-10	0.776548	0.000197234	-1.68079e-10	-1.3645	0.000369139	-1.68079e-10	-1.34215
135889651	rs13065565	6.4143e-12	3.26091	-4.33754e-10	0.000548465	-0.341771	-4.33754e-10	0.00112533	-0.227494	-4.33754e-10
135889931	rs9836446	6.84139e-14	-1.2798	-4.33754e-10	0.000125834	-1.81393	-4.33754e-10	0.000233609	-1.79967	-4.33754e-10
135890933	rs147350312	7.68703e-14	-1.68079e-10	-1.16325	0.000196073	-1.68079e-10	-1.37041	0.000359454	-1.68079e-10	-1.36874
135891564	rs190513050	8.01871e-14	-1.68079e-10	-1.12101	0.000169393	-1.68079e-10	-1.51668	0.000311943	-1.68079e-10	-1.5105
135891736	rs6762209	4.18183e-12	2.83313	-4.33754e-10	0.000377056	-0.716501	-4.33754e-10	0.000784105	-0.588781	-4.33754e-10
135892798	rs28535121	7.0754e-14	-1.24616	-4.33754e-10	0.000548606	-0.341513	-4.33754e-10	0.000959207	-0.387217	-4.33754e-10
135893295	rs10935178	8.35759e-13	1.22297	-4.33754e-10	0.000177084	-1.47227	-4.33754e-10	0.00032754	-1.46171	-4.33754e-10
135894180	rs200716776	4.96208e-14	-1.68079e-10	-1.60096	0.000159939	-1.68079e-10	-1.5741	0.000292571	-1.68079e-10	-1.57462
135897359	rs182600219	1.60423e-13	-1.68079e-10	-0.427561	0.000621318	-1.68079e-10	-0.217051	0.00115602	-1.68079e-10	-0.200583
135897597	rs558770868	4.96853e-13	-1.68079e-10	0.702921	0.000192758	-1.68079e-10	-1.38746	0.000360374	-1.68079e-10	-1.36618
135897805	rs146317975	5.45998e-14	-1.68079e-10	-1.50534	0.000155799	-1.68079e-10	-1.60032	0.000285174	-1.68079e-10	-1.60023
135897854	rs139304791	5.3006e-14	-1.68079e-10	-1.53497	0.000155245	-1.68079e-10	-1.60389	0.000284135	-1.68079e-10	-1.60387
135898224	rs191548579	4.96853e-13	-1.68079e-10	0.702921	0.000192758	-1.68079e-10	-1.38746	0.000360374	-1.68079e-10	-1.36618
135898617	rs71336052	3.71007e-14	-1.89174	-4.33754e-10	0.000140816	-1.70144	-4.33754e-10	0.000255451	-1.71029	-4.33754e-10
135898984	rs6786582	7.3362e-14	-1.20997	-4.33754e-10	0.000540224	-0.356909	-4.33754e-10	0.000944186	-0.403	-4.33754e-10
135899877	rs144781051	3.8811e-14	-1.84667	-4.33754e-10	0.000116509	-1.89092	-4.33754e-10	0.000212998	-1.89204	-4.33754e-10
135901270	rs6439629	3.46941e-13	-1.1233	1.46708	0.000150645	-0.486442	-1.14753	0.000271558	-0.531928	-1.11722
135902346	rs192742908	5.74027e-13	-1.68079e-10	0.847303	0.000201782	-1.68079e-10	-1.34171	0.000378034	-1.68079e-10	-1.31834
135902903	rs115976517	2.61596e-13	0.361703	-0.300276	2.73207e-05	-1.75286	-1.58839	5.24271e-05	-1.70433	-1.58957
135904235	rs114737552	2.15623e-13	-0.131842	-4.33754e-10	0.000247225	-1.13859	-4.33754e-10	0.000419248	-1.21486	-4.33754e-10
135904814	rs143800624	1.04942e-13	-0.851969	-4.33754e-10	0.000150451	-1.63525	-4.33754e-10	0.000258177	-1.69968	-4.33754e-10
135905325	rs61791757	1.33049e-09	6.54853	2.04715	0.000190542	0.138614	-1.53764	0.000233557	-0.266676	-1.53322
135905546	rs13068210	7.69979e-14	-1.1616	-4.33754e-10	0.000503453	-0.427404	-4.33754e-10	0.000880868	-0.472416	-4.33754e-10
135905747	rs6786532	5.95578e-13	-1.68079e-10	0.884159	0.000204248	-1.68079e-10	-1.32956	0.000382855	-1.68079e-10	-1.30567
135906401	rs78494777	6.4023e-13	0.956455	-4.33754e-10	0.000144859	-1.67313	-4.33754e-10	0.000269353	-1.6573	-4.33754e-10
135906973	rs117487848	6.10589e-14	-1.68079e-10	-1.39353	0.000363449	-1.68079e-10	-0.753256	0.000673875	-1.68079e-10	-0.740279
135907212	rs111247900	8.74437e-13	1.26821	-4.33754e-10	0.000164266	-1.54741	-4.33754e-10	0.00030626	-1.52889	-4.33754e-10
135907213	rs6779146	1.38278e-09	6.59	2.04423	0.000194539	0.15898	-1.53724	0.000237949	-0.248449	-1.53282
135908178	rs6769762	6.75847e-14	-1.29199	-4.33754e-10	0.00054041	-0.356566	-4.33754e-10	0.0010169	-0.328808	-4.33754e-10
135908786	rs10935179	5.26365e-14	-1.54196	-4.33754e-10	0.000119784	-1.8632	-4.33754e-10	0.000216013	-1.87798	-4.33754e-10
135909962	rs6800570	7.75533e-13	1.14818	-4.33754e-10	0.000153114	-1.61771	-4.33754e-10	0.000285231	-1.60003	-4.33754e-10
135910192	rs182296710	5.07538e-13	-1.68079e-10	0.724197	0.000194025	-1.68079e-10	-1.38091	0.000362856	-1.68079e-10	-1.35932
135910440	rs117785690	4.80085e-13	-1.68079e-10	0.668589	0.000190758	-1.68079e-10	-1.39789	0.000356454	-1.68079e-10	-1.37712
135910541	rs150612222	4.4246e-14	-1.71561	-4.33754e-10	0.000116581	-1.89031	-4.33754e-10	0.00021372	-1.88866	-4.33754e-10
135911172	rs7349597	0.000248065	14.86	5.87162	2.94121e-05	-1.67353	-1.59395	4.94833e-05	-1.75873	-1.59296
135913398	rs117922011	5.56413e-13	-1.68079e-10	0.816137	0.000199748	-1.68079e-10	-1.35184	0.000374058	-1.68079e-10	-1.32891
135914476	rs9845457	3.05671e-05	13.637	5.00083	0.000147974	-0.0491501	-1.60271	0.000192442	-0.390504	-1.60302
135915305	rs149266355	4.83723e-13	-1.68079e-10	0.676139	0.000191193	-1.68079e-10	-1.39561	0.000357307	-1.68079e-10	-1.37473
135915822	rs9822771	1.88673e-13	-0.265356	-4.33754e-10	0.000133456	-1.75512	-4.33754e-10	0.000247176	-1.74322	-4.33754e-10
135916678	rs60288484	8.03101e-13	1.18311	-4.33754e-10	0.00015474	-1.60715	-4.33754e-10	0.000288356	-1.58913	-4.33754e-10
135917135	rs190800300	7.88667e-14	-1.68079e-10	-1.13761	0.000180912	-1.68079e-10	-1.45088	0.000333252	-1.68079e-10	-1.44442
135917197	rs35087366	3.43881e-12	2.63751	-4.33754e-10	0.000330889	-0.84711	-4.33754e-10	0.000685709	-0.722869	-4.33754e-10
135917626	rs12489403	1.84849e-13	-1.68079e-10	-0.285832	0.00132743	-1.68079e-10	0.542108	0.00248939	-1.68079e-10	0.56647
135917627	rs61789561	8.30345e-12	5.11726	-1.5982	0.000249798	0.180385	-1.30863	0.000287016	-0.289435	-1.30435
135918449	rs115602041	2.12071e-13	-0.148454	-4.33754e-10	0.000718522	-0.0716981	-4.33754e-10	0.000433241	-1.18203	-4.33754e-10
135919375	rs143566032	4.96839e-14	-1.68079e-10	-1.59969	0.000161295	-1.68079e-10	-1.56566	0.00029513	-1.68079e-10	-1.56591
135920843	rs141242828	5.04278e-14	-1.68079e-10	-1.58483	0.00015544	-1.68079e-10	-1.60263	0.000284451	-1.68079e-10	-1.60276
135923639	rs139721578	7.83205e-14	-1.14456	-4.33754e-10	0.000623595	-0.213393	-4.33754e-10	0.00124894	-0.123274	-4.33754e-10
135925191	rs1154988	8.80818e-10	6.19625	1.98699	0.000204572	0.194154	-1.52213	0.000247199	-0.225903	-1.51723
135926099	rs34069849	4.35209e-14	-1.73213	-4.33754e-10	0.00011683	-1.88817	-4.33754e-10	0.000214318	-1.88586	-4.33754e-10
135926622	rs645040	8.07382e-10	6.1595	1.93668	0.000203475	0.17551	-1.50886	0.000246461	-0.24256	-1.50356
135926656	rs3872588	8.25932e-13	1.21114	-4.33754e-10	0.000156073	-1.59857	-4.33754e-10	0.000290917	-1.58029	-4.33754e-10
135926784	rs61789562	3.43881e-12	2.63751	-4.33754e-10	0.000330889	-0.84711	-4.33754e-10	0.000685709	-0.722869	-4.33754e-10
135927206	rs113915265	8.58919e-14	-1.05228	-4.33754e-10	0.000151419	-1.62885	-4.33754e-10	0.00029304	-1.57301	-4.33754e-10
135929967	rs12496297	2.05291e-13	-1.68079e-10	-0.180944	0.0013621	-1.68079e-10	0.56789	0.00255235	-1.68079e-10	0.591445
135930228	rs61789564	2.51372e-13	0.0215622	-4.33754e-10	0.00043716	-0.568595	-4.33754e-10	0.000896834	-0.454453	-4.33754e-10
135930406	rs9873767	8.337e-10	8.18588	-0.0576264	4.43064e-05	-1.2548	-1.60297	7.39205e-05	-1.3469	-1.60344
135930923	rs149807135	2.70905e-13	-1.68079e-10	0.0963931	0.000392595	-1.68079e-10	-0.676116	0.000724432	-1.68079e-10	-0.667935
135930961	rs145697381	6.23732e-14	-1.37224	-4.33754e-10	0.000480227	-0.474634	-4.33754e-10	0.000751534	-0.631207	-4.33754e-10
135931249	rs190391944	7.79913e-14	-1.68079e-10	-1.14878	0.000180516	-1.68079e-10	-1.45308	0.00033293	-1.68079e-10	-1.44539
135931586	rs3905668	4.19719e-13	-0.98891	1.52312	0.00015556	-0.476096	-1.12577	0.000280384	-0.522404	-1.09476
135932359	rs687339	9.97789e-10	6.48841	1.81951	0.000247178	0.37606	-1.51484	0.000294448	-0.0584484	-1.50977
135932400	rs56398805	9.67735e-14	-0.933	-4.33754e-10	0.000447951	-0.54421	-4.33754e-10	0.000783634	-0.589381	-4.33754e-10
135932494	rs35320690	1.03467e-13	-0.866117	-4.33754e-10	0.000402272	-0.651766	-4.33754e-10	0.000703238	-0.697629	-4.33754e-10
135932888	rs116606544	4.03599e-14	-1.80754	-4.33754e-10	0.000126736	-1.80679	-4.33754e-10	0.000229719	-1.81647	-4.33754e-10
135932922	rs78422559	5.08314e-13	-1.68079e-10	0.725726	0.000194117	-1.68079e-10	-1.38043	0.000363036	-1.68079e-10	-1.35882
135933264	rs1279831	0.000177935	14.3567	6.04262	2.76885e-05	-1.73523	-1.59265	4.72813e-05	-1.80561	-1.5916
135933508	rs145848548	5.44689e-13	-1.68079e-10	0.794841	0.000198386	-1.68079e-10	-1.35868	0.000371394	-1.68079e-10	-1.33606
135933899	rs642075	0.000120633	14.1761	5.83457	2.71052e-05	-1.7513	-1.59787	4.64935e-05	-1.81693	-1.59708
135934197	rs187292868	5.62276e-14	-1.68079e-10	-1.47596	0.000221121	-1.68079e-10	-1.25018	0.000405129	-1.68079e-10	-1.24912
135934711	rs28631273	9.11181e-14	-0.993217	-4.33754e-10	0.000466703	-0.5032	-4.33754e-10	0.00081368	-0.551756	-4.33754e-10
135934860	rs140606914	4.56298e-13	-1.68079e-10	0.617773	0.000187899	-1.68079e-10	-1.41299	0.000350846	-1.68079e-10	-1.39298
135935439	rs144544228	2.19737e-13	-1.68079e-10	-0.112941	0.000873084	-1.68079e-10	0.123138	0.00162793	-1.68079e-10	0.141743
135935903	rs143482152	3.90441e-13	-1.68079e-10	0.461903	0.000179865	-1.68079e-10	-1.45669	0.000335048	-1.68079e-10	-1.43905
135935914	rs150957598	1.57545e-13	-1.68079e-10	-0.445661	0.000164295	-1.68079e-10	-1.54723	0.000300794	-1.68079e-10	-1.5469
135936453	rs525773	2.90297e-07	8.16213	5.81891	2.45841e-05	-1.88284	-1.56396	4.468e-05	-1.89188	-1.56192
135936788	rs35970307	4.64288e-12	2.93772	-4.33754e-10	0.000454512	-0.529669	-4.33754e-10	0.00092156	-0.427256	-4.33754e-10
135936931	rs113695599	7.48322e-14	-1.19013	-4.33754e-10	0.000116538	-1.89067	-4.33754e-10	0.000213007	-1.892	-4.33754e-10
135936985	rs13327606	3.2777e-13	0.286938	-4.33754e-10	0.000175093	-1.48358	-4.33754e-10	0.0003273	-1.46245	-4.33754e-10
135937370	rs118062791	4.95175e-14	-1.68079e-10	-1.60305	0.000182589	-1.68079e-10	-1.44165	0.000333748	-1.68079e-10	-1.44294
135937549	rs114990140	7.11255e-14	-1.24093	-4.33754e-10	0.000538853	-0.359451	-4.33754e-10	0.00107495	-0.27329	-4.33754e-10
135937801	rs140747435	3.99446e-13	-1.68079e-10	0.484704	0.000180972	-1.68079e-10	-1.45055	0.000337229	-1.68079e-10	-1.43256
135937806	rs116813069	4.11857e-13	-1.68079e-10	0.515303	0.000182494	-1.68079e-10	-1.44218	0.000340225	-1.68079e-10	-1.42372
135938466	rs9813054	6.5021e-10	8.00689	-0.127212	4.20386e-05	-1.30996	-1.60035	7.04516e-05	-1.39711	-1.60128
135939192	rs115614237	4.78028e-14	-1.63829	-4.33754e-10	0.000120121	-1.8604	-4.33754e-10	0.000222108	-1.85016	-4.33754e-10
135939426	rs113946361	5.73574e-13	-1.68079e-10	0.846513	0.000201729	-1.68079e-10	-1.34197	0.000377932	-1.68079e-10	-1.31861
135939586	rs9818740	9.21457e-14	-0.982002	-4.33754e-10	0.000443173	-0.554934	-4.33754e-10	0.000773811	-0.601996	-4.33754e-10
135940207	rs182677699	1.67504e-12	1.91822	-4.33754e-10	0.00129015	0.513618	-4.33754e-10	0.00259523	0.608107	-4.33754e-10
135941300	rs541917877	1.39229e-12	1.73333	-4.33754e-10	0.0011144	0.36718	-4.33754e-10	0.00223523	0.458776	-4.33754e-10
135941416	rs13081352	4.69526e-12	2.94893	-4.33754e-10	0.000368627	-0.739107	-4.33754e-10	0.000769994	-0.60694	-4.33754e-10
135941739	rs668437	1.76525e-06	8.93803	6.84815	2.75907e-05	-1.76546	-1.56595	4.71594e-05	-1.83618	-1.56361
135941764	rs634559	1.57364e-06	8.85738	6.8139	2.72744e-05	-1.77098	-1.57197	4.67104e-05	-1.83951	-1.56985
135942091	rs74217340	7.65889e-13	-1.68079e-10	1.13566	0.000253943	-1.68079e-10	-1.11178	0.000464506	-1.68079e-10	-1.11235
135942605	rs117658273	4.07973e-13	-1.68079e-10	0.505827	0.000174605	-1.68079e-10	-1.48637	0.000324995	-1.68079e-10	-1.46951
135943021	rs1698982	1.36352e-06	8.6438	6.88416	2.69153e-05	-1.7927	-1.5635	4.64687e-05	-1.85346	-1.56109
135943200	rs582536	1.4591e-06	8.59839	6.99732	2.72714e-05	-1.78772	-1.55534	4.7011e-05	-1.85025	-1.55269
135943298	rs117553871	4.10676e-13	-1.68079e-10	0.512432	0.000176218	-1.68079e-10	-1.47717	0.000328146	-1.68079e-10	-1.45986
135943350	rs653995	1.58361e-06	8.6438	7.0338	2.72114e-05	-1.7927	-1.55256	4.69942e-05	-1.85346	-1.54984
135943874	rs371001424	4.00138e-13	-1.68079e-10	0.486435	0.000173813	-1.68079e-10	-1.49091	0.000323419	-1.68079e-10	-1.47437
135943962	rs145407865	1.00163e-12	-1.68079e-10	1.40401	0.000285563	-1.68079e-10	-0.99443	0.000522311	-1.68079e-10	-0.99506
135944127	rs375710063	4.09859e-13	-1.68079e-10	0.510439	0.000174795	-1.68079e-10	-1.48528	0.000325374	-1.68079e-10	-1.46835
135945306	rs372756791	4.16037e-13	-1.68079e-10	0.5254	0.00017542	-1.68079e-10	-1.48171	0.000326616	-1.68079e-10	-1.46454
135946862	rs200859245	3.79764e-13	-1.68079e-10	0.434177	0.000171757	-1.68079e-10	-1.50281	0.000319317	-1.68079e-10	-1.48714
135947359	rs201929270	4.16037e-13	-1.68079e-10	0.5254	0.00017542	-1.68079e-10	-1.48171	0.000326616	-1.68079e-10	-1.46454
135949737	rs863930	1.10927e-06	7.77844	7.54315	2.64771e-05	-1.86494	-1.50768	4.74246e-05	-1.89014	-1.50404
135949806	rs111323206	1.01634e-12	1.41859	-4.33754e-10	0.000131623	-1.76895	-4.33754e-10	0.00024655	-1.74576	-4.33754e-10
135950090	rs838199	6.56746e-08	7.72994	4.76491	2.51189e-05	-1.86745	-1.55782	4.47537e-05	-1.89078	-1.56137
135950696	rs78015804	9.32823e-14	-0.969743	-4.33754e-10	0.000141582	-1.69601	-4.33754e-10	0.000260046	-1.69247	-4.33754e-10
135950921	rs511154	1.23417e-08	6.80757	4.01555	0.000201101	0.25392	-1.59901	0.000245756	-0.148854	-1.60013
135951009	rs668485	6.59119e-08	7.67672	4.82174	2.51774e-05	-1.87008	-1.55287	4.4942e-05	-1.89135	-1.5566
135951491	rs632251	1.11824e-06	7.72994	7.59972	2.65663e-05	-1.86745	-1.5018	4.76789e-05	-1.89078	-1.49805
135951596	rs147781408	1.14641e-13	-0.763565	-4.33754e-10	0.000208546	-1.30873	-4.33754e-10	0.000379778	-1.31374	-4.33754e-10
135951896	rs147921767	5.13183e-14	-1.68079e-10	-1.56733	0.000155952	-1.68079e-10	-1.59935	0.000285343	-1.68079e-10	-1.59963
135952112	rs6805316	7.08717e-14	-1.2445	-4.33754e-10	0.000429696	-0.585815	-4.33754e-10	0.000771931	-0.604429	-4.33754e-10
135952592	rs116096445	3.76811e-14	-1.87621	-4.33754e-10	0.000141646	-1.69556	-4.33754e-10	0.000255272	-1.711	-4.33754e-10
135952835	rs149176084	4.32886e-13	-1.68079e-10	0.565101	0.000177121	-1.68079e-10	-1.47206	0.000329996	-1.68079e-10	-1.45424
135953220	rs9826454	7.00424e-14	-1.25627	-4.33754e-10	0.000412245	-0.627276	-4.33754e-10	0.000740803	-0.645588	-4.33754e-10
135953306	rs13059045	3.77493e-11	5.03335	-4.33754e-10	0.000884557	0.136193	-4.33754e-10	0.00185865	0.274284	-4.33754e-10
135953476	rs661739	1.1288e-06	7.68261	7.65644	2.67566e-05	-1.86637	-1.49574	4.79893e-05	-1.89046	-1.49189
135953729	rs590198	1.10764e-06	7.68261	7.63751	2.67021e-05	-1.86637	-1.49778	4.78899e-05	-1.89046	-1.49396
135954150	rs1153870	8.05352e-08	7.68261	5.01622	2.5747e-05	-1.86637	-1.5342	4.58001e-05	-1.89046	-1.53858
135954599	rs1153871	1.18667e-08	6.70263	4.08125	0.000198176	0.237128	-1.59687	0.000243375	-0.160492	-1.59823
135954747	rs117710550	4.26329e-13	-1.68079e-10	0.549837	0.000176459	-1.68079e-10	-1.4758	0.000328682	-1.68079e-10	-1.45823
135954765	rs117933217	4.2833e-13	-1.68079e-10	0.554521	0.000176661	-1.68079e-10	-1.47466	0.000329083	-1.68079e-10	-1.45701
135954874	rs117318585	4.32595e-13	-1.68079e-10	0.564429	0.000177092	-1.68079e-10	-1.47223	0.000329938	-1.68079e-10	-1.45442
135954979	rs61789601	1.4656e-11	5.35148	-1.26425	0.000160967	0.0296994	-1.59739	0.000192444	-0.395472	-1.59805
135955443	rs895894	1.32284e-06	7.78436	7.71331	2.70732e-05	-1.86083	-1.48952	4.83728e-05	-1.88883	-1.48555
135955604	rs895893	1.12722e-08	6.66439	4.06808	0.000194355	0.21812	-1.59733	0.000239141	-0.177629	-1.59864
135955800	rs1153872	1.0146e-07	7.957	4.97281	2.60011e-05	-1.85216	-1.5386	4.60521e-05	-1.88072	-1.54283
135955852	rs3957816	1.33647e-06	7.73585	7.77208	2.71787e-05	-1.86354	-1.48292	4.86574e-05	-1.88967	-1.47885
135956305	rs684773	9.93477e-09	6.51295	4.09323	0.000178483	0.132036	-1.59644	0.000221663	-0.254323	-1.59784
135956338	rs111807955	7.02916e-14	-1.25272	-4.33754e-10	0.000116502	-1.89098	-4.33754e-10	0.000212987	-1.89209	-4.33754e-10
135956639	rs41345846	1.54893e-12	1.83994	-4.33754e-10	0.000262047	-1.08037	-4.33754e-10	0.000453255	-1.13687	-4.33754e-10
135957728	rs184838622	4.12071e-14	-1.78676	-4.33754e-10	0.000190358	-1.39999	-4.33754e-10	0.000435458	-1.17692	-4.33754e-10
135960485	rs561307	1.169e-12	1.33998	0.218547	2.58832e-05	-1.88644	-1.50886	4.7852e-05	-1.87301	-1.5122
135961031	rs534944	1.01057e-08	6.85664	3.7666	0.000208927	0.297001	-1.60391	0.000254677	-0.109357	-1.60397
135961569	rs1278719	9.46943e-09	6.81808	3.74013	0.000204933	0.277734	-1.60394	0.000250334	-0.12674	-1.60379
135962944	rs117162155	5.06444e-13	-1.68079e-10	0.722041	0.000184491	-1.68079e-10	-1.43129	0.000344583	-1.68079e-10	-1.41099
135963183	rs188181111	6.27967e-14	-1.36547	-4.33754e-10	0.000452032	-0.535142	-4.33754e-10	0.000895778	-0.45563	-4.33754e-10
135963931	rs144321066	4.08329e-13	-1.68079e-10	0.506701	0.000172045	-1.68079e-10	-1.50114	0.0003198	-1.68079e-10	-1.48563
135964675	rs145177939	4.2579e-13	-1.68079e-10	0.548572	0.000173544	-1.68079e-10	-1.49246	0.00032287	-1.68079e-10	-1.47607
135965169	rs148723737	4.45805e-13	-1.68079e-10	0.594509	0.000175401	-1.68079e-10	-1.48182	0.000326565	-1.68079e-10	-1.46469
135965601	rs118068054	4.31795e-13	-1.68079e-10	0.562579	0.000174101	-1.68079e-10	-1.48926	0.00032398	-1.68079e-10	-1.47264
135965732	rs142196094	8.30608e-14	-1.0858	-4.33754e-10	0.000155799	-1.60033	-4.33754e-10	0.000294502	-1.56804	-4.33754e-10
135965787	rs151225020	4.52207e-13	-1.68079e-10	0.608767	0.000175994	-1.68079e-10	-1.47844	0.000327745	-1.68079e-10	-1.46109
135965852	rs141482477	4.38976e-13	-1.68079e-10	0.579071	0.000174767	-1.68079e-10	-1.48544	0.000325306	-1.68079e-10	-1.46856
135965888	rs523118	1.16271e-08	7.37125	3.39223	0.000285228	0.601268	-1.59687	0.000337242	0.162864	-1.59539
135966707	rs74968242	4.53772e-13	-1.68079e-10	0.612221	0.000176139	-1.68079e-10	-1.47762	0.000328033	-1.68079e-10	-1.46021
135966726	rs115064616	3.12934e-13	0.240619	-4.33754e-10	0.000203462	-1.33342	-4.33754e-10	0.000353695	-1.38489	-4.33754e-10
135967485	rs80347188	4.76938e-13	-1.68079e-10	0.662014	0.000178284	-1.68079e-10	-1.46552	0.000332288	-1.68079e-10	-1.44732
135968233	rs142833716	4.94755e-14	-1.68079e-10	-1.6039	0.000156162	-1.68079e-10	-1.598	0.000285785	-1.68079e-10	-1.59808
135968432	rs116886712	4.71702e-13	-1.68079e-10	0.650974	0.0001778	-1.68079e-10	-1.46824	0.000331329	-1.68079e-10	-1.45021
135968828	rs3755636	1.42023e-08	7.55432	3.40922	0.000308203	0.674779	-1.59292	0.000364473	0.236353	-1.59122
135969455	rs139744249	4.85535e-13	-1.68079e-10	0.679877	0.000179077	-1.68079e-10	-1.46108	0.000333861	-1.68079e-10	-1.4426
135969601	rs77598352	5.10816e-13	-1.68079e-10	0.730637	0.000181403	-1.68079e-10	-1.44817	0.000338466	-1.68079e-10	-1.4289
135969755	rs548288	2.41744e-09	5.69111	3.50174	8.55086e-05	-0.6056	-1.59468	0.000117726	-0.891908	-1.59306
135969759	rs142088909	4.96884e-14	-1.68079e-10	-1.5996	0.000178995	-1.68079e-10	-1.46153	0.000328164	-1.68079e-10	-1.45981
135970198	rs118109248	5.00144e-13	-1.68079e-10	0.709523	0.000180423	-1.68079e-10	-1.45359	0.000336526	-1.68079e-10	-1.43465
135970488	rs137896205	5.12503e-13	-1.68079e-10	0.733934	0.000181558	-1.68079e-10	-1.44732	0.000338772	-1.68079e-10	-1.428
135970704	rs67692166	1.86346e-12	2.02481	-4.33754e-10	0.000152272	-1.62323	-4.33754e-10	0.000288532	-1.58852	-4.33754e-10
135971280	rs149617577	4.28985e-13	-1.68079e-10	0.556048	0.000205951	-1.68079e-10	-1.32126	0.000385475	-1.68079e-10	-1.29885
135971857	rs141483983	5.44038e-13	-1.68079e-10	0.793645	0.000184438	-1.68079e-10	-1.43158	0.000344462	-1.68079e-10	-1.41134
135972167	rs113375712	1.76142e-12	1.9685	-4.33754e-10	0.000150064	-1.63783	-4.33754e-10	0.000284085	-1.60405	-4.33754e-10
135972597	rs72493178	3.57198e-12	-0.836951	3.51245	3.74252e-05	-1.42529	-1.60126	7.2753e-05	-1.36578	-1.60047
135973050	rs148844014	5.49472e-13	-1.68079e-10	0.803585	0.000184931	-1.68079e-10	-1.42891	0.000345436	-1.68079e-10	-1.40852
135973918	rs138475581	5.71888e-13	-1.68079e-10	0.843571	0.000186959	-1.68079e-10	-1.41801	0.000349435	-1.68079e-10	-1.39701
135974216	rs9844666	6.62138e-14	-1.31248	-4.33754e-10	0.00044296	-0.555413	-4.33754e-10	0.000744586	-0.640496	-4.33754e-10
135974611	rs2305265	5.83516e-13	-1.68079e-10	0.863699	0.000188004	-1.68079e-10	-1.41243	0.000351497	-1.68079e-10	-1.39112
135975496	rs16843829	1.63156e-13	-1.68079e-10	-0.410666	0.000166946	-1.68079e-10	-1.53122	0.000304705	-1.68079e-10	-1.53398
135976502	rs111626003	5.93963e-14	-1.42114	-4.33754e-10	0.000118314	-1.87555	-4.33754e-10	0.000218193	-1.86794	-4.33754e-10
135977009	rs150766725	6.04568e-13	-1.68079e-10	0.899141	0.000189887	-1.68079e-10	-1.40246	0.000355206	-1.68079e-10	-1.38062
135977040	rs632016	1.96854e-09	5.41009	3.57733	7.50362e-05	-0.736466	-1.59446	0.000105275	-1.00395	-1.5928
135977177	rs139154531	5.80182e-13	-1.68079e-10	0.857969	0.000187705	-1.68079e-10	-1.41402	0.000350907	-1.68079e-10	-1.3928
135977305	rs7650071	1.34588e-11	4.00201	-4.33754e-10	0.000710978	-0.0822521	-4.33754e-10	0.00143066	0.0125677	-4.33754e-10
135977324	rs149896853	4.9561e-14	-1.68079e-10	-1.60217	0.000156657	-1.68079e-10	-1.59483	0.000286662	-1.68079e-10	-1.59502
135977331	rs75456511	4.17573e-13	0.529086	-4.33754e-10	0.000341844	-0.814538	-4.33754e-10	0.000662408	-0.757442	-4.33754e-10
135977904	rs78787340	3.87033e-14	-1.84945	-4.33754e-10	0.000160455	-1.57088	-4.33754e-10	0.000285328	-1.59968	-4.33754e-10
135978029	rs117604575	5.71549e-13	-1.68079e-10	0.842977	0.000186928	-1.68079e-10	-1.41817	0.000349375	-1.68079e-10	-1.39718
135978312	rs76931214	6.68735e-13	-1.68079e-10	1.00001	0.000197608	-1.68079e-10	-1.36261	0.000370328	-1.68079e-10	-1.33893
135978625	rs111474141	2.01291e-13	-1.68079e-10	-0.200624	0.000164496	-1.68079e-10	-1.54601	0.000304383	-1.68079e-10	-1.53504
135978655	rs113629197	6.34373e-13	-1.68079e-10	0.947264	0.000189748	-1.68079e-10	-1.4032	0.00035486	-1.68079e-10	-1.3816
135978797	rs13072038	7.2281e-14	-1.22481	-4.33754e-10	0.000387831	-0.688325	-4.33754e-10	0.000654286	-0.769779	-4.33754e-10
135978873	rs112798704	6.39554e-13	-1.68079e-10	0.955398	0.000192986	-1.68079e-10	-1.38628	0.000361305	-1.68079e-10	-1.3636
135979684	rs117164248	6.40941e-13	-1.68079e-10	0.957564	0.000193108	-1.68079e-10	-1.38565	0.000361545	-1.68079e-10	-1.36294
135979686	rs117447517	6.44258e-13	-1.68079e-10	0.962726	0.000193399	-1.68079e-10	-1.38414	0.000362119	-1.68079e-10	-1.36135
135979698	rs589092	1.78493e-07	5.09408	8.40061	3.49805e-05	-1.55258	-1.54153	7.11668e-05	-1.44945	-1.53885
135980191	rs75951527	6.86128e-13	-1.68079e-10	1.02569	0.000197049	-1.68079e-10	-1.36544	0.000369295	-1.68079e-10	-1.34173
135980478	rs77873185	5.01724e-14	-1.68079e-10	-1.58991	0.000157525	-1.68079e-10	-1.58931	0.000288193	-1.68079e-10	-1.58969
135980673	rs2290131	1.76295e-09	8.60821	0.268914	3.22875e-05	-1.59725	-1.57697	5.60998e-05	-1.64595	-1.58024
135981698	rs112879291	6.75457e-13	-1.68079e-10	1.01002	0.000196124	-1.68079e-10	-1.37014	0.000367477	-1.68079e-10	-1.34666
135982417	rs73222262	1.07544e-12	-1.65242	3.12753	2.55356e-05	-1.82656	-1.58227	4.59112e-05	-1.84644	-1.58018
135982581	rs117752803	6.78991e-13	-1.68079e-10	1.01523	0.000196431	-1.68079e-10	-1.36858	0.00036808	-1.68079e-10	-1.34502
135982888	rs75490702	6.46798e-14	-1.33592	-4.33754e-10	0.000136779	-1.73053	-4.33754e-10	0.000256764	-1.70516	-4.33754e-10
135983089	rs9826146	1.97583e-11	2.0795	2.30645	5.89949e-05	-1.47929	-1.09216	0.000104324	-1.54479	-1.06104
135983497	rs866782	4.93692e-11	5.30171	-4.33754e-10	0.000776763	0.00624203	-4.33754e-10	0.000931316	-0.416725	-4.33754e-10
135983517	rs147087364	3.66634e-13	0.398992	-4.33754e-10	0.000201158	-1.3448	-4.33754e-10	0.000358264	-1.37205	-4.33754e-10
135983797	rs111731062	6.78991e-13	-1.68079e-10	1.01523	0.000196431	-1.68079e-10	-1.36858	0.00036808	-1.68079e-10	-1.34502
135983863	rs191022160	6.33564e-13	-1.68079e-10	0.945988	0.000192458	-1.68079e-10	-1.38902	0.000360267	-1.68079e-10	-1.36648
135984135	rs146577064	5.85994e-14	-1.68079e-10	-1.43465	0.000167879	-1.68079e-10	-1.52565	0.000307822	-1.68079e-10	-1.5238
135984966	rs28812220	1.97928e-11	2.0739	2.3138	5.92943e-05	-1.47688	-1.0895	0.000104885	-1.54216	-1.0583
135986087	rs606725	2.23947e-09	5.614	3.50238	8.32501e-05	-0.637246	-1.5898	0.000115092	-0.919788	-1.5878
135986438	rs9872178	8.41954e-14	-1.07223	-4.33754e-10	0.000371973	-0.730073	-4.33754e-10	0.000627175	-0.812098	-4.33754e-10
135986544	rs9872326	1.75124e-11	1.92203	2.34326	6.30755e-05	-1.42578	-1.07878	0.000111156	-1.49512	-1.04727
135986560	rs112452404	6.57735e-13	-1.68079e-10	0.983429	0.00019458	-1.68079e-10	-1.37805	0.000364441	-1.68079e-10	-1.35496
135986978	rs60614489	1.39214e-12	1.73322	-4.33754e-10	0.000194839	-1.37672	-4.33754e-10	0.000331034	-1.4511	-4.33754e-10
135987156	rs114968564	8.57119e-14	-1.05438	-4.33754e-10	0.000146823	-1.65966	-4.33754e-10	0.0002175	-1.87113	-4.33754e-10
135988412	rs4678428	2.7913e-09	5.90813	3.42852	9.32375e-05	-0.528119	-1.58562	0.000127566	-0.821324	-1.58336
135988505	rs113486097	6.86128e-13	-1.68079e-10	1.02569	0.000197049	-1.68079e-10	-1.36544	0.000369295	-1.68079e-10	-1.34173
135988543	rs140168899	6.01572e-14	-1.68079e-10	-1.40841	0.000236093	-1.68079e-10	-1.18467	0.000431672	-1.68079e-10	-1.18566
135988664	rs145698008	6.11571e-14	-1.68079e-10	-1.39193	0.000160091	-1.68079e-10	-1.57315	0.000293278	-1.68079e-10	-1.5722
135988775	rs111233284	7.87226e-13	-1.68079e-10	1.16314	0.000205629	-1.68079e-10	-1.32282	0.000386139	-1.68079e-10	-1.29712
135989292	rs576771	1.6855e-09	6.0656	2.7666	0.000109405	-0.46181	-1.49203	0.000148986	-0.762483	-1.48699
135989376	rs67214626	1.22254e-12	1.60331	-4.33754e-10	0.00020384	-1.33156	-4.33754e-10	0.000345614	-1.408	-4.33754e-10
135989695	rs143645462	1.09278e-13	-1.68079e-10	-0.811476	0.000167593	-1.68079e-10	-1.52736	0.000307667	-1.68079e-10	-1.52431
135989705	rs6808143	1.16287e-12	1.55327	-4.33754e-10	0.000134678	-1.74601	-4.33754e-10	0.000252765	-1.72086	-4.33754e-10
135990531	rs74599702	8.15554e-13	-1.68079e-10	1.19849	0.000207975	-1.68079e-10	-1.31147	0.000390741	-1.68079e-10	-1.28528
135990881	rs12695645	8.77439e-14	-1.03095	-4.33754e-10	0.000352079	-0.785038	-4.33754e-10	0.000594374	-0.865814	-4.33754e-10
135991442	rs79807118	6.96305e-13	-1.68079e-10	1.04041	0.0002028	-1.68079e-10	-1.33667	0.000380414	-1.68079e-10	-1.31206
135992378	rs77082554	7.88962e-14	-1.13724	-4.33754e-10	0.000318344	-0.885762	-4.33754e-10	0.000623877	-0.81737	-4.33754e-10
135992536	rs147326122	4.31902e-14	-1.73976	-4.33754e-10	0.000116973	-1.88695	-4.33754e-10	0.000214663	-1.88425	-4.33754e-10
135992645	rs12488721	0.00498312	15.6727	8.05905	2.59709e-05	-1.82614	-1.56578	4.62611e-05	-1.85534	-1.56368
135993276	rs4678429	5.97674e-13	0.887672	-4.33754e-10	0.000238567	-1.17424	-4.33754e-10	0.000409906	-1.2374	-4.33754e-10
135993599	rs684195	0.00987458	16.3566	8.05905	2.70825e-05	-1.78423	-1.56578	4.77868e-05	-1.82289	-1.56368
135993783	rs111762753	7.13577e-13	-1.68079e-10	1.06492	0.000199411	-1.68079e-10	-1.35352	0.000373935	-1.68079e-10	-1.32924
135994043	rs650505	2.11896e-10	2.62683	4.13165	2.34345e-05	-1.89136	-1.60333	4.31094e-05	-1.88591	-1.60367
135994111	rs78385303	6.8973e-13	-1.68079e-10	1.03093	0.000197361	-1.68079e-10	-1.36386	0.000369906	-1.68079e-10	-1.34007
135994639	rs113630844	9.72464e-14	-0.928126	-4.33754e-10	0.000157192	-1.59143	-4.33754e-10	0.0002227	-1.8475	-4.33754e-10
135994769	rs141664190	5.93837e-14	-1.42135	-4.33754e-10	0.000130837	-1.77494	-4.33754e-10	0.000244722	-1.7532	-4.33754e-10
135994801	rs55654524	1.08295e-12	1.48207	-4.33754e-10	0.000132757	-1.76037	-4.33754e-10	0.000248856	-1.73645	-4.33754e-10
135995016	rs665200	2.13046e-09	5.74726	3.31921	9.13428e-05	-0.555885	-1.57839	0.000125297	-0.846907	-1.57573
135995041	rs77502650	5.39414e-14	-1.68079e-10	-1.51748	0.000228138	-1.68079e-10	-1.21894	0.000418607	-1.68079e-10	-1.21639
135995492	rs148565706	6.64986e-13	-1.68079e-10	0.994392	0.000195213	-1.68079e-10	-1.3748	0.000365686	-1.68079e-10	-1.35155
135995498	rs489398	5.98448e-11	5.49414	-4.33754e-10	0.000884357	0.135967	-4.33754e-10	0.00104543	-0.301136	-4.33754e-10
135995606	rs117861403	6.24034e-14	-1.68079e-10	-1.37175	0.000211253	-1.68079e-10	-1.29584	0.000386914	-1.68079e-10	-1.29512
135995891	rs146580445	8.57361e-14	-1.0541	-4.33754e-10	0.000132397	-1.76309	-4.33754e-10	0.000232359	-1.80504	-4.33754e-10
135995915	rs117338795	6.8973e-13	-1.68079e-10	1.03093	0.000197361	-1.68079e-10	-1.36386	0.000369906	-1.68079e-10	-1.34007
135996102	rs35316359	3.86835e-14	-1.84996	-4.33754e-10	0.000127517	-1.80064	-4.33754e-10	0.00023188	-1.8071	-4.33754e-10
135996397	rs112832757	6.64986e-13	-1.68079e-10	0.994392	0.000195213	-1.68079e-10	-1.3748	0.000365686	-1.68079e-10	-1.35155
135996870	rs1279949	0.00749096	16.2943	7.84501	2.6712e-05	-1.78567	-1.57811	4.71376e-05	-1.82387	-1.57638
135997596	rs77958117	6.71944e-13	-1.68079e-10	1.0048	0.000195819	-1.68079e-10	-1.3717	0.000366877	-1.68079e-10	-1.3483
135998078	rs114635206	6.17698e-14	-1.38196	-4.33754e-10	0.00024399	-1.15177	-4.33754e-10	0.000475618	-1.08871	-4.33754e-10
135998453	rs7628146	1.90809e-09	5.68624	3.26999	9.0509e-05	-0.568736	-1.57471	0.0001241	-0.860362	-1.57187
135998521	rs6796523	7.92813e-14	-1.1325	0.000127741	0.000124033	-0.663106	-1.16524	0.000211899	-0.748296	-1.14892
135998659	rs368317292	6.78991e-13	-1.68079e-10	1.01523	0.000196431	-1.68079e-10	-1.36858	0.00036808	-1.68079e-10	-1.34502
136000349	rs74934894	9.11904e-13	0.406915	0.903246	0.000134495	-1.24447	-0.502896	0.000245001	-1.27223	-0.479831
136000659	rs78416719	7.22971e-13	-1.68079e-10	1.078	0.000200214	-1.68079e-10	-1.34951	0.000375511	-1.68079e-10	-1.32504
136000743	rs570621	0.00923956	16.5625	7.78667	2.71952e-05	-1.7622	-1.58366	4.77506e-05	-1.80522	-1.58211
136000746	rs9843801	1.57648e-11	1.83901	2.32116	6.44111e-05	-1.39678	-1.08683	0.00011318	-1.4688	-1.05555
136002809	rs3821445	4.69906e-11	5.25233	-4.33754e-10	0.000787638	0.0201443	-4.33754e-10	0.000940086	-0.407352	-4.33754e-10
136003194	rs16843879	1.52213e-12	1.82249	-4.33754e-10	0.000141352	-1.69764	-4.33754e-10	0.00026667	-1.66731	-4.33754e-10
136003696	rs117660274	7.11831e-13	-1.68079e-10	1.06247	0.000199262	-1.68079e-10	-1.35427	0.000373641	-1.68079e-10	-1.33003
136004305	rs113321614	7.42487e-13	-1.68079e-10	1.10463	0.000201873	-1.68079e-10	-1.34126	0.000378768	-1.68079e-10	-1.3164
136004925	rs1153877	0.00603458	16.2891	7.63405	2.65792e-05	-1.77861	-1.59016	4.68204e-05	-1.81812	-1.58888
136004961	rs116094500	7.45483e-14	-1.19393	-4.33754e-10	0.000148209	-1.65027	-4.33754e-10	0.000279745	-1.61944	-4.33754e-10
136005626	rs80007343	3.37923e-12	-1.68079e-10	2.62003	0.000462287	-1.68079e-10	-0.512708	0.00084593	-1.68079e-10	-0.512887
136005792	rs7653249	1.35208e-09	5.56893	3.04285	8.82892e-05	-0.617493	-1.55078	0.000121871	-0.903359	-1.547
136005902	rs142121328	6.82548e-13	-1.68079e-10	1.02046	0.00019674	-1.68079e-10	-1.36701	0.000368686	-1.68079e-10	-1.34338
136006028	rs112819890	7.42487e-13	-1.68079e-10	1.10463	0.000201873	-1.68079e-10	-1.34126	0.000378768	-1.68079e-10	-1.3164
136006576	rs1279840	1.37648e-09	5.51464	3.11503	8.70553e-05	-0.618923	-1.56343	0.000119847	-0.907024	-1.56009
136006957	rs79079820	6.23091e-14	-1.37327	-4.33754e-10	0.000118287	-1.87578	-4.33754e-10	0.000218285	-1.86752	-4.33754e-10
136006984	rs1279425	1.59363e-09	5.68624	3.08991	9.22472e-05	-0.568736	-1.55569	0.000126581	-0.860362	-1.55208
136007223	rs116921148	7.08089e-13	-1.68079e-10	1.0572	0.000198941	-1.68079e-10	-1.35589	0.000373011	-1.68079e-10	-1.33172
136007257	rs9843348	1.74171e-11	1.98919	2.27065	6.00007e-05	-1.44948	-1.10506	0.000105804	-1.5174	-1.07433
136007333	rs1279424	0.00782055	16.434	7.74841	2.68656e-05	-1.77265	-1.5854	4.72849e-05	-1.81321	-1.58392
136008361	rs147470163	7.23201e-13	-1.68079e-10	1.07831	0.000200234	-1.68079e-10	-1.34941	0.00037555	-1.68079e-10	-1.32493
136008432	rs9848883	7.62034e-13	-1.55067	2.68129	2.54948e-05	-1.87368	-1.53674	4.6372e-05	-1.88337	-1.53325
136008910	rs79778387	7.58558e-13	-1.68079e-10	1.12605	0.000203229	-1.68079e-10	-1.33456	0.00038143	-1.68079e-10	-1.30939
136009590	rs12330635	1.03487e-12	-1.54707	2.98373	2.45956e-05	-1.87451	-1.57182	4.47075e-05	-1.88394	-1.56924
136011072	rs77890743	4.98664e-14	-1.68079e-10	-1.59603	0.000186213	-1.68079e-10	-1.422	0.000341478	-1.68079e-10	-1.42004
136011835	rs16843892	5.09132e-14	-1.68079e-10	-1.57525	0.000205258	-1.68079e-10	-1.32463	0.000377483	-1.68079e-10	-1.3198
136011851	rs74654481	6.97004e-13	-1.68079e-10	1.04142	0.000197988	-1.68079e-10	-1.36069	0.000371139	-1.68079e-10	-1.33675
136012393	rs112185482	7.54501e-13	-1.68079e-10	1.12068	0.000202888	-1.68079e-10	-1.33624	0.00038076	-1.68079e-10	-1.31115
136012917	rs147032635	6.82933e-13	-1.68079e-10	1.02102	0.000196773	-1.68079e-10	-1.36684	0.000368751	-1.68079e-10	-1.3432
136013562	rs113470503	7.00675e-13	-1.68079e-10	1.04667	0.000198304	-1.68079e-10	-1.35909	0.00037176	-1.68079e-10	-1.33507
136014198	rs17252498	5.04965e-11	5.32429	-4.33754e-10	0.000836768	0.0806534	-4.33754e-10	0.000992615	-0.352981	-4.33754e-10
136014923	rs13071085	2.60725e-11	4.66326	-4.33754e-10	0.000776249	0.00557982	-4.33754e-10	0.0016151	0.133832	-4.33754e-10
136015133	rs76677545	7.11831e-13	-1.68079e-10	1.06247	0.000199262	-1.68079e-10	-1.35427	0.000373641	-1.68079e-10	-1.33003
136016336	rs78266740	7.5047e-13	-1.68079e-10	1.11533	0.000202548	-1.68079e-10	-1.33792	0.000380093	-1.68079e-10	-1.31291
136016358	rs145402663	1.44065e-13	-0.535109	-4.33754e-10	0.000217644	-1.26603	-4.33754e-10	0.000416146	-1.22229	-4.33754e-10
136016478	rs56336182	1.33791e-12	1.69349	-4.33754e-10	0.000137819	-1.72295	-4.33754e-10	0.000259383	-1.69502	-4.33754e-10
136017155	rs113471858	7.44546e-13	-1.68079e-10	1.1074	0.000202047	-1.68079e-10	-1.34039	0.00037911	-1.68079e-10	-1.3155
136018077	rs184993788	3.03651e-13	0.210506	-4.33754e-10	0.000511926	-0.410714	-4.33754e-10	0.00105704	-0.290092	-4.33754e-10
136018141	rs34031772	7.74555e-14	-1.15567	-4.33754e-10	0.000409799	-0.633226	-4.33754e-10	0.000688048	-0.719465	-4.33754e-10
136018720	rs148307684	7.76781e-13	-1.68079e-10	1.14978	0.000204758	-1.68079e-10	-1.32707	0.00038443	-1.68079e-10	-1.30156
136018994	rs78769135	7.2704e-13	-1.68079e-10	1.08361	0.000200561	-1.68079e-10	-1.34778	0.000376192	-1.68079e-10	-1.32322
136019204	rs55797013	1.56352e-11	1.98919	2.16272	5.77496e-05	-1.44948	-1.1433	0.000101714	-1.5174	-1.11375
136020158	rs3732521	7.11831e-13	-1.68079e-10	1.06247	0.000199262	-1.68079e-10	-1.35427	0.000373641	-1.68079e-10	-1.33003
136020295	rs3732520	7.36654e-13	-1.68079e-10	1.09675	0.000201378	-1.68079e-10	-1.34371	0.000377797	-1.68079e-10	-1.31897
136020454	rs71336055	1.45017e-11	4.07665	-4.33754e-10	0.000608559	-0.237801	-4.33754e-10	0.00124734	-0.124553	-4.33754e-10
136020541	rs1711171	1.17822e-09	5.7734	2.70074	9.62286e-05	-0.529264	-1.5529	0.000139938	-0.763073	-1.54905
136020611	rs149802224	7.15597e-13	-1.68079e-10	1.06774	0.000199584	-1.68079e-10	-1.35266	0.000374274	-1.68079e-10	-1.32833
136020975	rs1711170	3.77382e-08	3.72117	8.21964	3.19362e-05	-1.71579	-1.46936	5.70845e-05	-1.74347	-1.46532
136021052	rs34153877	7.51801e-15	-1.88833	-1.59974	0.00025146	0.387003	-1.50861	0.000459979	0.387392	-1.50953
136021080	rs75952291	2.28458e-13	-1.68079e-10	-0.0740218	0.00016237	-1.68079e-10	-1.55902	0.00030028	-1.68079e-10	-1.54861
136021532	rs183209265	2.77722e-13	-1.68079e-10	0.121246	0.000168427	-1.68079e-10	-1.52239	0.000312527	-1.68079e-10	-1.50863
136021647	rs9852811	3.78361e-14	-1.87211	-4.33754e-10	0.000139595	-1.71015	-4.33754e-10	0.000251503	-1.72587	-4.33754e-10
136023668	rs111723216	2.5784e-13	-1.68079e-10	0.0469676	0.000165834	-1.68079e-10	-1.53791	0.000307309	-1.68079e-10	-1.52547
136023843	rs112604694	2.52204e-13	-1.68079e-10	0.0248637	0.000165112	-1.68079e-10	-1.54227	0.000305849	-1.68079e-10	-1.53023
136023997	rs112543296	2.4318e-13	-1.68079e-10	-0.0115708	0.000163973	-1.68079e-10	-1.54919	0.000303536	-1.68079e-10	-1.53782
136024730	rs143551712	1.62114e-13	-1.68079e-10	-0.417075	0.000157149	-1.68079e-10	-1.5917	0.000289148	-1.68079e-10	-1.58639
136025056	rs138676651	2.36862e-13	-1.68079e-10	-0.0378946	0.000163189	-1.68079e-10	-1.55399	0.000301939	-1.68079e-10	-1.5431
136026484	rs112278391	3.48806e-13	-1.68079e-10	0.349142	0.000166465	-1.68079e-10	-1.53411	0.000308679	-1.68079e-10	-1.52102
136027145	rs1618069	1.62359e-09	5.60926	3.18552	8.32098e-05	-0.659764	-1.56776	0.000115063	-0.943228	-1.56462
136027335	rs76867318	9.37364e-13	-1.68079e-10	1.3377	0.000217791	-1.68079e-10	-1.26536	0.000409979	-1.68079e-10	-1.23722
136027549	rs556788	0.0124974	16.4754	8.17575	2.74219e-05	-1.77944	-1.55811	4.83439e-05	-1.81917	-1.55582
136027640	rs9856769	1.16462e-12	-1.59845	3.15323	2.52998e-05	-1.83178	-1.58631	4.55565e-05	-1.84999	-1.58438
136027897	rs144801536	9.18997e-13	-1.68079e-10	1.31791	0.000216338	-1.68079e-10	-1.27205	0.000407133	-1.68079e-10	-1.24418
136028054	rs112066868	2.20766e-12	2.19431	-4.33754e-10	0.000159398	-1.57749	-4.33754e-10	0.000302867	-1.54003	-4.33754e-10
136028328	rs112945064	7.93564e-13	-1.68079e-10	1.17116	0.000206156	-1.68079e-10	-1.32026	0.000387173	-1.68079e-10	-1.29445
136028987	rs480330	2.91277e-05	9.39843	9.19115	2.73568e-05	-1.8747	-1.46523	5.10627e-05	-1.85901	-1.46126
136029258	rs9866840	8.74541e-14	-1.03426	-4.33754e-10	0.000356302	-0.773116	-4.33754e-10	0.000599492	-0.857241	-4.33754e-10
136029611	rs80251991	5.05766e-14	-1.68079e-10	-1.58188	0.000155983	-1.68079e-10	-1.59914	0.000285404	-1.68079e-10	-1.59942
136030446	rs13067714	2.04741e-12	2.11896	-4.33754e-10	0.000156139	-1.59815	-4.33754e-10	0.000296315	-1.5619	-4.33754e-10
136031017	rs76247818	9.37364e-13	-1.68079e-10	1.3377	0.000217791	-1.68079e-10	-1.26536	0.000409979	-1.68079e-10	-1.23722
136031358	rs527888	0.0125843	16.6386	8.01947	2.73849e-05	-1.76743	-1.57147	4.81723e-05	-1.80902	-1.56952
136032049	rs66895236	3.94873e-14	-1.82939	-4.33754e-10	0.000270793	-1.04754	-4.33754e-10	0.000475323	-1.08933	-4.33754e-10
136032095	rs67677899	2.04741e-12	2.11896	-4.33754e-10	0.000156139	-1.59815	-4.33754e-10	0.000296315	-1.5619	-4.33754e-10
136032325	rs76069077	9.16762e-13	-1.68079e-10	1.31547	0.000216161	-1.68079e-10	-1.27287	0.000406786	-1.68079e-10	-1.24504
136032486	rs142823435	1.05026e-13	-0.851163	-4.33754e-10	0.00011765	-1.88118	-4.33754e-10	0.000214216	-1.88634	-4.33754e-10
136033951	rs201250499	8.72483e-13	-1.68079e-10	1.26597	0.000212617	-1.68079e-10	-1.2894	0.000399841	-1.68079e-10	-1.26226
136034003	rs79743504	8.864e-13	-1.68079e-10	1.28179	0.000213737	-1.68079e-10	-1.28415	0.000402036	-1.68079e-10	-1.25678
136034155	rs144263115	1.3891e-13	-0.571544	-4.33754e-10	0.000466032	-0.504639	-4.33754e-10	0.000334257	-1.44141	-4.33754e-10
136034280	rs116822870	3.2836e-13	0.288737	-4.33754e-10	0.00032883	-0.853352	-4.33754e-10	0.00059315	-0.867876	-4.33754e-10
136034503	rs67389407	1.703e-12	1.93477	-4.33754e-10	0.000145125	-1.6713	-4.33754e-10	0.000274312	-1.63906	-4.33754e-10
136034721	rs150293112	6.97236e-14	-1.68079e-10	-1.26083	0.000174209	-1.68079e-10	-1.48864	0.000319279	-1.68079e-10	-1.48726
136034741	rs34428695	4.12747e-14	-1.78512	-4.33754e-10	0.000327003	-0.858926	-4.33754e-10	0.000566549	-0.913759	-4.33754e-10
136035023	rs149000493	8.89612e-13	-1.68079e-10	1.28541	0.000213994	-1.68079e-10	-1.28294	0.000402541	-1.68079e-10	-1.25553
136035119	rs3913715	1.703e-12	1.93477	-4.33754e-10	0.000145125	-1.6713	-4.33754e-10	0.000274312	-1.63906	-4.33754e-10
136035205	rs112908024	8.75074e-13	-1.68079e-10	1.26893	0.000212826	-1.68079e-10	-1.28842	0.00040025	-1.68079e-10	-1.26123
136035217	rs838202	0.00390345	15.3808	8.10673	2.78423e-05	-1.75961	-1.56273	4.90749e-05	-1.79943	-1.56055
136035303	rs681783	0.00342345	15.2496	8.10673	2.75304e-05	-1.77088	-1.56273	4.86166e-05	-1.80881	-1.56055
136035331	rs112375412	9.07221e-13	-1.68079e-10	1.30501	0.000215402	-1.68079e-10	-1.27639	0.000405299	-1.68079e-10	-1.2487
136035737	rs9833162	1.51831e-12	1.81998	-4.33754e-10	0.000186694	-1.41942	-4.33754e-10	0.000317638	-1.49241	-4.33754e-10
136036200	rs138853479	9.02217e-13	-1.68079e-10	1.29948	0.000215003	-1.68079e-10	-1.27824	0.000404517	-1.68079e-10	-1.25063
136036226	rs1291921	6.36603e-10	4.23797	3.62056	7.7619e-05	-0.701768	-1.59531	0.000110022	-0.958905	-1.59374
136036986	rs664088	0.000833053	14.9526	6.99043	2.66853e-05	-1.78435	-1.58043	4.72195e-05	-1.81972	-1.5788
136037227	rs553018	0.00315589	14.9808	8.29409	4.90074e-05	-1.71966	-1.03726	8.60766e-05	-1.76494	-1.03314
136037707	rs650326	0.00290201	15.123	8.06808	2.73091e-05	-1.77647	-1.56521	4.82865e-05	-1.81307	-1.5631
136037742	rs61789606	1.95646e-12	2.07352	-4.33754e-10	0.000477115	-0.481137	-4.33754e-10	0.00106273	-0.284725	-4.33754e-10
136037767	rs7615252	9.16762e-13	-1.68079e-10	1.31547	0.000216161	-1.68079e-10	-1.27287	0.000406786	-1.68079e-10	-1.24504
136038198	rs35522825	4.19402e-14	-1.76913	-4.33754e-10	0.000325642	-0.863095	-4.33754e-10	0.000563859	-0.91852	-4.33754e-10
136038302	rs112650535	9.21861e-13	-1.68079e-10	1.32102	0.000216565	-1.68079e-10	-1.271	0.000407578	-1.68079e-10	-1.24309
136038421	rs4125861	1.69801e-12	1.93184	-4.33754e-10	0.000148668	-1.64718	-4.33754e-10	0.000281272	-1.614	-4.33754e-10
136038459	rs150919825	8.98914e-13	-1.68079e-10	1.29581	0.000214739	-1.68079e-10	-1.27947	0.000404	-1.68079e-10	-1.25191
136038574	rs1279086	0.00246273	14.9202	8.10673	2.70958e-05	-1.78679	-1.56273	4.79878e-05	-1.82183	-1.56055
136038988	rs9853387	2.32928e-11	1.98434	2.56619	6.40302e-05	-1.49401	-0.995525	0.000113596	-1.55904	-0.961638
136039268	rs518972	0.00238121	14.9738	8.01947	2.6871e-05	-1.78638	-1.57147	4.75902e-05	-1.82117	-1.56952
136039490	rs78120017	1.06173e-12	-1.68079e-10	1.46228	0.000227387	-1.68079e-10	-1.22224	0.000428774	-1.68079e-10	-1.19239
136039951	rs143711019	4.94863e-14	-1.68079e-10	-1.60368	0.000157518	-1.68079e-10	-1.58935	0.000288223	-1.68079e-10	-1.58959
136040570	rs113059706	8.62367e-13	-1.68079e-10	1.25431	0.000209166	-1.68079e-10	-1.30577	0.000392909	-1.68079e-10	-1.27975
136040771	rs79986003	8.09575e-13	-1.68079e-10	1.19114	0.000305362	-1.68079e-10	-0.927397	0.000559436	-1.68079e-10	-0.926394
136040799	rs74511498	7.38804e-14	-1.68079e-10	-1.20293	0.00016496	-1.68079e-10	-1.54319	0.000303112	-1.68079e-10	-1.53922
136041847	rs201315005	1.01163e-12	-1.68079e-10	1.41394	0.00022357	-1.68079e-10	-1.23917	0.000421299	-1.68079e-10	-1.20998
136041921	rs7622833	2.17047e-11	1.9515	2.52841	6.47847e-05	-1.46792	-1.0099	0.000114649	-1.53504	-0.97641
136042164	rs6776841	1.51723e-12	1.81927	-4.33754e-10	0.000182631	-1.44143	-4.33754e-10	0.000311492	-1.51195	-4.33754e-10
136042385	rs7633573	9.40345e-13	-1.68079e-10	1.34087	0.000218025	-1.68079e-10	-1.26428	0.000410439	-1.68079e-10	-1.2361
136042432	rs112116593	8.98914e-13	-1.68079e-10	1.29581	0.000214739	-1.68079e-10	-1.27947	0.000404	-1.68079e-10	-1.25191
136042616	rs111513879	9.02217e-13	-1.68079e-10	1.29948	0.000215003	-1.68079e-10	-1.27824	0.000404517	-1.68079e-10	-1.25063
136042741	rs12492830	1.61038e-13	-1.68079e-10	-0.423735	0.00124908	-1.68079e-10	0.481266	0.00234527	-1.68079e-10	0.506831
136043392	rs56264828	1.06269e-12	1.46319	-4.33754e-10	0.000131115	-1.77282	-4.33754e-10	0.000245796	-1.74882	-4.33754e-10
136043643	rs77340672	1.30948e-13	-0.630575	-4.33754e-10	0.000438663	-0.565163	-4.33754e-10	0.000323017	-1.47562	-4.33754e-10
136044451	rs117780761	1.02371e-13	-1.68079e-10	-0.876769	0.000172424	-1.68079e-10	-1.49894	0.000316786	-1.68079e-10	-1.4951
136044493	rs67452583	1.28216e-12	1.65093	-4.33754e-10	0.000148327	-1.64948	-4.33754e-10	0.000280219	-1.61775	-4.33754e-10
136044686	rs111877187	9.15092e-13	-1.68079e-10	1.31365	0.000216028	-1.68079e-10	-1.27349	0.000406526	-1.68079e-10	-1.24568
136044805	rs139061498	8.75074e-13	-1.68079e-10	1.26893	0.000212826	-1.68079e-10	-1.28842	0.00040025	-1.68079e-10	-1.26123
136044929	rs113623724	8.70291e-13	-1.68079e-10	1.26345	0.00021244	-1.68079e-10	-1.29024	0.000399494	-1.68079e-10	-1.26313
136045213	rs17265675	1.63404e-12	1.89344	-4.33754e-10	0.000147241	-1.65682	-4.33754e-10	0.000278394	-1.62429	-4.33754e-10
136045224	rs111675085	8.94522e-13	-1.68079e-10	1.29092	0.000214388	-1.68079e-10	-1.28111	0.000403312	-1.68079e-10	-1.25361
136047189	rs696081	0.0036583	15.4225	8.00012	2.73795e-05	-1.76652	-1.57258	4.82873e-05	-1.80548	-1.57067
136047300	rs3732519	9.24752e-13	-1.68079e-10	1.32415	0.000216794	-1.68079e-10	-1.26995	0.000408027	-1.68079e-10	-1.24199
136047382	rs113081595	8.77688e-13	-1.68079e-10	1.27192	0.000213036	-1.68079e-10	-1.28743	0.000400663	-1.68079e-10	-1.2602
136047931	rs74330660	8.67727e-13	-1.68079e-10	1.2605	0.000212233	-1.68079e-10	-1.29121	0.000399088	-1.68079e-10	-1.26414
136047977	rs483465	2.0182e-09	5.87516	3.13718	8.93847e-05	-0.595594	-1.56035	0.000123226	-0.882386	-1.55692
136048175	rs150415859	1.02899e-13	-0.871621	-4.33754e-10	0.000165513	-1.53985	-4.33754e-10	0.000299525	-1.55113	-4.33754e-10
136048200	rs117427336	9.02217e-13	-1.68079e-10	1.29948	0.000215003	-1.68079e-10	-1.27824	0.000404517	-1.68079e-10	-1.25063
136050654	rs142508590	8.21501e-13	-1.68079e-10	1.20576	0.000214218	-1.68079e-10	-1.2819	0.000402997	-1.68079e-10	-1.2544
136050764	rs35058853	1.46652e-12	1.78527	-4.33754e-10	0.000187542	-1.41489	-4.33754e-10	0.000319145	-1.48768	-4.33754e-10
136052737	rs6783337	5.38326e-13	1.46905	-0.685962	4.95575e-05	-1.34692	-1.39884	8.42773e-05	-1.41879	-1.40042
136052816	rs610860	5.1366e-11	5.34136	-4.33754e-10	0.000794671	0.0290337	-4.33754e-10	0.00094943	-0.397462	-4.33754e-10
136054158	rs9812513	1.79772e-11	1.85877	2.43271	6.2427e-05	-1.42183	-1.09307	0.000109691	-1.49278	-1.06288
136054386	rs141070002	1.29854e-13	-0.638962	-4.33754e-10	0.000434905	-0.573766	-4.33754e-10	0.000321466	-1.48043	-4.33754e-10
136054853	rs17199880	1.36281e-12	1.71193	-4.33754e-10	0.000140962	-1.70041	-4.33754e-10	0.000265706	-1.67093	-4.33754e-10
136054982	rs10513002	1.20397e-12	1.588	-4.33754e-10	0.000137103	-1.72816	-4.33754e-10	0.000257882	-1.70082	-4.33754e-10
136055025	rs61789607	3.7517e-14	-1.88058	-4.33754e-10	0.000143868	-1.68	-4.33754e-10	0.00025887	-1.697	-4.33754e-10
136055459	rs8045	7.42608e-12	3.40738	-4.33754e-10	0.000439531	-0.563185	-4.33754e-10	0.00058883	-0.875185	-4.33754e-10
136056184	rs17199978	1.20397e-12	1.588	-4.33754e-10	0.000137103	-1.72816	-4.33754e-10	0.000257882	-1.70082	-4.33754e-10
136056861	rs696520	0.0116624	16.4835	8.09852	2.69266e-05	-1.78427	-1.57151	4.7502e-05	-1.82276	-1.56979
136057331	rs117069616	7.21623e-13	-1.68079e-10	1.07613	0.000193369	-1.68079e-10	-1.38429	0.000361882	-1.68079e-10	-1.362
136057832	rs6439638	1.23411e-12	1.61273	-4.33754e-10	0.000200133	-1.34991	-4.33754e-10	0.000338874	-1.4277	-4.33754e-10
136058263	rs146755354	7.29225e-13	-1.68079e-10	1.08661	0.000193951	-1.68079e-10	-1.38129	0.000363026	-1.68079e-10	-1.35885
136058331	rs75771194	5.65941e-14	-1.68079e-10	-1.46947	0.000252565	-1.68079e-10	-1.11722	0.000464016	-1.68079e-10	-1.1134
136059205	rs141658224	5.11309e-14	-1.68079e-10	-1.57099	0.000158427	-1.68079e-10	-1.5836	0.000290174	-1.68079e-10	-1.58284
136059461	rs3821444	9.81153e-13	-1.68079e-10	1.38336	0.000215696	-1.68079e-10	-1.27502	0.000405934	-1.68079e-10	-1.24713
136059537	rs503973	7.87936e-13	2.62973	-1.46568	8.8195e-05	-0.58843	-1.58091	0.000121159	-0.876604	-1.57961
136061168	rs12330258	3.31571e-10	2.41578	4.79044	3.74214e-05	-1.43532	-1.59133	6.50156e-05	-1.48576	-1.59293
136062148	rs143563224	3.98617e-14	-1.81996	-4.33754e-10	0.000206249	-1.31981	-4.33754e-10	0.000386057	-1.29734	-4.33754e-10
136062150	rs16843941	1.14018e-13	-0.769017	-4.33754e-10	0.000135859	-1.73728	-4.33754e-10	0.000254424	-1.71432	-4.33754e-10
136062523	rs17200118	4.50891e-12	2.90844	-4.33754e-10	0.000732741	-0.0521015	-4.33754e-10	0.0012699	-0.106628	-4.33754e-10
136063005	rs79720013	2.82754e-12	-1.68079e-10	2.44179	0.000404494	-1.68079e-10	-0.646258	0.000740908	-1.68079e-10	-0.645447
136063434	rs67525027	1.47574e-12	1.79154	-4.33754e-10	0.000140362	-1.70467	-4.33754e-10	0.00026466	-1.67488	-4.33754e-10
136063596	rs149083637	3.79553e-14	-1.86896	-4.33754e-10	0.000157028	-1.59247	-4.33754e-10	0.000297953	-1.55639	-4.33754e-10
136063707	rs9813115	7.07841e-14	-1.24574	-4.33754e-10	0.000420626	-0.607149	-4.33754e-10	0.000705484	-0.694439	-4.33754e-10
136064547	rs695983	2.25847e-10	2.53134	4.2909	4.25899e-05	-1.29565	-1.60162	6.40742e-05	-1.49094	-1.60235
136064895	rs7650075	1.32288e-12	1.6822	-4.33754e-10	0.000137029	-1.7287	-4.33754e-10	0.000257885	-1.70081	-4.33754e-10
136065071	rs77482937	5.83048e-14	-1.68079e-10	-1.43969	0.000199766	-1.68079e-10	-1.35175	0.000365871	-1.68079e-10	-1.35104
136065565	rs9832813	1.8347e-11	-0.672587	4.98444	7.67439e-05	-0.75363	-1.55479	0.000133093	-0.804438	-1.55784
136065720	rs9870825	7.12598e-14	-1.23904	-4.33754e-10	0.000383909	-0.698489	-4.33754e-10	0.000646766	-0.781339	-4.33754e-10
136066051	rs517319	0.00131044	12.7169	9.67909	2.83992e-05	-1.8873	-1.41524	5.19567e-05	-1.8921	-1.41082
136066069	rs35767900	3.7495e-14	-1.88117	-4.33754e-10	0.000131154	-1.77252	-4.33754e-10	0.000238245	-1.78002	-4.33754e-10
136067232	rs17200216	7.4518e-14	-1.19433	-4.33754e-10	0.000419097	-0.61079	-4.33754e-10	0.000701833	-0.699628	-4.33754e-10
136067655	rs696517	4.85038e-11	5.28402	-4.33754e-10	0.000751205	-0.0272149	-4.33754e-10	0.000907938	-0.442147	-4.33754e-10
136067682	rs191393175	3.71041e-14	-1.89165	-4.33754e-10	0.00011843	-1.87457	-4.33754e-10	0.000216015	-1.87798	-4.33754e-10
136067778	rs696516	8.72513e-10	4.15083	4.02293	6.32783e-05	-0.898194	-1.60316	9.20118e-05	-1.12877	-1.60263
136068695	rs480162	0.00307647	14.5295	8.71997	2.53448e-05	-1.88486	-1.53146	4.74871e-05	-1.86407	-1.5288
136068699	rs654237	0.00333293	14.5295	8.80004	2.55191e-05	-1.88486	-1.5246	4.78194e-05	-1.86407	-1.52182
136069286	rs1145101	1.85346e-11	4.32202	-4.33754e-10	0.000405533	-0.643691	-4.33754e-10	0.00076829	-0.609156	-4.33754e-10
136069408	rs56057807	1.5758e-12	1.85715	-4.33754e-10	0.000145924	-1.66581	-4.33754e-10	0.000275737	-1.63388	-4.33754e-10
136069472	rs667920	1.76581e-09	4.89628	3.98246	5.37535e-05	-1.06325	-1.60123	0.000105215	-0.997018	-1.6003
136069720	rs9854328	6.70167e-10	2.37047	5.53944	4.50034e-05	-1.29724	-1.54491	7.3978e-05	-1.40107	-1.54849
136073163	rs9837158	8.41443e-14	-1.07284	-4.33754e-10	0.000359584	-0.763947	-4.33754e-10	0.000605537	-0.847208	-4.33754e-10
136073920	rs6770476	2.03146e-11	-0.757998	5.17172	8.83754e-05	-0.629475	-1.53782	0.000142458	-0.752785	-1.54149
136074134	rs144191937	1.49135e-12	-1.68079e-10	1.80207	0.000238449	-1.68079e-10	-1.17474	0.000450124	-1.68079e-10	-1.1438
136074404	rs73222299	1.93871e-13	-0.238181	-4.33754e-10	0.000233554	-1.19548	-4.33754e-10	0.000417896	-1.21809	-4.33754e-10
136074576	rs76270275	3.72929e-14	-1.88657	-4.33754e-10	0.000144243	-1.67739	-4.33754e-10	0.000272202	-1.64678	-4.33754e-10
136075821	rs142094196	8.56228e-13	-1.68079e-10	1.24716	0.000203457	-1.68079e-10	-1.33344	0.000381671	-1.68079e-10	-1.30876
136076011	rs190831426	9.33018e-13	-1.68079e-10	1.33305	0.00021432	-1.68079e-10	-1.28142	0.000403127	-1.68079e-10	-1.25407
136076176	rs150083569	5.11189e-14	-1.68079e-10	-1.57122	0.000155851	-1.68079e-10	-1.59999	0.000285179	-1.68079e-10	-1.60021
136077069	rs149205877	1.09686e-12	-1.68079e-10	1.49483	0.000211943	-1.68079e-10	-1.29257	0.000397994	-1.68079e-10	-1.26689
136077130	rs148387517	9.45697e-13	-1.68079e-10	1.34655	0.000202463	-1.68079e-10	-1.33834	0.000379459	-1.68079e-10	-1.31458
136079659	rs181738531	5.66524e-14	-1.68079e-10	-1.46844	0.000204636	-1.68079e-10	-1.32766	0.000374808	-1.68079e-10	-1.32691
136080202	rs149312608	4.9519e-14	-1.68079e-10	-1.60302	0.000167846	-1.68079e-10	-1.52585	0.000306814	-1.68079e-10	-1.52708
136080446	rs144596964	9.72098e-14	-1.68079e-10	-0.928502	0.000181855	-1.68079e-10	-1.44568	0.000334339	-1.68079e-10	-1.44117
136080537	rs1711161	6.91215e-09	4.8735	5.36992	9.74311e-05	-0.545928	-1.52382	0.000126922	-0.88131	-1.52844
136080665	rs112172904	1.29367e-12	1.65987	-4.33754e-10	0.000139299	-1.71227	-4.33754e-10	0.000262338	-1.68369	-4.33754e-10
136081001	rs140364556	1.6156e-12	-1.68079e-10	1.88209	0.000265739	-1.68079e-10	-1.06638	0.000502742	-1.68079e-10	-1.03325
136081169	rs118114345	7.74696e-14	-1.68079e-10	-1.15549	0.000183206	-1.68079e-10	-1.43828	0.000335947	-1.68079e-10	-1.43637
136082119	rs115769262	3.89804e-14	-1.84231	-4.33754e-10	0.00013055	-1.77714	-4.33754e-10	0.000236878	-1.78578	-4.33754e-10
136082895	rs188000813	3.709e-14	-1.89203	-4.33754e-10	0.000119661	-1.86424	-4.33754e-10	0.000218057	-1.86857	-4.33754e-10
136084084	rs117340462	9.74767e-13	-1.68079e-10	1.37683	0.000212616	-1.68079e-10	-1.2894	0.000399875	-1.68079e-10	-1.26217
136085951	rs145511462	2.74456e-13	0.109418	-4.33754e-10	0.000470374	-0.495365	-4.33754e-10	0.000967922	-0.378172	-4.33754e-10
136086085	rs79352323	2.08793e-12	-1.68079e-10	2.13855	0.00035007	-1.68079e-10	-0.790761	0.000641179	-1.68079e-10	-0.790015
136086323	rs142503315	3.19854e-13	0.262492	-4.33754e-10	0.000511804	-0.410952	-4.33754e-10	0.000982697	-0.363023	-4.33754e-10
136087012	rs619605	0.000643081	12.7533	8.93088	2.60365e-05	-1.89047	-1.49893	4.78524e-05	-1.88966	-1.49554
136087338	rs67963055	1.23257e-12	1.61148	-4.33754e-10	0.00013501	-1.74355	-4.33754e-10	0.000253769	-1.7169	-4.33754e-10
136087494	rs9289509	3.79222e-14	-1.86984	-4.33754e-10	0.000139037	-1.71415	-4.33754e-10	0.000250338	-1.73051	-4.33754e-10
136088038	rs9860801	1.64675e-11	1.74109	2.46269	6.49334e-05	-1.37888	-1.09665	0.000113707	-1.45313	-1.06657
136090089	rs139816310	8.022e-14	-1.68079e-10	-1.1206	0.000178932	-1.68079e-10	-1.46189	0.00032804	-1.68079e-10	-1.46019
136090808	rs138586478	2.75286e-12	-1.51676	3.93179	2.39028e-05	-1.87093	-1.60397	4.40409e-05	-1.86426	-1.60394
136091366	rs9821663	1.36759e-13	-0.587157	-4.33754e-10	0.000127517	-1.80064	-4.33754e-10	0.000235737	-1.79061	-4.33754e-10
136091658	rs182818929	1.36202e-13	-0.591233	-4.33754e-10	0.000213515	-1.28519	-4.33754e-10	0.000349574	-1.39661	-4.33754e-10
136091857	rs7652176	1.39693e-12	1.73666	-4.33754e-10	0.000138657	-1.71689	-4.33754e-10	0.000261196	-1.68805	-4.33754e-10
136094304	rs73222301	2.91502e-13	0.169672	-4.33754e-10	0.000279876	-1.01455	-4.33754e-10	0.000498587	-1.04154	-4.33754e-10
136095035	rs571513	1.17136e-09	4.55116	3.91714	4.57734e-05	-1.22534	-1.59985	8.40671e-05	-1.22298	-1.59873
136095191	rs9832056	4.7634e-12	-1.56532	4.52867	3.07572e-05	-1.63262	-1.59015	5.41309e-05	-1.67019	-1.59173
136095618	rs145605087	1.36619e-12	-1.68079e-10	1.71441	0.000231228	-1.68079e-10	-1.20549	0.00043601	-1.68079e-10	-1.17566
136096816	rs76790147	4.80091e-14	-1.63398	-4.33754e-10	0.000116665	-1.88958	-4.33754e-10	0.000213194	-1.89112	-4.33754e-10
136097576	rs655836	0.00251304	14.5365	8.51068	2.51886e-05	-1.88373	-1.53877	4.72207e-05	-1.86194	-1.53655
136098085	rs73222302	0.00485217	14.6089	9.0962	2.66821e-05	-1.88233	-1.48257	5.01369e-05	-1.85955	-1.47902
136098408	rs10935181	0.00455549	14.5433	9.09864	2.6675e-05	-1.88577	-1.4794	4.99778e-05	-1.86587	-1.47588
136098559	rs9811261	2.99211e-11	2.28631	2.51463	5.61296e-05	-1.59245	-1.02878	0.000100433	-1.64785	-0.995976
136099883	rs568555369	4.62097e-14	-1.67218	-4.33754e-10	0.000230531	-1.20851	-4.33754e-10	0.000449119	-1.14604	-4.33754e-10
136100040	rs33999043	1.35808e-11	4.01104	-4.33754e-10	0.000354219	-0.778977	-4.33754e-10	0.000668792	-0.747851	-4.33754e-10
136101180	rs17266364	3.2626e-12	2.58491	-4.33754e-10	0.000190861	-1.39735	-4.33754e-10	0.000365516	-1.35201	-4.33754e-10
136101242	rs34324561	9.5861e-14	-0.942475	-4.33754e-10	0.000302614	-0.936435	-4.33754e-10	0.00051289	-1.01326	-4.33754e-10
136101667	rs684845	1.34419e-12	2.08843	-0.390254	3.64235e-05	-1.89143	-1.16225	6.61842e-05	-1.89216	-1.16872
136101970	rs80081203	7.30304e-14	-1.68079e-10	-1.2145	0.000379022	-1.68079e-10	-0.711299	0.000696144	-1.68079e-10	-0.707767
136102316	rs17200503	5.26968e-13	0.761766	-4.33754e-10	0.00013297	-1.75877	-4.33754e-10	0.000240372	-1.77113	-4.33754e-10
136102536	rs9832556	4.11546e-12	-1.34097	4.15811	2.35863e-05	-1.88718	-1.60105	4.29608e-05	-1.89125	-1.60178
136103267	rs655720	6.00014e-10	3.60665	4.19269	4.21401e-05	-1.30481	-1.60309	6.2903e-05	-1.50821	-1.60351
136103287	rs655748	0.00917869	15.1219	9.22059	2.85122e-05	-1.84141	-1.45715	5.07984e-05	-1.87208	-1.45338
136103349	rs526574	0.0011161	13.0546	9.18091	2.68956e-05	-1.89214	-1.46479	4.96279e-05	-1.88774	-1.46103
136103920	rs521746	0.00133611	13.2201	9.19529	2.78565e-05	-1.88657	-1.43525	5.22724e-05	-1.86518	-1.43168
136104915	rs191388830	5.77269e-14	-1.68079e-10	-1.44965	0.000255449	-1.68079e-10	-1.10587	0.000473146	-1.68079e-10	-1.09392
136106435	rs16843978	1.53013e-12	1.82774	-4.33754e-10	0.000141522	-1.69644	-4.33754e-10	0.000267015	-1.66602	-4.33754e-10
136107549	rs9880211	9.08886e-14	-0.995738	-4.33754e-10	0.000329718	-0.850655	-4.33754e-10	0.000557093	-0.930591	-4.33754e-10
136107630	rs143489942	7.34311e-14	-1.68079e-10	-1.20903	0.000172665	-1.68079e-10	-1.49754	0.000316461	-1.68079e-10	-1.49612
136108135	rs192295519	8.51005e-14	-1.68079e-10	-1.06154	0.000266534	-1.68079e-10	-1.06339	0.000488351	-1.68079e-10	-1.06229
136108192	rs9809427	2.58661e-12	-1.34097	3.6937	2.35555e-05	-1.88718	-1.60236	4.29636e-05	-1.89125	-1.60172
136108213	rs115498639	5.73165e-13	0.8458	-4.33754e-10	0.000163041	-1.55489	-4.33754e-10	0.000319383	-1.48693	-4.33754e-10
136108326	rs11705908	3.90036e-14	-1.84172	-4.33754e-10	0.000149091	-1.64434	-4.33754e-10	0.00027969	-1.61964	-4.33754e-10
136108603	rs9810051	7.5488e-14	-1.1814	-4.33754e-10	0.000358653	-0.766539	-4.33754e-10	0.000606065	-0.846337	-4.33754e-10
136108619	rs111730376	3.59761e-12	2.68265	-4.33754e-10	0.000197235	-1.3645	-4.33754e-10	0.000378269	-1.31772	-4.33754e-10
136109114	rs9851986	3.71863e-12	-1.30551	4.02125	2.34917e-05	-1.88994	-1.6023	4.28778e-05	-1.89212	-1.60285
136109261	rs11714647	2.65624e-12	2.3793	-4.33754e-10	0.000535475	-0.36574	-4.33754e-10	0.000933206	-0.414697	-4.33754e-10
136109512	rs698270	1.58621e-09	4.73761	4.03387	4.84395e-05	-1.16664	-1.60194	9.44029e-05	-1.10463	-1.60113
136109696	rs61789642	2.12255e-11	4.45758	-4.33754e-10	0.000646468	-0.177371	-4.33754e-10	0.00133842	-0.054076	-4.33754e-10
136109752	rs61789643	2.17694e-11	4.48289	-4.33754e-10	0.000655032	-0.164209	-4.33754e-10	0.00135678	-0.0404505	-4.33754e-10
136110018	rs711972	0.00609375	14.7752	9.15773	2.71057e-05	-1.86321	-1.48594	5.14946e-05	-1.82946	-1.48239
136110468	rs5026242	1.79736e-12	1.9887	-4.33754e-10	0.000168419	-1.52244	-4.33754e-10	0.00028952	-1.5851	-4.33754e-10
136110506	rs698269	0.00165177	13.2333	9.39421	2.68874e-05	-1.8877	-1.46953	5.03781e-05	-1.86756	-1.4662
136110513	rs9820621	7.62258e-14	-1.17167	-4.33754e-10	0.000354316	-0.778703	-4.33754e-10	0.000599001	-0.85806	-4.33754e-10
136111572	rs183026362	1.60279e-13	-1.68079e-10	-0.42846	0.000163639	-1.68079e-10	-1.55123	0.000298762	-1.68079e-10	-1.55368
136111658	rs834304	0.0089701	14.6883	9.63128	2.8732e-05	-1.8537	-1.43719	5.18362e-05	-1.87227	-1.43296
136111917	rs1145106	7.11123e-10	3.73879	4.23044	4.33672e-05	-1.27525	-1.60394	6.69415e-05	-1.44554	-1.60396
136112109	rs11717954	0.00721621	14.6883	9.41371	2.78621e-05	-1.8537	-1.46793	5.02248e-05	-1.87227	-1.46454
136113768	rs6769582	2.68114e-12	2.38862	-4.33754e-10	0.000173129	-1.49485	-4.33754e-10	0.000330338	-1.45321	-4.33754e-10
136114762	rs150448940	3.92547e-14	-1.8353	-4.33754e-10	0.000124728	-1.82276	-4.33754e-10	0.000226896	-1.82883	-4.33754e-10
136114945	rs1964675	7.48586e-11	2.09309	3.62489	3.3518e-05	-1.548	-1.58881	5.31503e-05	-1.69348	-1.58672
136115295	rs9818536	7.91747e-14	-1.13372	-4.33754e-10	0.000336053	-0.831624	-4.33754e-10	0.000568893	-0.909632	-4.33754e-10
136115554	rs185931403	3.73163e-14	-1.88594	-4.33754e-10	0.000200359	-1.34878	-4.33754e-10	0.000374519	-1.32768	-4.33754e-10
136115706	rs190392714	1.85691e-13	-0.281288	-4.33754e-10	0.000164561	-1.54561	-4.33754e-10	0.00029617	-1.56239	-4.33754e-10
136116532	rs7625592	1.53013e-12	1.82774	-4.33754e-10	0.000141522	-1.69644	-4.33754e-10	0.000267015	-1.66602	-4.33754e-10
136117226	rs111822807	2.12583e-12	2.15655	-4.33754e-10	0.000157746	-1.58791	-4.33754e-10	0.000299546	-1.55105	-4.33754e-10
136117509	rs141267207	5.19374e-14	-1.68079e-10	-1.55533	0.000193363	-1.68079e-10	-1.38432	0.000353382	-1.68079e-10	-1.38577
136118876	rs116079103	4.06439e-13	0.502059	-4.33754e-10	0.000301438	-0.940328	-4.33754e-10	0.000549639	-0.944061	-4.33754e-10
136119354	rs834305	0.000442596	12.5766	8.73391	2.50665e-05	-1.89212	-1.53524	4.63267e-05	-1.88474	-1.53287
136119470	rs143824534	5.53476e-14	-1.49174	-4.33754e-10	0.000310451	-0.910868	-4.33754e-10	0.000612182	-0.836293	-4.33754e-10
136119697	rs115316129	1.46673e-13	-0.517167	-4.33754e-10	0.000141496	-1.69662	-4.33754e-10	0.000265524	-1.67162	-4.33754e-10
136119909	rs864437	0.000671504	13.054	8.6734	2.50762e-05	-1.88688	-1.54009	4.57589e-05	-1.89213	-1.53781
136120300	rs696518	0.000257686	12.6253	8.14429	2.41707e-05	-1.89214	-1.57161	4.45677e-05	-1.88631	-1.57
136120788	rs113317862	3.02202e-12	2.50831	-4.33754e-10	0.000186103	-1.42259	-4.33754e-10	0.000355996	-1.3784	-4.33754e-10
136120878	rs114747734	4.26675e-14	-1.75194	-4.33754e-10	0.000117271	-1.8844	-4.33754e-10	0.000215327	-1.88117	-4.33754e-10
136121153	rs61789644	4.22067e-14	-1.76279	-4.33754e-10	0.000120577	-1.85661	-4.33754e-10	0.000219226	-1.86322	-4.33754e-10
136121600	rs28478252	3.35136e-10	3.26153	3.95539	3.88687e-05	-1.38626	-1.60244	7.61773e-05	-1.31854	-1.60172
136123775	rs2655008	2.16569e-10	3.00528	3.77501	3.53186e-05	-1.48655	-1.59793	6.5874e-05	-1.469	-1.59658
136124192	rs116921667	4.9476e-14	-1.68079e-10	-1.60389	0.000192353	-1.68079e-10	-1.38956	0.000353666	-1.68079e-10	-1.38497
136124753	rs117988399	1.33014e-12	-1.68079e-10	1.68767	0.000229103	-1.68079e-10	-1.21472	0.000431857	-1.68079e-10	-1.18523
136125960	rs559792077	5.23218e-14	-1.54796	-4.33754e-10	0.000121209	-1.85138	-4.33754e-10	0.000220271	-1.85846	-4.33754e-10
136126695	rs138628138	3.78564e-14	-1.87157	-4.33754e-10	0.000161984	-1.5614	-4.33754e-10	0.000293121	-1.57274	-4.33754e-10
136127570	rs34913797	7.55295e-14	-1.18085	-4.33754e-10	0.000355902	-0.774238	-4.33754e-10	0.000601217	-0.854368	-4.33754e-10
136129591	rs112511298	1.72771e-12	1.94918	-4.33754e-10	0.000149324	-1.64277	-4.33754e-10	0.000282595	-1.60931	-4.33754e-10
136129882	rs28634226	8.00185e-14	-1.12312	-4.33754e-10	0.000382097	-0.70322	-4.33754e-10	0.000642	-0.788736	-4.33754e-10
136130558	rs185296942	6.38807e-13	-1.68079e-10	0.954229	0.000221214	-1.68079e-10	-1.24976	0.000413997	-1.68079e-10	-1.22747
136130677	rs56235965	0.00494135	14.7396	8.98372	2.58108e-05	-1.87889	-1.51921	4.85851e-05	-1.85349	-1.51652
136132074	rs56095774	1.55968e-12	1.84686	-4.33754e-10	0.000142147	-1.69203	-4.33754e-10	0.000268282	-1.66129	-4.33754e-10
136132100	rs531384175	2.75649e-13	-1.68079e-10	0.113757	0.000253876	-1.68079e-10	-1.11205	0.00047264	-1.68079e-10	-1.09499
136132688	rs73224192	1.62674e-12	1.88896	-4.33754e-10	0.000387997	-0.687895	-4.33754e-10	0.000688665	-0.718569	-4.33754e-10
136132705	rs7620314	6.52129e-08	2.91178	9.57602	4.50015e-05	-1.46659	-1.37561	7.87478e-05	-1.51779	-1.36928
136132709	rs9826198	4.35444e-14	-1.73159	-4.33754e-10	0.000119802	-1.86305	-4.33754e-10	0.000217869	-1.86943	-4.33754e-10
136134496	rs73224196	2.32795e-12	2.24737	-4.33754e-10	0.00050974	-0.414994	-4.33754e-10	0.000904589	-0.445843	-4.33754e-10
136135483	rs74827276	4.71202e-14	-1.65267	-4.33754e-10	0.00012174	-1.84701	-4.33754e-10	0.000213069	-1.89171	-4.33754e-10
136137283	rs9841529	8.86257e-14	-1.02095	-4.33754e-10	0.000338928	-0.823105	-4.33754e-10	0.000572041	-0.904112	-4.33754e-10
136137422	rs10935182	0.00348759	14.9857	8.38918	2.48216e-05	-1.8842	-1.55299	4.61063e-05	-1.87169	-1.55068
136137549	rs139742671	4.25131e-14	-1.75556	-4.33754e-10	0.000135306	-1.74136	-4.33754e-10	0.000255587	-1.70976	-4.33754e-10
136137682	rs6779727	1.28047e-11	3.95219	-4.33754e-10	0.000344663	-0.806328	-4.33754e-10	0.000651462	-0.774105	-4.33754e-10
136138396	rs67971203	1.67801e-12	1.91999	-4.33754e-10	0.000144612	-1.67484	-4.33754e-10	0.000273275	-1.64285	-4.33754e-10
136139306	rs117846936	4.94935e-14	-1.68079e-10	-1.60353	0.000170193	-1.68079e-10	-1.51196	0.000311952	-1.68079e-10	-1.51047
136139730	rs11915629	0.0029449	14.8047	8.40099	2.47542e-05	-1.87961	-1.56029	4.65485e-05	-1.85442	-1.55841
136139878	rs9819496	1.65592e-12	1.90674	-4.33754e-10	0.000179754	-1.45731	-4.33754e-10	0.000306947	-1.52665	-4.33754e-10
136140912	rs141173920	1.15783e-13	-0.753659	-4.33754e-10	0.000134627	-1.74639	-4.33754e-10	0.00025314	-1.71938	-4.33754e-10
136141711	rs140017560	7.58822e-14	-1.17619	-4.33754e-10	0.000126572	-1.80809	-4.33754e-10	0.000224118	-1.84115	-4.33754e-10
136142317	rs9850584	7.80116e-14	-1.14852	-4.33754e-10	0.000126437	-1.80915	-4.33754e-10	0.000228455	-1.82199	-4.33754e-10
136142592	rs9831321	1.59012e-11	2.06857	2.1002	5.12868e-05	-1.49225	-1.21921	9.02801e-05	-1.55745	-1.19296
136142777	rs79031967	4.64493e-14	-1.66701	-4.33754e-10	0.000126201	-1.81102	-4.33754e-10	0.000234483	-1.79594	-4.33754e-10
136142933	rs9835523	2.6154e-12	-1.2901	3.6539	2.34887e-05	-1.89079	-1.60159	4.29633e-05	-1.89215	-1.60082
136143239	rs55848312	1.55629e-11	2.09021	2.05706	4.38752e-05	-1.63278	-1.23476	8.53515e-05	-1.59793	-1.20861
136143357	rs34282798	8.98055e-14	-1.00773	-4.33754e-10	0.000334035	-0.837649	-4.33754e-10	0.0005641	-0.918092	-4.33754e-10
136143668	rs34757183	8.52301e-14	-1.06002	-4.33754e-10	0.000354253	-0.778883	-4.33754e-10	0.000596895	-0.861581	-4.33754e-10
136143829	rs112402636	1.96838e-12	2.07959	-4.33754e-10	0.000154495	-1.60873	-4.33754e-10	0.000293006	-1.57313	-4.33754e-10
136143840	rs61789645	2.39565e-12	-1.34136	3.6174	2.35827e-05	-1.88714	-1.60124	4.302e-05	-1.89123	-1.60042
136145108	rs56251259	1.98195e-12	2.08646	-4.33754e-10	0.00016962	-1.51533	-4.33754e-10	0.000291095	-1.57968	-4.33754e-10
136145724	rs147497488	1.35171e-12	-1.68079e-10	1.70375	0.000230377	-1.68079e-10	-1.20918	0.000434347	-1.68079e-10	-1.17948
136145766	rs7644541	9.31557e-10	4.8091	3.43014	5.08774e-05	-1.14202	-1.57746	9.91602e-05	-1.0819	-1.57469
136146030	rs6789488	3.58056e-09	6.02758	3.55808	8.84641e-05	-0.582112	-1.58418	0.000121581	-0.870939	-1.58181
136146361	rs61789646	2.98762e-12	-1.2821	3.77896	2.34152e-05	-1.89201	-1.6035	4.28987e-05	-1.89135	-1.60313
136146552	rs76314530	1.05191e-13	-1.68079e-10	-0.849599	0.000641115	-1.68079e-10	-0.185685	0.00117892	-1.68079e-10	-0.180968
136147191	rs144810561	1.21671e-13	-1.68079e-10	-0.704051	0.000780862	-1.68079e-10	0.0115042	0.00143635	-1.68079e-10	0.0165376
136147565	rs79583212	1.20191e-13	-1.68079e-10	-0.716289	0.000750684	-1.68079e-10	-0.0279087	0.00137995	-1.68079e-10	-0.0235181
136147771	rs9867368	4.85038e-11	5.28402	-4.33754e-10	0.000751205	-0.0272149	-4.33754e-10	0.000907938	-0.442147	-4.33754e-10
136148236	rs138571983	4.67736e-14	-1.66005	-4.33754e-10	0.000125685	-1.81511	-4.33754e-10	0.00023344	-1.8004	-4.33754e-10
136148793	rs142346853	1.41833e-12	-1.68079e-10	1.75186	0.000230741	-1.68079e-10	-1.2076	0.000434693	-1.68079e-10	-1.17868
136149139	rs10935183	0.0128447	15.3906	9.28795	2.81873e-05	-1.82678	-1.48324	4.99396e-05	-1.86232	-1.48019
136149307	rs116058458	1.22117e-12	-1.68079e-10	1.60219	0.000219418	-1.68079e-10	-1.25792	0.000412591	-1.68079e-10	-1.23087
136150451	rs9845396	2.78334e-12	-1.34408	3.77012	2.34799e-05	-1.88934	-1.60341	4.28752e-05	-1.89201	-1.60302
136150869	rs114452756	8.31752e-14	-1.08442	-4.33754e-10	0.000120667	-1.85586	-4.33754e-10	0.000226859	-1.82899	-4.33754e-10
136150995	rs9869720	2.78334e-12	-1.34408	3.77012	2.34799e-05	-1.88934	-1.60341	4.28752e-05	-1.89201	-1.60302
136151250	rs9812579	7.46406e-14	-1.19269	-4.33754e-10	0.000361264	-0.759284	-4.33754e-10	0.000609943	-0.839958	-4.33754e-10
136151631	rs12492510	0.0158428	15.5286	9.3598	2.89164e-05	-1.81804	-1.46645	5.11252e-05	-1.85633	-1.46272
136151829	rs192983157	4.95024e-14	-1.68079e-10	-1.60335	0.000169573	-1.68079e-10	-1.51561	0.000310848	-1.68079e-10	-1.51402
136152095	rs141937174	6.53642e-14	-1.68079e-10	-1.3254	0.000160804	-1.68079e-10	-1.56871	0.00029414	-1.68079e-10	-1.56927
136152162	rs145804203	1.02536e-13	-0.875163	-4.33754e-10	0.00016999	-1.51316	-4.33754e-10	0.000324705	-1.47041	-4.33754e-10
136152562	rs13069326	3.91641e-14	-1.83761	-4.33754e-10	0.000125053	-1.82016	-4.33754e-10	0.000227461	-1.82634	-4.33754e-10
136152664	rs114168833	5.81885e-14	-1.44169	-4.33754e-10	0.000121148	-1.85188	-4.33754e-10	0.000220254	-1.85854	-4.33754e-10
136153468	rs10935184	0.0450745	17.3383	8.59566	2.94004e-05	-1.71631	-1.55157	5.12889e-05	-1.76643	-1.54942
136153545	rs66890203	3.99794e-14	-1.81701	-4.33754e-10	0.000400879	-0.655235	-4.33754e-10	0.000689492	-0.717368	-4.33754e-10
136154334	rs75268054	4.32176e-14	-1.73913	-4.33754e-10	0.000119235	-1.8678	-4.33754e-10	0.000216425	-1.87608	-4.33754e-10
136154828	rs66691851	0.0412327	16.9582	8.88672	2.9126e-05	-1.76757	-1.5097	5.052e-05	-1.82436	-1.50659
136154860	rs34154714	1.28177e-11	3.95321	-4.33754e-10	0.000526535	-0.382575	-4.33754e-10	0.00107635	-0.271988	-4.33754e-10
136157213	rs142082981	5.1747e-14	-1.55901	-4.33754e-10	0.000116821	-1.88825	-4.33754e-10	0.00021371	-1.8887	-4.33754e-10
136158221	rs13316214	8.41443e-14	-1.07284	-4.33754e-10	0.000359584	-0.763947	-4.33754e-10	0.000605537	-0.847208	-4.33754e-10
136158406	rs73224201	2.62526e-12	2.36756	-4.33754e-10	0.000167466	-1.52811	-4.33754e-10	0.000319073	-1.4879	-4.33754e-10
136159076	rs9809184	1.75552e-12	1.96514	-4.33754e-10	0.000176289	-1.47677	-4.33754e-10	0.000301524	-1.54447	-4.33754e-10
136159128	rs9864407	4.0643e-14	-1.80055	-4.33754e-10	0.000127465	-1.80105	-4.33754e-10	0.000230714	-1.81215	-4.33754e-10
136160062	rs142876534	5.24646e-14	-1.68079e-10	-1.54523	0.000198276	-1.68079e-10	-1.35923	0.000363022	-1.68079e-10	-1.35886
136160522	rs74618430	6.03248e-14	-1.40563	-4.33754e-10	0.000127499	-1.80079	-4.33754e-10	0.000237022	-1.78517	-4.33754e-10
136160590	rs6791611	0.00381433	14.6061	8.85829	2.54724e-05	-1.88383	-1.52747	4.77597e-05	-1.86214	-1.52501
136160732	rs6804194	1.92089e-12	2.05517	-4.33754e-10	0.000171275	-1.50562	-4.33754e-10	0.000293682	-1.57083	-4.33754e-10
136162056	rs80071199	3.90456e-14	-1.84064	-4.33754e-10	0.000154261	-1.61025	-4.33754e-10	0.000294631	-1.5676	-4.33754e-10
136162679	rs147198312	1.60696e-12	-1.68079e-10	1.87673	0.000244917	-1.68079e-10	-1.14797	0.000462767	-1.68079e-10	-1.1161
136163234	rs17364170	5.98899e-14	-1.41287	-4.33754e-10	0.00029332	-0.967629	-4.33754e-10	0.000575969	-0.89727	-4.33754e-10
136164401	rs116323751	1.6102e-13	-0.423842	-4.33754e-10	0.000239782	-1.16916	-4.33754e-10	0.000388407	-1.29127	-4.33754e-10
136164666	rs9854197	3.89597e-14	-1.84284	-4.33754e-10	0.000134693	-1.7459	-4.33754e-10	0.000243052	-1.76005	-4.33754e-10
136165076	rs9868120	2.58177e-11	1.76421	2.88923	7.32557e-05	-1.41582	-0.939114	0.000129529	-1.48468	-0.904744
136165323	rs145050525	8.23294e-14	-1.68079e-10	-1.09465	0.000208908	-1.68079e-10	-1.307	0.000383193	-1.68079e-10	-1.30479
136165695	rs10804640	0.0145596	15.5286	9.27534	2.88049e-05	-1.81804	-1.47031	5.0924e-05	-1.85633	-1.46666
136165771	rs191418863	7.72226e-14	-1.15868	-4.33754e-10	0.000317971	-0.886933	-4.33754e-10	0.000626191	-0.813667	-4.33754e-10
136166164	rs66637842	7.3907e-13	1.10002	-4.33754e-10	0.000125688	-1.81509	-4.33754e-10	0.000240588	-1.77024	-4.33754e-10
136166535	rs147373340	1.33566e-12	-1.68079e-10	1.69181	0.00022943	-1.68079e-10	-1.2133	0.000432495	-1.68079e-10	-1.18375
136166661	rs192337262	7.02976e-14	-1.68079e-10	-1.25264	0.00016241	-1.68079e-10	-1.55877	0.000297393	-1.68079e-10	-1.55827
136167027	rs9823373	8.20389e-14	-1.09818	-4.33754e-10	0.000370597	-0.733779	-4.33754e-10	0.000623379	-0.818168	-4.33754e-10
136167381	rs28396702	3.89019e-11	2.19154	2.87188	6.37138e-05	-1.53009	-0.964402	0.000113423	-1.59198	-0.930215
136168126	rs114192045	7.58122e-14	-1.17711	-4.33754e-10	0.000311177	-0.908532	-4.33754e-10	0.000612335	-0.836044	-4.33754e-10
136169737	rs6773604	2.27403e-12	2.22393	-4.33754e-10	0.000156188	-1.59783	-4.33754e-10	0.000296647	-1.56078	-4.33754e-10
136169786	rs114305326	5.3006e-14	-1.53497	-4.33754e-10	0.000129529	-1.78499	-4.33754e-10	0.000232479	-1.80452	-4.33754e-10
136171725	rs181126443	1.26215e-12	-1.68079e-10	1.6352	0.00022823	-1.68079e-10	-1.21854	0.000430124	-1.68079e-10	-1.18925
136171877	rs117363537	1.35546e-12	-1.68079e-10	1.70652	0.000233975	-1.68079e-10	-1.19368	0.000441352	-1.68079e-10	-1.16348
136171999	rs74965275	1.22836e-12	-1.68079e-10	1.60806	0.000219841	-1.68079e-10	-1.25599	0.000413419	-1.68079e-10	-1.22886
136172419	rs34165586	1.75552e-12	1.96514	-4.33754e-10	0.000176289	-1.47677	-4.33754e-10	0.000301524	-1.54447	-4.33754e-10
136172957	rs145287767	1.10092e-13	-1.68079e-10	-0.804061	0.0001647	-1.68079e-10	-1.54477	0.000302167	-1.68079e-10	-1.54234
136173165	rs6766450	1.70227e-12	1.93435	-4.33754e-10	0.000178094	-1.46658	-4.33754e-10	0.000304349	-1.53515	-4.33754e-10
136173406	rs146435527	1.95449e-12	-1.68079e-10	2.07251	0.000263352	-1.68079e-10	-1.0754	0.000498796	-1.68079e-10	-1.04113
136174433	rs118127196	1.4098e-12	-1.68079e-10	1.74583	0.000230263	-1.68079e-10	-1.20967	0.000433761	-1.68079e-10	-1.18083
136174704	rs116845858	1.27412e-12	-1.68079e-10	1.64464	0.000222519	-1.68079e-10	-1.24388	0.000418647	-1.68079e-10	-1.2163
136175201	rs145886948	1.39535e-12	-1.68079e-10	1.73553	0.000229452	-1.68079e-10	-1.2132	0.000432178	-1.68079e-10	-1.18449
136175525	rs35375192	1.52673e-12	1.82551	-4.33754e-10	0.000175415	-1.48174	-4.33754e-10	0.000300435	-1.54809	-4.33754e-10
136176462	rs113498805	7.90676e-14	-1.13507	-4.33754e-10	0.000116715	-1.88915	-4.33754e-10	0.000213138	-1.89138	-4.33754e-10
136176946	rs60270684	2.26528e-12	2.22008	-4.33754e-10	0.000156755	-1.59421	-4.33754e-10	0.000297671	-1.55733	-4.33754e-10
136179075	rs66494666	1.86346e-12	2.02481	-4.33754e-10	0.000152272	-1.62323	-4.33754e-10	0.000288532	-1.58852	-4.33754e-10
136179532	rs28889583	2.66177e-12	2.38137	-4.33754e-10	0.000156219	-1.59763	-4.33754e-10	0.000270387	-1.65347	-4.33754e-10
136181054	rs58641485	1.64909e-12	1.9026	-4.33754e-10	0.000144015	-1.67898	-4.33754e-10	0.000272066	-1.64728	-4.33754e-10
136181070	rs1604793	8.116e-14	-1.10895	-4.33754e-10	0.000326497	-0.860475	-4.33754e-10	0.000553316	-0.937394	-4.33754e-10
136181443	rs9850383	2.89358e-11	2.20971	2.55775	5.75088e-05	-1.55203	-1.04492	0.000102309	-1.61301	-1.01231
136181962	rs181756545	1.25497e-13	-0.673094	-4.33754e-10	0.000191894	-1.39195	-4.33754e-10	0.000363498	-1.35755	-4.33754e-10
136182038	rs151006381	3.89858e-14	-1.84218	-4.33754e-10	0.000159933	-1.57414	-4.33754e-10	0.000284219	-1.60358	-4.33754e-10
136182053	rs11715257	2.02052e-10	2.80492	3.90599	3.30218e-05	-1.55135	-1.60038	6.143e-05	-1.53613	-1.5993
136183106	rs34168675	9.7293e-14	-0.927646	-4.33754e-10	0.00030718	-0.921461	-4.33754e-10	0.000520477	-0.998577	-4.33754e-10
136183216	rs34379561	1.98195e-12	2.08646	-4.33754e-10	0.00016962	-1.51533	-4.33754e-10	0.000291095	-1.57968	-4.33754e-10
136183226	rs137950796	8.70659e-14	-1.03871	-4.33754e-10	0.000356535	-0.772462	-4.33754e-10	0.000701302	-0.700385	-4.33754e-10
136183253	rs35326900	9.46501e-14	-0.955186	-4.33754e-10	0.000315911	-0.893434	-4.33754e-10	0.000534668	-0.971677	-4.33754e-10
136183320	rs9861150	2.52177e-12	2.32734	-4.33754e-10	0.00022415	-1.23658	-4.33754e-10	0.000405281	-1.24874	-4.33754e-10
136184355	rs9866535	1.98195e-12	2.08646	-4.33754e-10	0.00016962	-1.51533	-4.33754e-10	0.000291095	-1.57968	-4.33754e-10
136184937	rs71336058	4.2301e-14	-1.76056	-4.33754e-10	0.000119546	-1.86519	-4.33754e-10	0.000218046	-1.86862	-4.33754e-10
136185680	rs6439640	1.63651e-11	4.19754	-4.33754e-10	0.000383658	-0.699142	-4.33754e-10	0.000726288	-0.665377	-4.33754e-10
136185865	rs200835848	1.34232e-13	-1.68079e-10	-0.605802	0.000182009	-1.68079e-10	-1.44484	0.000331626	-1.68079e-10	-1.44932
136186021	rs140329089	5.83447e-14	-1.43901	-4.33754e-10	0.00012571	-1.81491	-4.33754e-10	0.000233415	-1.80051	-4.33754e-10
136186047	rs56083120	1.44969e-12	1.77373	-4.33754e-10	0.000141237	-1.69846	-4.33754e-10	0.000265974	-1.66992	-4.33754e-10
136186184	rs9810789	8.116e-14	-1.10895	-4.33754e-10	0.000326497	-0.860475	-4.33754e-10	0.000553316	-0.937394	-4.33754e-10
136186756	rs9849696	2.31629e-12	-1.5386	3.78095	2.39937e-05	-1.86817	-1.60293	4.42267e-05	-1.86159	-1.6024
136186919	rs111790018	2.08414e-12	2.13674	-4.33754e-10	0.000156895	-1.59332	-4.33754e-10	0.000297834	-1.55679	-4.33754e-10
136187101	rs150651064	4.59144e-14	-1.67859	-4.33754e-10	0.000121447	-1.84941	-4.33754e-10	0.000213179	-1.89119	-4.33754e-10
136187366	rs139689491	1.4029e-13	-0.561659	-4.33754e-10	0.000144895	-1.67288	-4.33754e-10	0.000274047	-1.64002	-4.33754e-10
136187728	rs200936657	9.51381e-14	-1.68079e-10	-0.950043	0.000183523	-1.68079e-10	-1.43656	0.000338753	-1.68079e-10	-1.42805
136187906	rs144081699	4.37471e-13	-1.68079e-10	0.575637	0.00042748	-1.68079e-10	-0.590986	0.000799355	-1.68079e-10	-0.569518
136188061	rs146487606	1.05115e-12	-1.68079e-10	1.45227	0.000217961	-1.68079e-10	-1.26458	0.000410351	-1.68079e-10	-1.23631
136188837	rs9714347	0.014118	15.9235	8.8496	2.87957e-05	-1.77473	-1.51393	5.02475e-05	-1.82493	-1.51144
136189173	rs56218376	2.20766e-12	2.19431	-4.33754e-10	0.000159398	-1.57749	-4.33754e-10	0.000302867	-1.54003	-4.33754e-10
136189450	rs190103091	1.22941e-12	-1.68079e-10	1.60891	0.000237346	-1.68079e-10	-1.17938	0.000448307	-1.68079e-10	-1.14784
136189865	rs4678269	0.0144341	15.7169	9.07834	2.83767e-05	-1.80408	-1.49924	4.99285e-05	-1.84671	-1.49602
136190413	rs117033321	1.95449e-12	-1.68079e-10	2.07251	0.000263352	-1.68079e-10	-1.0754	0.000498796	-1.68079e-10	-1.04113
136190906	rs145505534	4.29958e-14	-1.74427	-4.33754e-10	0.000133111	-1.75771	-4.33754e-10	0.000248352	-1.73848	-4.33754e-10
136190961	rs67082054	1.67801e-12	1.91999	-4.33754e-10	0.000144612	-1.67484	-4.33754e-10	0.000273275	-1.64285	-4.33754e-10
136192807	rs6439642	1.98195e-12	2.08646	-4.33754e-10	0.00016962	-1.51533	-4.33754e-10	0.000291095	-1.57968	-4.33754e-10
136192943	rs116020151	1.63484e-13	-0.408657	-4.33754e-10	0.000169669	-1.51505	-4.33754e-10	0.000312504	-1.50871	-4.33754e-10
136193025	rs17298525	7.6814e-14	-1.16399	-4.33754e-10	0.000377037	-0.71655	-4.33754e-10	0.000634824	-0.799975	-4.33754e-10
136193445	rs148700597	2.86819e-13	-1.68079e-10	0.153479	0.000166483	-1.68079e-10	-1.534	0.000307966	-1.68079e-10	-1.52334
136193742	rs117337973	1.16591e-12	-1.68079e-10	1.55588	0.000216129	-1.68079e-10	-1.27302	0.00040617	-1.68079e-10	-1.24655
136194482	rs117623701	1.2592e-12	-1.68079e-10	1.63286	0.00022165	-1.68079e-10	-1.24779	0.00041695	-1.68079e-10	-1.22036
136194515	rs76446837	1.26614e-12	-1.68079e-10	1.63836	0.000392208	-1.68079e-10	-0.677103	0.000719094	-1.68079e-10	-0.675331
136194743	rs9854084	2.01955e-09	5.37662	3.63639	6.95247e-05	-0.82804	-1.57917	9.36029e-05	-1.13778	-1.57648
136195130	rs34498968	1.41786e-11	4.05412	-4.33754e-10	0.000517658	-0.39958	-4.33754e-10	0.000963572	-0.382676	-4.33754e-10
136195322	rs145689475	1.04159e-13	-1.68079e-10	-0.859454	0.00078369	-1.68079e-10	0.0151196	0.00146438	-1.68079e-10	0.0358651
136195488	rs142750525	1.26927e-12	-1.68079e-10	1.64083	0.000224913	-1.68079e-10	-1.23318	0.000423031	-1.68079e-10	-1.20588
136195547	rs150619835	8.25651e-14	-1.09179	-4.33754e-10	0.000343788	-0.80887	-4.33754e-10	0.000678892	-0.732861	-4.33754e-10
136195788	rs1394094	0.000122267	12.0866	7.93754	0.000141832	-0.151709	-1.54254	0.000189059	-0.471027	-1.54024
136196028	rs16843991	2.04521e-12	2.11788	-4.33754e-10	0.000168001	-1.52492	-4.33754e-10	0.000288566	-1.5884	-4.33754e-10
136196071	rs1394092	6.29473e-10	3.93857	3.9087	5.21701e-05	-1.09817	-1.59622	7.51303e-05	-1.33941	-1.59469
136196637	rs188834939	2.29345e-13	-0.0701454	-4.33754e-10	0.000380142	-0.708348	-4.33754e-10	0.000762262	-0.617033	-4.33754e-10
136196754	rs11719310	0.00917268	15.6607	8.68116	2.6816e-05	-1.80918	-1.55071	4.72109e-05	-1.85009	-1.5486
136196814	rs142046040	7.37628e-14	-1.68079e-10	-1.20452	0.000170145	-1.68079e-10	-1.51224	0.000311582	-1.68079e-10	-1.51166
136197238	rs9878871	1.35074e-13	-0.599551	-4.33754e-10	0.00012956	-1.78475	-4.33754e-10	0.000239695	-1.77396	-4.33754e-10
136197259	rs78287596	4.12098e-14	-1.7867	-4.33754e-10	0.000135892	-1.73703	-4.33754e-10	0.000246794	-1.74477	-4.33754e-10
136197496	rs78682139	3.91989e-14	-1.83673	-4.33754e-10	0.000145514	-1.66862	-4.33754e-10	0.00025823	-1.69947	-4.33754e-10
136197850	rs188460966	3.98177e-14	-1.82106	-4.33754e-10	0.000217768	-1.26546	-4.33754e-10	0.00038031	-1.31234	-4.33754e-10
136203117	rs201111196	2.27596e-13	-1.68079e-10	-0.0778009	0.000300732	-1.68079e-10	-0.942675	0.000555051	-1.68079e-10	-0.934263
136204006	rs28718456	1.0005e-13	-0.899702	-4.33754e-10	0.000298807	-0.949096	-4.33754e-10	0.000506863	-1.02508	-4.33754e-10
136204437	rs17364492	9.21162e-14	-0.982322	-4.33754e-10	0.000325018	-0.865013	-4.33754e-10	0.000549462	-0.944385	-4.33754e-10
136204462	rs138223561	1.56129e-13	-1.68079e-10	-0.454691	0.000166516	-1.68079e-10	-1.5338	0.000303715	-1.68079e-10	-1.53723
136205007	rs6768743	9.59576e-14	-0.941467	-4.33754e-10	0.000311499	-0.907497	-4.33754e-10	0.000527499	-0.985176	-4.33754e-10
136205094	rs140350752	4.54222e-14	-1.68937	-4.33754e-10	0.000127394	-1.80161	-4.33754e-10	0.000236895	-1.78571	-4.33754e-10
136205520	rs117795110	8.77948e-13	-1.68079e-10	1.27221	0.000202797	-1.68079e-10	-1.33669	0.000380359	-1.68079e-10	-1.31221
136205580	rs142525553	6.61434e-14	-1.68079e-10	-1.31355	0.000165651	-1.68079e-10	-1.53901	0.000303505	-1.68079e-10	-1.53793
136206369	rs13068119	6.51633e-12	3.27669	-4.33754e-10	0.000381488	-0.704814	-4.33754e-10	0.000492279	-1.05428	-4.33754e-10
136207034	rs111942290	1.55867e-13	-0.45637	-4.33754e-10	0.000124511	-1.8245	-4.33754e-10	0.00023454	-1.7957	-4.33754e-10
136207245	rs143732915	8.73475e-13	-1.68079e-10	1.26711	0.000205314	-1.68079e-10	-1.32435	0.000385553	-1.68079e-10	-1.29864
136208788	rs9883916	7.62001e-12	3.43316	-4.33754e-10	0.000411446	-0.629215	-4.33754e-10	0.000524654	-0.990585	-4.33754e-10
136209550	rs13321721	8.32286e-14	-1.08378	-4.33754e-10	0.000317336	-0.888933	-4.33754e-10	0.000538378	-0.964763	-4.33754e-10
136210074	rs9818056	8.74702e-14	-1.03407	-4.33754e-10	0.000343928	-0.808462	-4.33754e-10	0.000580152	-0.890033	-4.33754e-10
136210173	rs115498810	2.21153e-13	-0.10652	-4.33754e-10	0.000378019	-0.71395	-4.33754e-10	0.000722099	-0.671162	-4.33754e-10
136211844	rs73226130	2.71477e-12	2.40109	-4.33754e-10	0.000167511	-1.52784	-4.33754e-10	0.000318908	-1.48842	-4.33754e-10
136211960	rs12637102	5.2615e-10	4.96841	2.69956	5.80652e-05	-1.10342	-1.48391	0.000107058	-1.10194	-1.47802
136212697	rs11717791	1.01742e-13	-0.882931	-4.33754e-10	0.000157001	-1.59264	-4.33754e-10	0.000281689	-1.61252	-4.33754e-10
136212978	rs67949818	9.40711e-14	-0.961322	-4.33754e-10	0.00029978	-0.945845	-4.33754e-10	0.000509173	-1.02054	-4.33754e-10
136213145	rs12489577	4.30665e-10	3.86847	3.59924	5.12995e-05	-1.1239	-1.58732	7.42467e-05	-1.36084	-1.58509
136213310	rs73226190	0.0105065	15.8233	8.65435	2.72848e-05	-1.78999	-1.55257	4.78055e-05	-1.83579	-1.55039
136214191	rs67305360	2.33949e-12	2.25232	-4.33754e-10	0.000162009	-1.56124	-4.33754e-10	0.000308113	-1.52286	-4.33754e-10
136214357	rs66973954	2.33949e-12	2.25232	-4.33754e-10	0.000162009	-1.56124	-4.33754e-10	0.000308113	-1.52286	-4.33754e-10
136214611	rs141558664	1.24449e-12	-1.68079e-10	1.62111	0.00022079	-1.68079e-10	-1.25168	0.00041527	-1.68079e-10	-1.22439
136218873	rs138041679	6.02328e-14	-1.68079e-10	-1.40716	0.000156889	-1.68079e-10	-1.59335	0.000287012	-1.68079e-10	-1.5938
136218930	rs900048	6.25281e-10	4.56421	3.27637	9.61081e-05	-0.513301	-1.57012	0.000131171	-0.809881	-1.56694
136219264	rs9858105	3.96995e-14	-1.82404	-4.33754e-10	0.000128128	-1.79586	-4.33754e-10	0.000231721	-1.80779	-4.33754e-10
136219861	rs141492849	1.36358e-12	-1.68079e-10	1.71249	0.000234467	-1.68079e-10	-1.19158	0.000442315	-1.68079e-10	-1.1613
136220502	rs114157713	4.36538e-14	-1.72908	-4.33754e-10	0.000119178	-1.86827	-4.33754e-10	0.00021637	-1.87633	-4.33754e-10
136220746	rs113632149	1.82753e-12	2.00535	-4.33754e-10	0.0001515	-1.62831	-4.33754e-10	0.000286977	-1.59392	-4.33754e-10
136221656	rs77240980	2.85129e-13	-1.68079e-10	0.147568	0.000393627	-1.68079e-10	-0.673491	0.000731676	-1.68079e-10	-0.657986
136222468	rs35644083	2.20155e-12	2.19154	-4.33754e-10	0.000167135	-1.53009	-4.33754e-10	0.000287533	-1.59198	-4.33754e-10
136222954	rs17298882	1.58991e-13	-0.436525	-4.33754e-10	0.000126971	-1.80493	-4.33754e-10	0.000239732	-1.7738	-4.33754e-10
136222998	rs13072698	4.21131e-14	-1.76501	-4.33754e-10	0.00025764	-1.09733	-4.33754e-10	0.000451889	-1.13989	-4.33754e-10
136223354	rs67663578	2.28682e-12	2.22954	-4.33754e-10	0.000160973	-1.56766	-4.33754e-10	0.000306032	-1.52963	-4.33754e-10
136223517	rs117289761	1.77773e-13	-1.68079e-10	-0.324867	0.000260154	-1.68079e-10	-1.08762	0.000479377	-1.68079e-10	-1.08084
136224697	rs699165	8.14573e-10	5.53698	2.56806	0.000109347	-0.487284	-1.46709	0.000207008	-0.459791	-1.46077
136225127	rs75269643	1.08754e-13	-0.816286	-4.33754e-10	0.000362519	-0.755817	-4.33754e-10	0.000291237	-1.57919	-4.33754e-10
136226259	rs150862536	4.28206e-14	-1.74835	-4.33754e-10	0.000134455	-1.74766	-4.33754e-10	0.00025103	-1.72775	-4.33754e-10
136226290	rs139253443	1.36472e-12	-1.68079e-10	1.71333	0.000227722	-1.68079e-10	-1.22077	0.000428801	-1.68079e-10	-1.19233
136226498	rs34135127	8.01572e-14	-1.12138	-4.33754e-10	0.000331224	-0.846098	-4.33754e-10	0.000561023	-0.923562	-4.33754e-10
136227311	rs139982104	1.45431e-12	-1.68079e-10	1.77692	0.000236336	-1.68079e-10	-1.18364	0.000445996	-1.68079e-10	-1.15301
136227387	rs711977	0.00372826	15.0497	8.39187	2.70147e-05	-1.7959	-1.55661	5.2097e-05	-1.74589	-1.55432
136228566	rs9820485	1.66005e-12	-1.66911	3.57835	2.55135e-05	-1.81029	-1.59939	4.7339e-05	-1.79764	-1.59835
136229022	rs711976	6.97935e-10	5.31859	2.63191	0.00010065	-0.560443	-1.4768	0.000191399	-0.528143	-1.47082
136229057	rs35899944	8.98055e-14	-1.00773	-4.33754e-10	0.000334035	-0.837649	-4.33754e-10	0.0005641	-0.918092	-4.33754e-10
136229990	rs34962604	2.04521e-12	2.11788	-4.33754e-10	0.000168001	-1.52492	-4.33754e-10	0.000288566	-1.5884	-4.33754e-10
136231067	rs833861	0.00385704	15.5622	7.91334	2.46224e-05	-1.86234	-1.5829	4.61028e-05	-1.84112	-1.58133
136231675	rs117135377	4.98645e-14	-1.68079e-10	-1.59606	0.000179224	-1.68079e-10	-1.46026	0.000328601	-1.68079e-10	-1.45848
136231834	rs118095625	8.70952e-13	-1.68079e-10	1.26421	0.000202304	-1.68079e-10	-1.33912	0.000379393	-1.68079e-10	-1.31475
136231974	rs149065186	1.13595e-12	-1.68079e-10	1.52985	0.000220211	-1.68079e-10	-1.25431	0.000414444	-1.68079e-10	-1.22639
136233470	rs9809602	3.93243e-14	-1.83353	-4.33754e-10	0.000132695	-1.76084	-4.33754e-10	0.000239629	-1.77423	-4.33754e-10
136234703	rs141982996	7.12018e-14	-1.23986	-4.33754e-10	0.000116549	-1.89059	-4.33754e-10	0.00021307	-1.8917	-4.33754e-10
136235517	rs77539526	1.13027e-12	-1.68079e-10	1.52484	0.000216921	-1.68079e-10	-1.26936	0.000408032	-1.68079e-10	-1.24198
136235605	rs142601645	1.14384e-13	-0.765815	-4.33754e-10	0.000136021	-1.73609	-4.33754e-10	0.000254749	-1.71305	-4.33754e-10
136235908	rs711975	0.0170735	16.6657	8.29743	2.72087e-05	-1.78638	-1.55898	4.73771e-05	-1.8384	-1.55678
136236382	rs147810667	1.61575e-13	-1.68079e-10	-0.420404	0.000289152	-1.68079e-10	-0.98194	0.000533706	-1.68079e-10	-0.973478
136236404	rs67621498	2.25215e-12	2.21427	-4.33754e-10	0.000160286	-1.57193	-4.33754e-10	0.000304652	-1.53415	-4.33754e-10
136236859	rs67794070	2.62033e-12	2.36568	-4.33754e-10	0.000167374	-1.52866	-4.33754e-10	0.000318889	-1.48848	-4.33754e-10
136237573	rs9878078	8.74702e-14	-1.03407	-4.33754e-10	0.000343928	-0.808462	-4.33754e-10	0.000580152	-0.890033	-4.33754e-10
136237590	rs60014495	2.47472e-12	2.30851	-4.33754e-10	0.000164624	-1.54523	-4.33754e-10	0.000313366	-1.50595	-4.33754e-10
136237622	rs116963478	5.86467e-14	-1.68079e-10	-1.43384	0.000178886	-1.68079e-10	-1.46214	0.000327288	-1.68079e-10	-1.46248
136237959	rs116330348	2.22231e-13	-0.101655	-4.33754e-10	0.000365826	-0.746736	-4.33754e-10	0.000697332	-0.706061	-4.33754e-10
136238860	rs9812319	4.56752e-11	2.28745	2.93649	6.24008e-05	-1.55793	-0.95739	0.00011126	-1.61728	-0.924171
136240366	rs13092193	9.7293e-14	-0.927646	-4.33754e-10	0.00030718	-0.921461	-4.33754e-10	0.000520477	-0.998577	-4.33754e-10
136240403	rs6773495	2.29306e-12	2.23227	-4.33754e-10	0.000161096	-1.56689	-4.33754e-10	0.000306279	-1.52883	-4.33754e-10
136241028	rs6771002	9.7293e-14	-0.927646	-4.33754e-10	0.00030718	-0.921461	-4.33754e-10	0.000520477	-0.998577	-4.33754e-10
136241134	rs77032003	1.87604e-13	-1.68079e-10	-0.271041	0.00033843	-1.68079e-10	-0.824577	0.000627953	-1.68079e-10	-0.810857
136241536	rs6773949	8.63385e-14	-1.0471	-4.33754e-10	0.000349035	-0.793722	-4.33754e-10	0.000588435	-0.875856	-4.33754e-10
136242749	rs148084830	1.31725e-13	-0.624657	-4.33754e-10	0.000586836	-0.274149	-4.33754e-10	0.00117824	-0.181543	-4.33754e-10
136242816	rs141865805	5.65072e-14	-1.68079e-10	-1.47101	0.000162187	-1.68079e-10	-1.56014	0.000297805	-1.68079e-10	-1.55688
136244352	rs148469828	2.49444e-12	2.31644	-4.33754e-10	0.00016123	-1.56606	-4.33754e-10	0.000278292	-1.62465	-4.33754e-10
136244584	rs185395854	1.19783e-13	-1.68079e-10	-0.719694	0.000199308	-1.68079e-10	-1.35404	0.000368145	-1.68079e-10	-1.34485
136244925	rs143752554	8.29077e-13	-1.68079e-10	1.21494	0.000199327	-1.68079e-10	-1.35395	0.000373557	-1.68079e-10	-1.33025
136245383	rs368878392	7.75305e-13	-1.68079e-10	1.14788	0.000195441	-1.68079e-10	-1.37363	0.000365934	-1.68079e-10	-1.35087
136245444	rs150428715	8.52114e-13	-1.68079e-10	1.24235	0.00020097	-1.68079e-10	-1.34574	0.000376778	-1.68079e-10	-1.32167
136245709	rs149134849	4.72674e-13	-1.68079e-10	0.653033	0.000499345	-1.68079e-10	-0.435596	0.000935667	-1.68079e-10	-0.412063
136245815	rs1070228	0.00508406	15.2526	8.49913	2.64834e-05	-1.83404	-1.53834	4.70113e-05	-1.86735	-1.53558
136246053	rs58994059	1.1531e-12	-1.67874	3.22358	2.65093e-05	-1.78226	-1.58913	4.73869e-05	-1.80771	-1.58726
136247247	rs7636806	1.3233e-12	1.68251	-4.33754e-10	0.000140015	-1.70715	-4.33754e-10	0.000263788	-1.67818	-4.33754e-10
136247748	rs1070230	2.12432e-09	5.71928	3.34432	8.16871e-05	-0.675702	-1.57029	0.000107384	-1.00976	-1.56715
136247790	rs9828088	8.43118e-14	-1.07085	-4.33754e-10	0.000352567	-0.783652	-4.33754e-10	0.000593621	-0.867082	-4.33754e-10
136248019	rs9869630	8.63385e-14	-1.0471	-4.33754e-10	0.000349035	-0.793722	-4.33754e-10	0.000588435	-0.875856	-4.33754e-10
136248087	rs1070232	2.48174e-09	5.83891	3.38019	8.54657e-05	-0.627595	-1.57318	0.000111546	-0.968717	-1.57017
136248175	rs78681909	5.85787e-14	-1.435	-4.33754e-10	0.000121555	-1.84853	-4.33754e-10	0.000225264	-1.83605	-4.33754e-10
136248188	rs76223356	4.07208e-14	-1.79863	-4.33754e-10	0.000119066	-1.86921	-4.33754e-10	0.000219214	-1.86327	-4.33754e-10
136249577	rs9858457	1.55795e-12	1.84575	-4.33754e-10	0.000183562	-1.43634	-4.33754e-10	0.00031291	-1.50741	-4.33754e-10
136249682	rs117470996	5.99443e-14	-1.68079e-10	-1.41196	0.000160991	-1.68079e-10	-1.56755	0.000294896	-1.68079e-10	-1.5667
136251334	rs75179027	1.31279e-12	-1.68079e-10	1.67454	0.000224756	-1.68079e-10	-1.23388	0.000423013	-1.68079e-10	-1.20592
136251582	rs9811416	1.05671e-12	-1.53067	2.98821	2.49445e-05	-1.8552	-1.57704	4.51297e-05	-1.86926	-1.57452
136251910	rs75637443	6.21933e-14	-1.68079e-10	-1.37513	0.000163743	-1.68079e-10	-1.55059	0.000299991	-1.68079e-10	-1.54957
136252052	rs28811905	9.7293e-14	-0.927646	-4.33754e-10	0.00030718	-0.921461	-4.33754e-10	0.000520477	-0.998577	-4.33754e-10
136252596	rs2688600	0.0112878	15.139	9.41037	2.84186e-05	-1.83851	-1.46334	5.06011e-05	-1.86992	-1.45942
136252601	rs2688601	0.0160966	15.2682	9.63606	2.94014e-05	-1.83102	-1.43683	5.22346e-05	-1.86502	-1.43256
136252872	rs74648298	4.45175e-14	-1.70949	-4.33754e-10	0.000120579	-1.85659	-4.33754e-10	0.00021462	-1.88446	-4.33754e-10
136253846	rs184964698	4.67207e-14	-1.66119	-4.33754e-10	0.000120566	-1.8567	-4.33754e-10	0.000218434	-1.86684	-4.33754e-10
136254193	rs28833292	6.23433e-14	-1.37272	-4.33754e-10	0.000116501	-1.891	-4.33754e-10	0.000213509	-1.88964	-4.33754e-10
136255169	rs833752	3.05715e-09	5.64125	3.78637	7.72196e-05	-0.706774	-1.59547	0.000101828	-1.03619	-1.59385
136255483	rs13096466	9.46501e-14	-0.955186	-4.33754e-10	0.000315911	-0.893434	-4.33754e-10	0.000534668	-0.971677	-4.33754e-10
136255572	rs113531732	5.28287e-14	-1.53832	-4.33754e-10	0.000117903	-1.87903	-4.33754e-10	0.000217003	-1.87341	-4.33754e-10
136255776	rs9880099	4.03049e-14	-1.8089	-4.33754e-10	0.000126052	-1.8122	-4.33754e-10	0.000228216	-1.82303	-4.33754e-10
136255860	rs181966930	5.38184e-14	-1.51976	-4.33754e-10	0.000119949	-1.86183	-4.33754e-10	0.000218437	-1.86683	-4.33754e-10
136257360	rs12486301	1.19425e-13	-1.68079e-10	-0.722683	0.000781189	-1.68079e-10	0.0119232	0.00146025	-1.68079e-10	0.0330375
136257463	rs56040643	4.41849e-11	2.34878	2.84198	5.92146e-05	-1.57498	-0.992743	0.000105653	-1.63273	-0.960434
136257550	rs67303976	2.89287e-12	2.46463	-4.33754e-10	0.000172353	-1.49935	-4.33754e-10	0.000328883	-1.45762	-4.33754e-10
136258924	rs3932048	1.28483e-11	1.20721	2.74838	8.42062e-05	-1.22302	-0.992604	0.000147197	-1.30193	-0.959628
136259525	rs145335486	1.14252e-12	-1.68079e-10	1.53562	0.000220636	-1.68079e-10	-1.25238	0.000415275	-1.68079e-10	-1.22438
136259829	rs148726310	4.50797e-14	-1.69694	-4.33754e-10	0.000128708	-1.79135	-4.33754e-10	0.000239539	-1.77461	-4.33754e-10
136259946	rs67281610	2.33949e-12	2.25232	-4.33754e-10	0.000162009	-1.56124	-4.33754e-10	0.000308113	-1.52286	-4.33754e-10
136259983	rs73228016	4.21404e-14	-1.76437	-4.33754e-10	0.000244491	-1.14971	-4.33754e-10	0.00042949	-1.19073	-4.33754e-10
136260576	rs3931416	2.39972e-12	2.27774	-4.33754e-10	0.000154365	-1.60958	-4.33754e-10	0.000293188	-1.57251	-4.33754e-10
136260722	rs9813691	8.47387e-14	-1.0658	-4.33754e-10	0.000335169	-0.834258	-4.33754e-10	0.0005668	-0.913318	-4.33754e-10
136261744	rs13326151	8.116e-14	-1.10895	-4.33754e-10	0.000326497	-0.860475	-4.33754e-10	0.000553316	-0.937394	-4.33754e-10
136262364	rs9289511	1.99018e-12	-1.48982	3.58043	2.41023e-05	-1.86597	-1.60062	4.37753e-05	-1.87455	-1.59971
136262540	rs117572858	1.1435e-12	-1.68079e-10	1.53647	0.00021478	-1.68079e-10	-1.27928	0.000403535	-1.68079e-10	-1.25306
136262564	rs75607396	5.60475e-14	-1.68079e-10	-1.47917	0.000162303	-1.68079e-10	-1.55943	0.000298041	-1.68079e-10	-1.55609
136262676	rs79334894	1.15869e-12	-1.68079e-10	1.54967	0.000215696	-1.68079e-10	-1.27503	0.000405323	-1.68079e-10	-1.24864
136263096	rs67902591	2.36291e-12	2.26228	-4.33754e-10	0.000157808	-1.58751	-4.33754e-10	0.000299911	-1.54984	-4.33754e-10
136265134	rs2623099	4.67684e-14	-1.66017	-4.33754e-10	0.000248976	-1.13154	-4.33754e-10	0.000438939	-1.16896	-4.33754e-10
136265682	rs4678433	5.85161e-10	3.8048	3.96946	4.95084e-05	-1.14602	-1.60073	7.18685e-05	-1.37877	-1.59972
136267865	rs138460971	7.4706e-13	-1.68079e-10	1.11077	0.000193371	-1.68079e-10	-1.38428	0.00036187	-1.68079e-10	-1.36204
136267894	rs116936665	7.48952e-13	-1.68079e-10	1.1133	0.000193511	-1.68079e-10	-1.38356	0.000362144	-1.68079e-10	-1.36128
136268818	rs34967300	1.00333e-12	2.97301	-1.56731	7.96964e-05	-0.84797	-1.4227	0.000105671	-1.1738	-1.41919
136269396	rs6769934	2.46809e-12	2.30583	-4.33754e-10	0.000159158	-1.57899	-4.33754e-10	0.000274771	-1.63738	-4.33754e-10
136271887	rs118063143	4.99393e-14	-1.68079e-10	-1.59457	0.000162717	-1.68079e-10	-1.55688	0.000297746	-1.68079e-10	-1.55708
136271916	rs12695649	1.01473e-13	-0.885578	-4.33754e-10	0.00029475	-0.962765	-4.33754e-10	0.000500264	-1.03819	-4.33754e-10
136271951	rs77513004	3.91214e-14	-1.8387	-4.33754e-10	0.000147569	-1.6546	-4.33754e-10	0.000267502	-1.6642	-4.33754e-10
136272229	rs7621017	5.38022e-11	2.47611	2.91159	5.87636e-05	-1.6086	-0.966766	0.000105266	-1.66305	-0.933786
136272246	rs7621025	2.43822e-09	5.41675	3.78466	6.96673e-05	-0.812652	-1.59251	9.34887e-05	-1.12481	-1.59067
136272473	rs113823771	8.13157e-14	-1.10703	-4.33754e-10	0.000142154	-1.69198	-4.33754e-10	0.000215702	-1.87942	-4.33754e-10
136272805	rs7612160	2.97297e-11	2.48582	2.30871	4.80229e-05	-1.62714	-1.15007	8.5758e-05	-1.68019	-1.1216
136273563	rs6439646	2.55874e-09	5.41675	3.8329	6.92202e-05	-0.812652	-1.59895	9.28343e-05	-1.12481	-1.59769
136273721	rs117166942	7.4107e-13	-1.68079e-10	1.10272	0.00019293	-1.68079e-10	-1.38657	0.000361003	-1.68079e-10	-1.36444
136274435	rs7427564	0.0565874	17.2329	8.92852	2.97738e-05	-1.74432	-1.51095	5.13291e-05	-1.80695	-1.50812
136274879	rs73228025	3.39893e-12	2.62584	-4.33754e-10	0.000181087	-1.44992	-4.33754e-10	0.000346408	-1.4057	-4.33754e-10
136275528	rs7621308	7.37872e-07	6.60809	8.30582	2.5599e-05	-1.87123	-1.53511	4.89314e-05	-1.83053	-1.53237
136275582	rs6774964	9.46501e-14	-0.955186	-4.33754e-10	0.000315911	-0.893434	-4.33754e-10	0.000534668	-0.971677	-4.33754e-10
136275948	rs6775314	9.33699e-14	-0.968805	-4.33754e-10	0.000320416	-0.879272	-4.33754e-10	0.000541988	-0.95808	-4.33754e-10
136276231	rs73228026	5.29566e-13	0.766685	-4.33754e-10	0.000140964	-1.70039	-4.33754e-10	0.000273135	-1.64336	-4.33754e-10
136276256	rs78970728	3.97074e-14	-1.82384	-4.33754e-10	0.000143421	-1.68311	-4.33754e-10	0.000260139	-1.69211	-4.33754e-10
136276895	rs144210052	7.39219e-13	-1.68079e-10	1.10022	0.000192793	-1.68079e-10	-1.38728	0.000360735	-1.68079e-10	-1.36518
136277501	rs77145930	1.20526e-13	-0.71351	-4.33754e-10	0.000135378	-1.74082	-4.33754e-10	0.000258322	-1.69912	-4.33754e-10
136278251	rs4630889	0.0554724	16.8727	9.26886	2.96747e-05	-1.75593	-1.50267	5.13521e-05	-1.81499	-1.49963
136278323	rs151295700	1.11176e-12	-1.68079e-10	1.50833	0.000212854	-1.68079e-10	-1.28829	0.000399773	-1.68079e-10	-1.26243
136279390	rs9857966	8.3663e-14	-1.07858	-4.33754e-10	0.000340086	-0.819696	-4.33754e-10	0.000574796	-0.899309	-4.33754e-10
136279475	rs79345784	5.13579e-14	-1.68079e-10	-1.56655	0.000200825	-1.68079e-10	-1.34646	0.000367103	-1.68079e-10	-1.34768
136279611	rs116728253	1.08647e-13	-0.817267	-4.33754e-10	0.000152399	-1.62239	-4.33754e-10	0.000278273	-1.62472	-4.33754e-10
136281132	rs148454528	1.02136e-13	-1.68079e-10	-0.879072	0.00015525	-1.68079e-10	-1.60385	0.000284118	-1.68079e-10	-1.60393
136282585	rs13067764	4.26946e-14	-1.7513	-4.33754e-10	0.000237169	-1.18012	-4.33754e-10	0.000416985	-1.22027	-4.33754e-10
136282596	rs147775164	4.05734e-14	-1.80226	-4.33754e-10	0.000141588	-1.69597	-4.33754e-10	0.000265254	-1.67264	-4.33754e-10
136284307	rs141307235	1.0011e-13	-0.899104	-4.33754e-10	0.000126607	-1.80781	-4.33754e-10	0.000235828	-1.79022	-4.33754e-10
136284421	rs66902780	2.25215e-12	2.21427	-4.33754e-10	0.000160286	-1.57193	-4.33754e-10	0.000304652	-1.53415	-4.33754e-10
136284561	rs7644471	2.47927e-12	2.31035	-4.33754e-10	0.00015571	-1.6009	-4.33754e-10	0.000269295	-1.65751	-4.33754e-10
136284832	rs73228031	1.71793e-12	1.9435	-4.33754e-10	0.000426892	-0.592363	-4.33754e-10	0.000754669	-0.627045	-4.33754e-10
136285227	rs74783420	1.07565e-12	-1.68079e-10	1.47531	0.00021627	-1.68079e-10	-1.27237	0.000406735	-1.68079e-10	-1.24516
136287034	rs67113926	4.20788e-14	-1.76583	-4.33754e-10	0.000245358	-1.14618	-4.33754e-10	0.000430969	-1.18729	-4.33754e-10
136288405	rs7432375	0.104816	17.3634	9.41449	3.0993e-05	-1.73168	-1.48345	5.32775e-05	-1.7977	-1.48011
136288943	rs77501169	1.08274e-12	-1.68079e-10	1.48188	0.000211077	-1.68079e-10	-1.29667	0.0003963	-1.68079e-10	-1.27115
136289466	rs9883189	7.6814e-14	-1.16399	-4.33754e-10	0.000377037	-0.71655	-4.33754e-10	0.000634824	-0.799975	-4.33754e-10
136289751	rs146829205	1.19754e-13	-0.719932	-4.33754e-10	0.000190092	-1.40139	-4.33754e-10	0.000345255	-1.40904	-4.33754e-10
136290489	rs28641809	9.08886e-14	-0.995738	-4.33754e-10	0.000329718	-0.850655	-4.33754e-10	0.000557093	-0.930591	-4.33754e-10
136290529	rs10935185	0.0479515	17.2976	8.69828	2.8854e-05	-1.73764	-1.54901	4.96139e-05	-1.80225	-1.5468
136291562	rs13069695	2.03262e-11	4.41429	-4.33754e-10	0.000638447	-0.189855	-4.33754e-10	0.00132048	-0.0675735	-4.33754e-10
136292240	rs74683433	2.17937e-13	-1.68079e-10	-0.121169	0.000156687	-1.68079e-10	-1.59464	0.000286579	-1.68079e-10	-1.59531
136292279	rs6794351	3.20325e-10	3.59871	3.57301	4.75729e-05	-1.20521	-1.58142	6.98335e-05	-1.42836	-1.57885
136292767	rs112907850	2.83944e-12	2.44599	-4.33754e-10	0.000171393	-1.50493	-4.33754e-10	0.000326957	-1.46349	-4.33754e-10
136292825	rs143881580	5.15317e-14	-1.68079e-10	-1.56318	0.000175418	-1.68079e-10	-1.48172	0.000320939	-1.68079e-10	-1.48207
136293057	rs66810260	3.6475e-11	2.34878	2.65023	5.71038e-05	-1.57498	-1.02904	0.000101855	-1.63273	-0.99705
136293087	rs73228037	2.42493e-12	2.28819	-4.33754e-10	0.000163668	-1.55105	-4.33754e-10	0.000311446	-1.5121	-4.33754e-10
136293390	rs181257464	1.06955e-12	-1.68079e-10	1.46962	0.000215867	-1.68079e-10	-1.27423	0.000405946	-1.68079e-10	-1.2471
136293630	rs67888773	2.5725e-12	2.34726	-4.33754e-10	0.000166478	-1.53403	-4.33754e-10	0.000317089	-1.49414	-4.33754e-10
136294135	rs11706758	4.3906e-14	-1.72332	-4.33754e-10	0.000131388	-1.77074	-4.33754e-10	0.000244909	-1.75244	-4.33754e-10
136294757	rs13065626	1.07351e-11	3.7759	-4.33754e-10	0.000455356	-0.527814	-4.33754e-10	0.000844615	-0.514443	-4.33754e-10
136295540	rs2880501	4.01417e-14	-1.81296	-4.33754e-10	0.00022107	-1.25041	-4.33754e-10	0.000370643	-1.33808	-4.33754e-10
136295599	rs138968983	3.70983e-14	-1.8918	-4.33754e-10	0.000159481	-1.57697	-4.33754e-10	0.000294964	-1.56647	-4.33754e-10
136296599	rs9834631	1.95773e-12	2.07417	-4.33754e-10	0.000169585	-1.51554	-4.33754e-10	0.000291321	-1.5789	-4.33754e-10
136296925	rs111602733	5.5511e-14	-1.48879	-4.33754e-10	0.000136857	-1.72996	-4.33754e-10	0.000250618	-1.72939	-4.33754e-10
136298879	rs12163529	0.0751822	17.3634	9.0822	2.97909e-05	-1.73168	-1.52301	5.11806e-05	-1.7977	-1.52027
136299522	rs368050302	1.09043e-12	-1.68079e-10	1.48895	0.000211549	-1.68079e-10	-1.29444	0.000397223	-1.68079e-10	-1.26883
136300732	rs12635723	2.5262e-09	5.48636	3.75049	7.31161e-05	-0.767729	-1.58912	9.73626e-05	-1.08787	-1.58701
136300927	rs12630999	2.23422e-09	5.48636	3.62767	7.26706e-05	-0.767729	-1.59523	9.67243e-05	-1.08787	-1.59359
136301407	rs187900760	9.52383e-13	-1.68079e-10	1.35359	0.000207973	-1.68079e-10	-1.31148	0.000390498	-1.68079e-10	-1.2859
136301950	rs73228040	3.498e-12	2.65457	-4.33754e-10	0.000185946	-1.42344	-4.33754e-10	0.000356528	-1.37691	-4.33754e-10
136302291	rs143074232	7.39219e-13	-1.68079e-10	1.10022	0.000192793	-1.68079e-10	-1.38728	0.000360735	-1.68079e-10	-1.36518
136303271	rs149624441	3.71231e-14	-1.89113	-4.33754e-10	0.000163063	-1.55476	-4.33754e-10	0.000302784	-1.5403	-4.33754e-10
136304255	rs191368772	9.31562e-13	-1.68079e-10	1.33149	0.000206538	-1.68079e-10	-1.31841	0.000387688	-1.68079e-10	-1.29312
136304262	rs9839137	9.21162e-14	-0.982322	-4.33754e-10	0.000325018	-0.865013	-4.33754e-10	0.000549462	-0.944385	-4.33754e-10
136305476	rs6806123	8.64961e-14	-1.04527	-4.33754e-10	0.000304298	-0.930885	-4.33754e-10	0.000517103	-1.00508	-4.33754e-10
136305529	rs57681357	2.10314e-12	2.14581	-4.33754e-10	0.000153001	-1.61845	-4.33754e-10	0.000290222	-1.58268	-4.33754e-10
136306139	rs6806795	2.46809e-12	2.30583	-4.33754e-10	0.000159158	-1.57899	-4.33754e-10	0.000274771	-1.63738	-4.33754e-10
136306429	rs117987890	6.25134e-14	-1.68079e-10	-1.36999	0.000164305	-1.68079e-10	-1.54717	0.000301075	-1.68079e-10	-1.54596
136307564	rs571381250	9.13278e-14	-1.68079e-10	-0.990918	0.000232898	-1.68079e-10	-1.19829	0.000427117	-1.68079e-10	-1.19627
136307767	rs4452981	2.28447e-09	5.60423	3.53204	7.79472e-05	-0.721431	-1.57143	0.000103164	-1.04864	-1.56836
136307768	rs4452980	2.28447e-09	5.60423	3.53204	7.79472e-05	-0.721431	-1.57143	0.000103164	-1.04864	-1.56836
136308138	rs77442224	8.03488e-14	-1.119	-4.33754e-10	0.000306114	-0.924937	-4.33754e-10	0.000518928	-1.00156	-4.33754e-10
136308750	rs112006512	3.47522e-12	2.64804	-4.33754e-10	0.000174375	-1.48769	-4.33754e-10	0.000351873	-1.39005	-4.33754e-10
136309092	rs7627292	2.54717e-12	2.33736	-4.33754e-10	0.000154572	-1.60823	-4.33754e-10	0.000267534	-1.66408	-4.33754e-10
136309706	rs28657043	9.23486e-14	-0.979803	-4.33754e-10	0.000120889	-1.85402	-4.33754e-10	0.000219373	-1.86255	-4.33754e-10
136309710	rs940174	0.0325955	17.2945	8.31528	2.8247e-05	-1.73214	-1.57576	4.84982e-05	-1.79764	-1.57416
136310213	rs184149773	1.29389e-13	-1.68079e-10	-0.64255	0.000155677	-1.68079e-10	-1.60111	0.000284442	-1.68079e-10	-1.60279
136310985	rs9821478	1.65782e-12	-1.62536	3.53325	2.49956e-05	-1.83366	-1.59654	4.63043e-05	-1.82289	-1.5952
136311606	rs116976489	7.84219e-13	-1.68079e-10	1.15932	0.000191814	-1.68079e-10	-1.39237	0.000358603	-1.68079e-10	-1.37111
136312343	rs77752967	7.8007e-13	-1.68079e-10	1.15401	0.000191533	-1.68079e-10	-1.39384	0.000358052	-1.68079e-10	-1.37264
136314119	rs13071220	1.00034e-13	-0.899866	-4.33754e-10	0.000291253	-0.974703	-4.33754e-10	0.000494329	-1.05012	-4.33754e-10
136314317	rs55763637	2.22213e-12	2.20085	-4.33754e-10	0.000155231	-1.60398	-4.33754e-10	0.000294717	-1.56731	-4.33754e-10
136314816	rs118116449	7.71112e-13	-1.68079e-10	1.14246	0.000195135	-1.68079e-10	-1.3752	0.000365333	-1.68079e-10	-1.35251
136315060	rs141704377	6.30723e-14	-1.36109	-4.33754e-10	0.000446672	-0.547069	-4.33754e-10	0.000886291	-0.466278	-4.33754e-10
136315751	rs61790790	8.12654e-13	1.19493	-4.33754e-10	0.000277814	-1.02194	-4.33754e-10	0.000592974	-0.868173	-4.33754e-10
136316035	rs149584140	1.16343e-13	-0.748835	-4.33754e-10	0.000526095	-0.383413	-4.33754e-10	0.00106473	-0.282847	-4.33754e-10
136316747	rs78123845	5.46889e-14	-1.68079e-10	-1.50371	0.000226114	-1.68079e-10	-1.22785	0.000413629	-1.68079e-10	-1.22835
136317402	rs4678436	0.00866758	15.7238	8.56142	2.67886e-05	-1.80479	-1.55613	4.70967e-05	-1.84695	-1.55417
136317506	rs9826420	5.05776e-14	-1.58186	-4.33754e-10	0.000116366	-1.89215	-4.33754e-10	0.000213053	-1.89178	-4.33754e-10
136317647	rs66470158	2.16183e-12	2.17333	-4.33754e-10	0.000158476	-1.58329	-4.33754e-10	0.000301013	-1.54617	-4.33754e-10
136317665	rs4678437	1.73965e-10	3.07633	3.48491	3.15588e-05	-1.61765	-1.57939	5.08979e-05	-1.74678	-1.57672
136318360	rs71310215	1.24309e-13	-0.682603	-4.33754e-10	0.000185599	-1.4253	-4.33754e-10	0.00032294	-1.47586	-4.33754e-10
136319949	rs73228043	0.00813869	15.7238	8.49846	2.6497e-05	-1.80479	-1.56707	4.65759e-05	-1.84695	-1.56529
136319965	rs6788346	5.309e-11	2.87734	2.49703	4.21313e-05	-1.79184	-1.11626	7.69752e-05	-1.82248	-1.08736
136322349	rs180820741	7.07144e-13	-1.68079e-10	1.05586	0.000190412	-1.68079e-10	-1.3997	0.000356057	-1.68079e-10	-1.37823
136322667	rs55907946	1.31487e-13	-0.626464	-4.33754e-10	0.000130459	-1.77784	-4.33754e-10	0.00024689	-1.74438	-4.33754e-10
136324448	rs61790791	9.76603e-13	1.37871	-4.33754e-10	0.000314248	-0.898713	-4.33754e-10	0.000677735	-0.734567	-4.33754e-10
136325425	rs73230004	3.41142e-13	0.326925	-4.33754e-10	0.00014435	-1.67665	-4.33754e-10	0.000276827	-1.62993	-4.33754e-10
136325648	rs117043101	1.50642e-13	-1.68079e-10	-0.490469	0.000165996	-1.68079e-10	-1.53693	0.000304817	-1.68079e-10	-1.53361
136326944	rs55993001	2.83175e-12	2.44328	-4.33754e-10	0.000155825	-1.60016	-4.33754e-10	0.000269852	-1.65545	-4.33754e-10
136327037	rs115905504	4.52068e-13	0.60846	-4.33754e-10	0.000319607	-0.881801	-4.33754e-10	0.000568869	-0.909673	-4.33754e-10
136327569	rs35849216	2.27572e-11	4.52726	-4.33754e-10	0.00066273	-0.152526	-4.33754e-10	0.0013749	-0.0271891	-4.33754e-10
136328268	rs1471741	9.32538e-10	5.03806	3.20224	6.23768e-05	-0.95509	-1.56061	8.58099e-05	-1.24411	-1.55708
136328270	rs1471740	5.55886e-10	4.64182	3.08112	5.4346e-05	-1.09727	-1.55625	7.64564e-05	-1.364	-1.5526
136328665	rs67145204	1.01018e-13	-0.890072	-4.33754e-10	0.00022775	-1.22065	-4.33754e-10	0.000391838	-1.28247	-4.33754e-10
136329703	rs149815534	4.9521e-14	-1.68079e-10	-1.60298	0.000158509	-1.68079e-10	-1.58308	0.000290055	-1.68079e-10	-1.58325
136330023	rs117817168	6.98225e-13	-1.68079e-10	1.04317	0.000189746	-1.68079e-10	-1.40321	0.000354746	-1.68079e-10	-1.38192
136330385	rs117129526	5.95441e-14	-1.68079e-10	-1.41866	0.000254706	-1.68079e-10	-1.10878	0.000465894	-1.68079e-10	-1.10937
136330721	rs6789541	2.54086e-12	2.33488	-4.33754e-10	0.00015791	-1.58687	-4.33754e-10	0.000272828	-1.64448	-4.33754e-10
136332103	rs144407016	2.12973e-13	-0.144209	-4.33754e-10	0.000366635	-0.744527	-4.33754e-10	0.000699965	-0.702292	-4.33754e-10
136332132	rs182785254	4.02551e-14	-1.81014	-4.33754e-10	0.000172356	-1.49933	-4.33754e-10	0.000305269	-1.53213	-4.33754e-10
136332336	rs139792429	6.69734e-14	-1.68079e-10	-1.30108	0.000295502	-1.68079e-10	-0.960217	0.000541949	-1.68079e-10	-0.958152
136333398	rs75702359	3.7886e-14	-1.87079	-4.33754e-10	0.000161483	-1.56449	-4.33754e-10	0.00029223	-1.57578	-4.33754e-10
136333624	rs142120925	1.26655e-13	-0.663909	-4.33754e-10	0.000197154	-1.36491	-4.33754e-10	0.000357982	-1.37284	-4.33754e-10
136334228	rs9832572	3.17728e-11	2.41384	2.44716	5.21598e-05	-1.59246	-1.10212	9.30008e-05	-1.64851	-1.07221
136334519	rs189563852	1.50168e-13	-0.493622	-4.33754e-10	0.000504768	-0.424795	-4.33754e-10	0.000349988	-1.39542	-4.33754e-10
136335157	rs16844056	2.22876e-12	2.20383	-4.33754e-10	0.000155354	-1.60319	-4.33754e-10	0.000294965	-1.56647	-4.33754e-10
136335795	rs6782151	3.0754e-11	2.38125	2.44716	5.26143e-05	-1.58378	-1.10212	9.37318e-05	-1.64068	-1.07221
136336266	rs118085113	6.96593e-13	-1.68079e-10	1.04083	0.000189624	-1.68079e-10	-1.40385	0.000354506	-1.68079e-10	-1.3826
136337029	rs34438032	0.00582065	15.7098	8.17723	2.62238e-05	-1.79947	-1.58276	4.60043e-05	-1.84324	-1.58135
136338593	rs201274339	6.96593e-13	-1.68079e-10	1.04083	0.000189624	-1.68079e-10	-1.40385	0.000354506	-1.68079e-10	-1.3826
136339689	rs7629905	3.3194e-12	2.60217	-4.33754e-10	0.000133128	-1.75758	-4.33754e-10	0.000234897	-1.79417	-4.33754e-10
136339949	rs116387571	3.05413e-12	2.51888	-4.33754e-10	0.000261806	-1.08129	-4.33754e-10	0.000453697	-1.13589	-4.33754e-10
136339970	rs34804893	1.16279e-13	-0.749379	-4.33754e-10	0.000204686	-1.32742	-4.33754e-10	0.000354012	-1.38399	-4.33754e-10
136340042	rs116172169	6.10954e-14	-1.39294	-4.33754e-10	0.000116587	-1.89026	-4.33754e-10	0.00022584	-1.8335	-4.33754e-10
136340246	rs191574295	5.46348e-14	-1.68079e-10	-1.5047	0.000192811	-1.68079e-10	-1.38719	0.000352462	-1.68079e-10	-1.38838
136340339	rs17365351	2.29306e-12	2.23227	-4.33754e-10	0.000161096	-1.56689	-4.33754e-10	0.000306279	-1.52883	-4.33754e-10
136340555	rs138545323	4.05691e-14	-1.80237	-4.33754e-10	0.000193826	-1.38193	-4.33754e-10	0.000342136	-1.41811	-4.33754e-10
136340664	rs117216513	7.63591e-13	-1.68079e-10	1.13266	0.000190413	-1.68079e-10	-1.3997	0.000355855	-1.68079e-10	-1.3788
136340901	rs9858800	1.45103e-13	-0.527933	-4.33754e-10	0.000120632	-1.85615	-4.33754e-10	0.000222768	-1.84719	-4.33754e-10
136342702	rs9828068	4.04241e-12	2.79922	-4.33754e-10	0.000128984	-1.7892	-4.33754e-10	0.000228715	-1.82085	-4.33754e-10
136343658	rs186990313	9.34459e-13	-1.68079e-10	1.33459	0.000206739	-1.68079e-10	-1.31744	0.00038808	-1.68079e-10	-1.29211
136343945	rs10513016	3.19755e-12	2.56477	-4.33754e-10	0.000177685	-1.46888	-4.33754e-10	0.000339583	-1.42561	-4.33754e-10
136344341	rs192155680	5.44663e-14	-1.68079e-10	-1.50779	0.00019193	-1.68079e-10	-1.39176	0.000350857	-1.68079e-10	-1.39295
136344888	rs140256132	2.2901e-13	-0.0716095	-4.33754e-10	0.000388904	-0.68556	-4.33754e-10	0.00074327	-0.642264	-4.33754e-10
136344920	rs4678438	1.70548e-10	3.34982	3.19157	3.62041e-05	-1.52169	-1.53803	5.71085e-05	-1.67468	-1.53369
136345414	rs138289998	1.05645e-13	-1.68079e-10	-0.845288	0.000640063	-1.68079e-10	-0.187327	0.00119479	-1.68079e-10	-0.167594
136345819	rs13066401	4.02427e-14	-1.81044	-4.33754e-10	0.000390612	-0.681179	-4.33754e-10	0.00067228	-0.742648	-4.33754e-10
136346012	rs117913266	2.70986e-13	-1.68079e-10	0.0966927	0.00016229	-1.68079e-10	-1.55951	0.000299682	-1.68079e-10	-1.5506
136346206	rs10935186	0.0287988	17.5823	7.90367	2.84005e-05	-1.71215	-1.59033	4.85194e-05	-1.78215	-1.58921
136346292	rs9820513	3.66724e-12	2.70182	-4.33754e-10	0.000130936	-1.77419	-4.33754e-10	0.000231611	-1.80826	-4.33754e-10
136346385	rs34602896	5.45996e-13	2.36881	-1.57157	4.69119e-05	-1.38783	-1.41279	6.97882e-05	-1.59867	-1.40919
136346613	rs9820717	9.96448e-14	-0.903762	-4.33754e-10	0.000230336	-1.20935	-4.33754e-10	0.000396078	-1.27171	-4.33754e-10
136346617	rs73230010	4.65657e-13	0.638076	-4.33754e-10	0.000325691	-0.862944	-4.33754e-10	0.000579547	-0.891077	-4.33754e-10
136347142	rs148486720	3.96286e-14	-1.82582	-4.33754e-10	0.000139472	-1.71103	-4.33754e-10	0.000260533	-1.69059	-4.33754e-10
136347372	rs7646245	3.9146e-14	-1.83807	-4.33754e-10	0.000326484	-0.860514	-4.33754e-10	0.000569331	-0.908862	-4.33754e-10
136348599	rs11919030	0.00560198	15.7238	8.12495	2.6058e-05	-1.80479	-1.58378	4.57812e-05	-1.84695	-1.5825
136348952	rs138924615	1.35417e-13	-0.597017	-4.33754e-10	0.000214138	-1.28228	-4.33754e-10	0.000384658	-1.30097	-4.33754e-10
136348961	rs6784582	4.94046e-10	3.24953	4.35548	3.30568e-05	-1.548	-1.60267	5.22707e-05	-1.69472	-1.60217
136349379	rs79693236	2.69573e-13	-1.68079e-10	0.0914676	0.000161438	-1.68079e-10	-1.56477	0.000297987	-1.68079e-10	-1.55627
136350801	rs13433980	1.43944e-11	2.94228	1.12694	3.14249e-05	-1.801	-1.40029	5.68125e-05	-1.83008	-1.38348
136350891	rs76578737	3.05413e-12	2.51888	-4.33754e-10	0.000261806	-1.08129	-4.33754e-10	0.000453697	-1.13589	-4.33754e-10
136351210	rs66637228	2.59485e-12	2.35591	-4.33754e-10	0.000163889	-1.5497	-4.33754e-10	0.000311213	-1.51285	-4.33754e-10
136351413	rs76900841	2.45588e-13	-1.68079e-10	-0.0017196	0.000161393	-1.68079e-10	-1.56505	0.000297934	-1.68079e-10	-1.55645
136351550	rs9847427	9.98593e-14	-0.901612	-4.33754e-10	0.000207127	-1.31556	-4.33754e-10	0.000358699	-1.37084	-4.33754e-10
136351866	rs71336069	9.33699e-14	-0.968805	-4.33754e-10	0.000320416	-0.879272	-4.33754e-10	0.000541988	-0.95808	-4.33754e-10
136351892	rs67236827	3.13779e-12	2.5459	-4.33754e-10	0.000176657	-1.47468	-4.33754e-10	0.000337521	-1.4317	-4.33754e-10
136352649	rs142581553	6.73319e-13	-1.68079e-10	1.00685	0.000187874	-1.68079e-10	-1.41312	0.000351065	-1.68079e-10	-1.39235
136353019	rs117853008	6.85837e-13	-1.68079e-10	1.02527	0.000188817	-1.68079e-10	-1.40812	0.000352919	-1.68079e-10	-1.38708
136353058	rs66471262	2.95356e-12	2.48539	-4.33754e-10	0.000173434	-1.4931	-4.33754e-10	0.000331053	-1.45105	-4.33754e-10
136353074	rs13434116	9.21834e-14	-0.981593	-4.33754e-10	0.000281545	-1.0086	-4.33754e-10	0.000479798	-1.07996	-4.33754e-10
136353193	rs55970317	0.0177154	17.4435	7.55657	2.77109e-05	-1.72527	-1.60179	4.74468e-05	-1.79235	-1.60136
136353428	rs59616231	3.00941e-12	2.50413	-4.33754e-10	0.00017442	-1.48743	-4.33754e-10	0.000333032	-1.44509	-4.33754e-10
136353531	rs78916444	3.6811e-13	0.403008	-4.33754e-10	0.000305337	-0.927478	-4.33754e-10	0.00052626	-0.987528	-4.33754e-10
136355886	rs141845681	2.51977e-13	0.0239637	-4.33754e-10	0.000184313	-1.43226	-4.33754e-10	0.00035108	-1.39231	-4.33754e-10
136356163	rs77216396	6.69849e-13	-1.68079e-10	1.00168	0.000187613	-1.68079e-10	-1.41451	0.00035055	-1.68079e-10	-1.39382
136356311	rs116245010	3.78435e-14	-1.87191	-4.33754e-10	0.000138828	-1.71566	-4.33754e-10	0.000251369	-1.7264	-4.33754e-10
136356464	rs9845762	1.3111e-10	3.18213	3.09629	3.46322e-05	-1.56527	-1.53884	5.52075e-05	-1.70775	-1.53447
136356598	rs9845950	3.96148e-11	2.94228	2.13931	3.81435e-05	-1.801	-1.20653	6.96426e-05	-1.83008	-1.17986
136357619	rs73230012	4.16044e-13	0.525417	-4.33754e-10	0.000303251	-0.934332	-4.33754e-10	0.000540157	-0.961464	-4.33754e-10
136357693	rs1017881	4.78204e-10	4.58886	2.98356	4.28237e-05	-1.37033	-1.52148	6.43142e-05	-1.57276	-1.51678
136357695	rs577494889	5.41141e-14	-1.68079e-10	-1.51428	0.000197797	-1.68079e-10	-1.36165	0.000361114	-1.68079e-10	-1.36413
136357705	rs1017882	0.00292141	15.5286	7.66915	2.53739e-05	-1.81804	-1.59713	4.47323e-05	-1.85633	-1.5963
136357912	rs147736596	4.05607e-14	-1.80257	-4.33754e-10	0.000130804	-1.7752	-4.33754e-10	0.000241118	-1.76804	-4.33754e-10
136358320	rs114598930	1.0405e-13	-0.860505	-4.33754e-10	0.000174634	-1.4862	-4.33754e-10	0.00033199	-1.44822	-4.33754e-10
136358330	rs147930002	3.79761e-14	-1.86842	-4.33754e-10	0.000133538	-1.75451	-4.33754e-10	0.000243289	-1.75907	-4.33754e-10
136358487	rs7644346	4.0433e-11	2.94228	2.15975	3.83991e-05	-1.801	-1.19985	7.01248e-05	-1.83008	-1.17296
136358662	rs78727643	2.71659e-12	2.40176	-4.33754e-10	0.000560845	-0.319449	-4.33754e-10	0.000981974	-0.363759	-4.33754e-10
136359673	rs181320324	5.3863e-14	-1.51893	-4.33754e-10	0.000125669	-1.81525	-4.33754e-10	0.000231173	-1.81016	-4.33754e-10
136360333	rs117231657	1.0154e-13	-1.68079e-10	-0.884919	0.000196499	-1.68079e-10	-1.36824	0.000362011	-1.68079e-10	-1.36165
136360497	rs150418843	6.20198e-14	-1.68079e-10	-1.37792	0.000175286	-1.68079e-10	-1.48247	0.000320823	-1.68079e-10	-1.48243
136361055	rs28750366	9.46501e-14	-0.955186	-4.33754e-10	0.000315911	-0.893434	-4.33754e-10	0.000534668	-0.971677	-4.33754e-10
136361295	rs183007289	1.61341e-13	-1.68079e-10	-0.421855	0.000445424	-1.68079e-10	-0.549868	0.000818039	-1.68079e-10	-0.546414
136362223	rs73230015	4.2104e-13	0.537355	-4.33754e-10	0.00015464	-1.6078	-4.33754e-10	0.000298526	-1.55447	-4.33754e-10
136363064	rs28682370	7.77181e-11	2.87734	2.87813	4.83159e-05	-1.79184	-0.979295	8.86065e-05	-1.82248	-0.946637
136363291	rs4038586	1.0005e-13	-0.899702	-4.33754e-10	0.000298807	-0.949096	-4.33754e-10	0.000506863	-1.02508	-4.33754e-10
136363965	rs114242526	3.72197e-14	-1.88853	-4.33754e-10	0.0001536	-1.61454	-4.33754e-10	0.000278912	-1.62243	-4.33754e-10
136364282	rs73230016	4.14769e-14	-1.78024	-4.33754e-10	0.000123075	-1.8361	-4.33754e-10	0.000223234	-1.8451	-4.33754e-10
136364342	rs7621970	2.80137e-12	2.43249	-4.33754e-10	0.000153931	-1.61239	-4.33754e-10	0.000266642	-1.66742	-4.33754e-10
136364485	rs7646563	2.65437e-12	2.37859	-4.33754e-10	0.000162953	-1.55543	-4.33754e-10	0.000310271	-1.51588	-4.33754e-10
136364511	rs7646723	2.44989e-12	2.29842	-4.33754e-10	0.00015937	-1.57767	-4.33754e-10	0.000303056	-1.53941	-4.33754e-10
136365097	rs59931907	6.53177e-11	2.59104	2.99061	5.8038e-05	-1.65093	-0.936867	0.000104416	-1.70181	-0.903132
136365455	rs6767889	1.0005e-13	-0.899702	-4.33754e-10	0.000298807	-0.949096	-4.33754e-10	0.000506863	-1.02508	-4.33754e-10
136366360	rs184251516	1.06348e-12	-1.68079e-10	1.46393	0.000215465	-1.68079e-10	-1.27609	0.00040516	-1.68079e-10	-1.24904
136366574	rs66739346	2.65437e-12	2.37859	-4.33754e-10	0.000162953	-1.55543	-4.33754e-10	0.000310271	-1.51588	-4.33754e-10
136366587	rs148254103	5.15308e-14	-1.68079e-10	-1.56319	0.000155515	-1.68079e-10	-1.60215	0.000284576	-1.68079e-10	-1.60232
136366642	rs118004643	1.04286e-12	-1.68079e-10	1.44435	0.000208608	-1.68079e-10	-1.30844	0.000391476	-1.68079e-10	-1.2834
136368954	rs149204110	5.23794e-14	-1.68079e-10	-1.54686	0.000156824	-1.68079e-10	-1.59377	0.00028708	-1.68079e-10	-1.59356
136369537	rs1484250	4.82517e-11	2.97664	2.30218	4.00827e-05	-1.80565	-1.1523	7.33705e-05	-1.83391	-1.12389
136369710	rs4521165	0.00354777	15.7948	7.59714	2.57339e-05	-1.79973	-1.60136	4.5113e-05	-1.84329	-1.60087
136369953	rs111379782	1.8382e-11	3.35539	0.958367	3.43504e-05	-1.78488	-1.3274	6.02194e-05	-1.82278	-1.33254
136370092	rs7618518	0.00354777	15.7948	7.59714	2.57339e-05	-1.79973	-1.60136	4.5113e-05	-1.84329	-1.60087
136371036	rs76609897	6.38224e-13	-1.68079e-10	0.953316	0.000185212	-1.68079e-10	-1.42739	0.000345824	-1.68079e-10	-1.40739
136371487	rs6772759	4.04241e-12	2.79922	-4.33754e-10	0.000128984	-1.7892	-4.33754e-10	0.000228715	-1.82085	-4.33754e-10
136371504	rs6808312	0.0139391	17.4383	7.32201	2.76435e-05	-1.72576	-1.60375	4.7324e-05	-1.79272	-1.60358
136371691	rs6439649	0.0109867	17.2374	7.28496	2.73214e-05	-1.73733	-1.6039	4.68988e-05	-1.80154	-1.60379
136373016	rs9869361	4.37086e-12	2.87734	-4.33754e-10	0.000128645	-1.79184	-4.33754e-10	0.000228342	-1.82248	-4.33754e-10
136374097	rs59696368	3.19755e-12	2.56477	-4.33754e-10	0.000177685	-1.46888	-4.33754e-10	0.000339583	-1.42561	-4.33754e-10
136374554	rs186137530	6.00912e-13	-1.68079e-10	0.893075	0.000182352	-1.68079e-10	-1.44296	0.000340184	-1.68079e-10	-1.42384
136374804	rs74641205	2.07235e-12	2.13106	-4.33754e-10	0.000222833	-1.24247	-4.33754e-10	0.000388416	-1.29125	-4.33754e-10
136377377	rs6791142	0.00502059	15.9292	7.81002	2.60978e-05	-1.78978	-1.59727	4.56428e-05	-1.83598	-1.59649
136378415	rs923001	3.07285e-12	2.52499	-4.33754e-10	0.000175531	-1.48108	-4.33754e-10	0.00033526	-1.43842	-4.33754e-10
136379028	rs149247486	1.07047e-12	-1.68079e-10	1.47048	0.000210321	-1.68079e-10	-1.30026	0.000394823	-1.68079e-10	-1.27489
136379413	rs34553037	1.00596e-12	2.9675	-1.55918	5.88941e-05	-1.12503	-1.44812	8.66068e-05	-1.34689	-1.44506
136379751	rs6763239	4.46066e-12	2.89768	-4.33754e-10	0.000127191	-1.8032	-4.33754e-10	0.000226085	-1.83241	-4.33754e-10
136380459	rs67382287	9.77346e-14	-0.923118	-4.33754e-10	0.00022341	-1.23988	-4.33754e-10	0.00038516	-1.29966	-4.33754e-10
136380698	rs35428413	1.12935e-13	-0.778558	-4.33754e-10	0.000208995	-1.30658	-4.33754e-10	0.000361081	-1.36422	-4.33754e-10
136380781	rs77217092	4.08654e-14	-1.79509	-4.33754e-10	0.000119253	-1.86765	-4.33754e-10	0.00025019	-1.7311	-4.33754e-10
136381368	rs4038587	0.00486058	15.8584	7.84841	2.59875e-05	-1.79508	-1.5962	4.55158e-05	-1.83989	-1.59537
136382163	rs76946962	5.50081e-14	-1.49789	-4.33754e-10	0.000121868	-1.84596	-4.33754e-10	0.000217914	-1.86922	-4.33754e-10
136382186	rs142207664	1.80612e-13	-1.68079e-10	-0.309025	0.000262565	-1.68079e-10	-1.07839	0.000480839	-1.68079e-10	-1.07779
136383241	rs116636776	5.37319e-14	-1.52137	-4.33754e-10	0.000129716	-1.78355	-4.33754e-10	0.000233369	-1.8007	-4.33754e-10
136384174	rs67231188	3.02985e-12	2.51089	-4.33754e-10	0.000176512	-1.4755	-4.33754e-10	0.000337475	-1.43183	-4.33754e-10
136385519	rs9877786	3.12607e-12	2.54216	-4.33754e-10	0.000151984	-1.62512	-4.33754e-10	0.00026387	-1.67787	-4.33754e-10
136385563	rs140804346	2.01271e-13	-0.20072	-4.33754e-10	0.000302308	-0.937449	-4.33754e-10	0.000535976	-0.969233	-4.33754e-10
136386253	rs35304385	9.61489e-14	-0.939475	-4.33754e-10	0.000308807	-0.916177	-4.33754e-10	0.000522678	-0.994357	-4.33754e-10
136386574	rs148844971	6.38603e-14	-1.34868	-4.33754e-10	0.000233081	-1.19751	-4.33754e-10	0.000544521	-0.953417	-4.33754e-10
136387348	rs4678270	7.44995e-14	-1.19458	-4.33754e-10	0.000141018	-1.70001	-4.33754e-10	0.000263711	-1.67847	-4.33754e-10
136387638	rs13063893	1.14023e-11	3.8362	-4.33754e-10	0.00043969	-0.562824	-4.33754e-10	0.000818445	-0.545917	-4.33754e-10
136388453	rs9818372	4.0404e-12	2.79873	-4.33754e-10	0.00012761	-1.79991	-4.33754e-10	0.000226778	-1.82935	-4.33754e-10
136388635	rs73230027	5.01649e-13	0.712527	-4.33754e-10	0.000341596	-0.815265	-4.33754e-10	0.000607454	-0.844047	-4.33754e-10
136388975	rs76929438	5.18973e-14	-1.68079e-10	-1.55611	0.000155511	-1.68079e-10	-1.60218	0.000284667	-1.68079e-10	-1.602
136389244	rs6800969	4.36865e-12	2.87684	-4.33754e-10	0.00012729	-1.80243	-4.33754e-10	0.000226427	-1.8309	-4.33754e-10
136389317	rs6765239	4.0404e-12	2.79873	-4.33754e-10	0.00012761	-1.79991	-4.33754e-10	0.000226778	-1.82935	-4.33754e-10
136389673	rs147211550	3.84542e-13	-1.68079e-10	0.446681	0.000792013	-1.68079e-10	0.0256835	0.00145023	-1.68079e-10	0.0261543
136389718	rs9881831	9.58914e-14	-0.942158	-4.33754e-10	0.000213794	-1.28388	-4.33754e-10	0.000369677	-1.34069	-4.33754e-10
136390872	rs140774039	7.62074e-14	-1.17192	-4.33754e-10	0.000558952	-0.32283	-4.33754e-10	0.00103499	-0.311179	-4.33754e-10
136391195	rs3856637	1.14231e-10	3.32348	2.81712	3.6437e-05	-1.54001	-1.5133	5.78185e-05	-1.68747	-1.50854
136391627	rs68018658	3.1971e-12	2.56463	-4.33754e-10	0.00018263	-1.44143	-4.33754e-10	0.000349017	-1.3982	-4.33754e-10
136392034	rs141525223	9.00923e-13	-1.68079e-10	1.29805	0.000199566	-1.68079e-10	-1.35275	0.000373791	-1.68079e-10	-1.32963
136392703	rs147241033	6.45073e-12	-1.68079e-10	3.26657	0.000727818	-1.68079e-10	-0.0588429	0.00133019	-1.68079e-10	-0.0602438
136393997	rs117709231	8.76491e-13	-1.68079e-10	1.27055	0.000197967	-1.68079e-10	-1.36079	0.000370661	-1.68079e-10	-1.33804
136394139	rs78454357	3.98257e-14	-1.82086	-4.33754e-10	0.000167408	-1.52846	-4.33754e-10	0.000317261	-1.4936	-4.33754e-10
136394329	rs143301524	8.22649e-14	-1.68079e-10	-1.09543	0.000198873	-1.68079e-10	-1.35623	0.000363884	-1.68079e-10	-1.35649
136395507	rs73230030	5.81718e-13	0.860612	-4.33754e-10	0.000375996	-0.719316	-4.33754e-10	0.000667783	-0.74936	-4.33754e-10
136395716	rs28877020	8.92718e-14	-1.01369	-4.33754e-10	0.000316515	-0.891524	-4.33754e-10	0.000536438	-0.968372	-4.33754e-10
136395947	rs9869957	4.45841e-12	2.89717	-4.33754e-10	0.000125934	-1.81314	-4.33754e-10	0.000224337	-1.84017	-4.33754e-10
136396233	rs141720374	7.1704e-14	-1.23283	-4.33754e-10	0.000510562	-0.413382	-4.33754e-10	0.000945063	-0.402071	-4.33754e-10
136398117	rs57466072	2.87191e-12	2.45736	-4.33754e-10	0.000170856	-1.50807	-4.33754e-10	0.000325757	-1.46717	-4.33754e-10
136398309	rs143311143	8.74271e-13	-1.68079e-10	1.26802	0.000197821	-1.68079e-10	-1.36153	0.000370375	-1.68079e-10	-1.33881
136398387	rs7634476	0.0302912	17.7951	7.7414	2.87322e-05	-1.69117	-1.5997	4.88443e-05	-1.76562	-1.59907
136398431	rs113468368	4.35635e-14	-1.73115	-4.33754e-10	0.000118219	-1.87635	-4.33754e-10	0.000215805	-1.87895	-4.33754e-10
136398600	rs190180927	8.66939e-13	-1.68079e-10	1.2596	0.000197338	-1.68079e-10	-1.36397	0.00036943	-1.68079e-10	-1.34136
136398883	rs17466223	3.07285e-12	2.52499	-4.33754e-10	0.000175531	-1.48108	-4.33754e-10	0.00033526	-1.43842	-4.33754e-10
136399045	rs142701301	8.76491e-13	-1.68079e-10	1.27055	0.000197967	-1.68079e-10	-1.36079	0.000370661	-1.68079e-10	-1.33804
136399873	rs190330337	8.76491e-13	-1.68079e-10	1.27055	0.000197967	-1.68079e-10	-1.36079	0.000370661	-1.68079e-10	-1.33804
136400027	rs145994103	8.57512e-13	-1.68079e-10	1.24866	0.000196716	-1.68079e-10	-1.36713	0.000368212	-1.68079e-10	-1.34467
136400343	rs143256543	1.43048e-13	-0.542191	-4.33754e-10	0.000177418	-1.47039	-4.33754e-10	0.000298786	-1.5536	-4.33754e-10
136400420	rs7618871	0.026796	17.6535	7.76043	2.83422e-05	-1.70525	-1.59929	4.83257e-05	-1.77674	-1.59862
136400501	rs76921464	1.49132e-13	-0.50054	-4.33754e-10	0.000138063	-1.72118	-4.33754e-10	0.000267557	-1.66399	-4.33754e-10
136401290	rs191415756	8.6221e-13	-1.68079e-10	1.25413	0.000197027	-1.68079e-10	-1.36556	0.00036882	-1.68079e-10	-1.34302
136401351	rs6789152	3.63002e-12	2.69162	-4.33754e-10	0.000144795	-1.67357	-4.33754e-10	0.000252513	-1.72186	-4.33754e-10
136401724	rs145691683	1.02522e-13	-0.875291	-4.33754e-10	0.000128723	-1.79123	-4.33754e-10	0.000233794	-1.79889	-4.33754e-10
136402060	rs9826828	4.23648e-14	-1.75905	-4.33754e-10	0.000121434	-1.84952	-4.33754e-10	0.000220522	-1.85733	-4.33754e-10
136402153	rs4456810	1.85203e-10	3.67265	2.95118	5.06623e-05	-1.21075	-1.51296	7.47917e-05	-1.43072	-1.50789
136402293	rs7637129	0.00516834	15.9292	7.83902	2.61186e-05	-1.78978	-1.59647	4.56812e-05	-1.83598	-1.59566
136402584	rs78205067	5.05763e-14	-1.68079e-10	-1.58189	0.000157685	-1.68079e-10	-1.5883	0.000288629	-1.68079e-10	-1.58818
136404019	rs111311105	3.07242e-12	2.52485	-4.33754e-10	0.000180345	-1.45402	-4.33754e-10	0.000344446	-1.41139	-4.33754e-10
136404095	rs13070680	9.34897e-13	2.93887	-1.6038	8.96028e-05	-0.901763	-1.25174	0.000120122	-1.21767	-1.24715
136404411	rs4402873	4.77333e-11	2.60468	2.66333	5.10949e-05	-1.65738	-1.05783	9.18372e-05	-1.70604	-1.02727
136404467	rs9857833	1.02927e-13	-0.871352	-4.33754e-10	0.000290777	-0.976337	-4.33754e-10	0.000493799	-1.05119	-4.33754e-10
136404683	rs4408829	0.00372005	15.7243	7.71506	2.58674e-05	-1.80476	-1.59115	4.54307e-05	-1.84693	-1.59021
136404827	rs79512231	8.32296e-13	-1.68079e-10	1.21881	0.000195043	-1.68079e-10	-1.37568	0.000364933	-1.68079e-10	-1.35361
136404852	rs7623824	3.68049e-12	2.70543	-4.33754e-10	0.000143909	-1.67971	-4.33754e-10	0.000251505	-1.72586	-4.33754e-10
136405448	rs56047785	3.28266e-12	2.59104	-4.33754e-10	0.000148112	-1.65093	-4.33754e-10	0.000257628	-1.70181	-4.33754e-10
136405762	rs73230039	9.9135e-13	1.39369	-4.33754e-10	0.000168778	-1.52031	-4.33754e-10	0.00033361	-1.44335	-4.33754e-10
136405983	rs73230040	5.44313e-13	0.794151	-4.33754e-10	0.000148163	-1.65058	-4.33754e-10	0.000287422	-1.59237	-4.33754e-10
136406708	rs28472992	8.98541e-14	-1.00719	-4.33754e-10	0.00029245	-0.970599	-4.33754e-10	0.000497755	-1.04322	-4.33754e-10
136407159	rs73230043	9.46501e-14	-0.955186	-4.33754e-10	0.000315911	-0.893434	-4.33754e-10	0.000534668	-0.971677	-4.33754e-10
136407772	rs186135277	3.49376e-13	-1.68079e-10	0.350775	0.000564527	-1.68079e-10	-0.312905	0.00104454	-1.68079e-10	-0.301991
136408414	rs4336059	3.2804e-12	2.59035	-4.33754e-10	0.000145671	-1.66754	-4.33754e-10	0.000254014	-1.71593	-4.33754e-10
136409171	rs13433688	1.1459e-13	-0.764016	-4.33754e-10	0.00020682	-1.31705	-4.33754e-10	0.000357512	-1.37415	-4.33754e-10
136409621	rs72975363	3.19755e-12	2.56477	-4.33754e-10	0.000177685	-1.46888	-4.33754e-10	0.000339583	-1.42561	-4.33754e-10
136409647	rs149859747	6.88877e-14	-1.2729	-4.33754e-10	0.000480675	-0.473703	-4.33754e-10	0.000889534	-0.462626	-4.33754e-10
136410497	rs142848670	1.33907e-13	-1.68079e-10	-0.608231	0.000290547	-1.68079e-10	-0.977128	0.000531743	-1.68079e-10	-0.977162
136411243	rs7626418	5.74779e-11	2.94177	2.51201	4.15427e-05	-1.81108	-1.11109	7.61936e-05	-1.83801	-1.08203
136411445	rs113934788	3.00898e-12	2.50398	-4.33754e-10	0.000179167	-1.46058	-4.33754e-10	0.000342089	-1.41825	-4.33754e-10
136412445	rs117701766	1.52138e-13	-1.68079e-10	-0.480585	0.00016059	-1.68079e-10	-1.57004	0.000293377	-1.68079e-10	-1.57187
136412703	rs56888009	2.9325e-12	2.47824	-4.33754e-10	0.000171923	-1.50185	-4.33754e-10	0.000327896	-1.46063	-4.33754e-10
136413748	rs75235535	7.71777e-13	-1.68079e-10	1.14332	0.00019097	-1.68079e-10	-1.39678	0.000356948	-1.68079e-10	-1.37573
136414212	rs148415710	4.45491e-14	-1.70878	-4.33754e-10	0.000116407	-1.8918	-4.33754e-10	0.000212973	-1.89216	-4.33754e-10
136414321	rs9836231	0.00397655	15.7243	7.78174	2.56909e-05	-1.80476	-1.598	4.51111e-05	-1.84693	-1.59727
136414633	rs76953609	1.79732e-13	-0.313906	-4.33754e-10	0.000119531	-1.86532	-4.33754e-10	0.000222965	-1.84631	-4.33754e-10
136415126	rs117849321	8.07797e-13	-1.68079e-10	1.18894	0.000193403	-1.68079e-10	-1.38412	0.000361721	-1.68079e-10	-1.36245
136415217	rs9833207	1.42547e-12	-1.47958	3.23646	2.4506e-05	-1.86931	-1.58066	4.44769e-05	-1.88001	-1.57835
136416863	rs192022732	6.38073e-14	-1.34951	-4.33754e-10	0.000133716	-1.75318	-4.33754e-10	0.000241145	-1.76792	-4.33754e-10
136417773	rs140812084	5.43322e-14	-1.68079e-10	-1.51026	0.00020173	-1.68079e-10	-1.34196	0.000369064	-1.68079e-10	-1.34235
136418261	rs146968702	8.03451e-13	-1.68079e-10	1.18354	0.000193111	-1.68079e-10	-1.38563	0.000361148	-1.68079e-10	-1.36404
136418274	rs34421305	4.84005e-14	-1.62586	-4.33754e-10	0.000196267	-1.36942	-4.33754e-10	0.000347304	-1.40312	-4.33754e-10
136419193	rs148170552	1.47509e-13	-0.511486	-4.33754e-10	0.000289501	-0.980737	-4.33754e-10	0.000547466	-0.948022	-4.33754e-10
136420022	rs149987619	1.2425e-13	-0.683081	-4.33754e-10	0.000143646	-1.68154	-4.33754e-10	0.000258574	-1.69814	-4.33754e-10
136421291	rs13100192	1.1459e-13	-0.764016	-4.33754e-10	0.00020682	-1.31705	-4.33754e-10	0.000357512	-1.37415	-4.33754e-10
136423796	rs138926056	4.84542e-14	-1.62475	-4.33754e-10	0.000120985	-1.85323	-4.33754e-10	0.000223716	-1.84295	-4.33754e-10
136423944	rs142166858	7.96993e-13	-1.68079e-10	1.17547	0.000192676	-1.68079e-10	-1.38788	0.000360295	-1.68079e-10	-1.3664
136423976	rs10212476	4.23308e-14	-1.75986	-4.33754e-10	0.00012149	-1.84907	-4.33754e-10	0.000220613	-1.85692	-4.33754e-10
136424037	rs142886516	5.92307e-14	-1.42393	-4.33754e-10	0.000288838	-0.983027	-4.33754e-10	0.000566841	-0.913245	-4.33754e-10
136424372	rs77993372	5.85158e-14	-1.43608	-4.33754e-10	0.000283983	-0.999979	-4.33754e-10	0.000556955	-0.930839	-4.33754e-10
136424913	rs143102866	4.97821e-14	-1.68079e-10	-1.59772	0.000156504	-1.68079e-10	-1.59581	0.000286341	-1.68079e-10	-1.59614
136425514	rs6764567	0.00364877	15.7243	7.69571	2.56295e-05	-1.80476	-1.60039	4.49964e-05	-1.84693	-1.59982
136425592	rs140239349	6.04614e-14	-1.40337	-4.33754e-10	0.000122611	-1.83988	-4.33754e-10	0.000222698	-1.84751	-4.33754e-10
136425600	rs13072691	1.74102e-11	4.25944	-4.33754e-10	0.000585615	-0.276232	-4.33754e-10	0.00120438	-0.159605	-4.33754e-10
136426822	rs4038578	0.00349233	15.7235	7.65273	2.7249e-05	-1.74362	-1.60025	4.70455e-05	-1.80258	-1.59963
136427337	rs11714098	4.09022e-14	-1.79419	-4.33754e-10	0.000118459	-1.87433	-4.33754e-10	0.000217674	-1.87033	-4.33754e-10
136427968	rs144292358	7.94842e-13	-1.68079e-10	1.17277	0.000192531	-1.68079e-10	-1.38863	0.000360011	-1.68079e-10	-1.36719
136428456	rs140668483	7.92708e-13	-1.68079e-10	1.17008	0.000192387	-1.68079e-10	-1.38938	0.000359729	-1.68079e-10	-1.36797
136429084	rs147421442	7.3187e-13	-1.68079e-10	1.09023	0.000188241	-1.68079e-10	-1.41117	0.000351592	-1.68079e-10	-1.39085
136429342	rs139748314	1.24139e-13	-0.68397	-4.33754e-10	0.00041528	-0.61994	-4.33754e-10	0.000313334	-1.50605	-4.33754e-10
136429672	rs150982686	1.61209e-13	-0.422671	-4.33754e-10	0.00018754	-1.4149	-4.33754e-10	0.000334995	-1.43921	-4.33754e-10
136430097	rs140216360	5.58132e-14	-1.68079e-10	-1.48336	0.000156365	-1.68079e-10	-1.5967	0.00028618	-1.68079e-10	-1.5967
136430995	rs149006544	2.31225e-13	-0.0619804	-4.33754e-10	0.000335747	-0.832536	-4.33754e-10	0.000594243	-0.866035	-4.33754e-10
136431005	rs111681309	3.39844e-12	2.6257	-4.33754e-10	0.000186238	-1.42187	-4.33754e-10	0.000356236	-1.37773	-4.33754e-10
136431084	rs148129947	4.97568e-14	-1.68079e-10	-1.59823	0.000162146	-1.68079e-10	-1.5604	0.000296735	-1.68079e-10	-1.56048
136432324	rs9875770	9.59576e-14	-0.941467	-4.33754e-10	0.000311499	-0.907497	-4.33754e-10	0.000527499	-0.985176	-4.33754e-10
136432566	rs35270659	4.29885e-14	-1.74444	-4.33754e-10	0.000118757	-1.87181	-4.33754e-10	0.000216708	-1.87477	-4.33754e-10
136432724	rs144152170	7.39649e-13	-1.68079e-10	1.1008	0.000188776	-1.68079e-10	-1.40834	0.000352642	-1.68079e-10	-1.38787
136432873	rs191819607	8.02752e-14	-1.11991	-4.33754e-10	0.000151527	-1.62813	-4.33754e-10	0.000270087	-1.65458	-4.33754e-10
136433196	rs80338366	4.01899e-14	-1.81176	-4.33754e-10	0.000116529	-1.89076	-4.33754e-10	0.000225869	-1.83337	-4.33754e-10
136434833	rs75685279	1.11388e-13	-0.792358	-4.33754e-10	0.00021936	-1.25818	-4.33754e-10	0.000377711	-1.31919	-4.33754e-10
136435148	rs139270227	4.17317e-14	-1.77411	-4.33754e-10	0.000132916	-1.75918	-4.33754e-10	0.000237606	-1.78271	-4.33754e-10
136435162	rs9825700	0.00381782	15.7328	7.73258	2.60915e-05	-1.78739	-1.59989	4.56184e-05	-1.83374	-1.59927
136435284	rs147072475	8.43178e-14	-1.07078	-4.33754e-10	0.00015124	-1.63002	-4.33754e-10	0.000284462	-1.60272	-4.33754e-10
136435462	rs117589196	7.20807e-13	-1.68079e-10	1.075	0.000187478	-1.68079e-10	-1.41523	0.000350095	-1.68079e-10	-1.39512
136436323	rs9813590	1.04525e-09	3.59126	4.76313	2.75349e-05	-1.73787	-1.59557	4.79191e-05	-1.78688	-1.59693
136436334	rs9813596	4.97057e-08	4.07794	8.13831	2.68624e-05	-1.80742	-1.55074	4.75967e-05	-1.84254	-1.54802
136437851	rs117259163	1.5121e-13	-1.68079e-10	-0.486706	0.00140042	-1.68079e-10	0.595634	0.00262078	-1.68079e-10	0.617903
136437884	rs34738913	1.02707e-11	3.73167	-4.33754e-10	0.000418204	-0.612925	-4.33754e-10	0.000778201	-0.596339	-4.33754e-10
136438354	rs28452147	1.47109e-12	-1.42341	3.21179	2.46635e-05	-1.86465	-1.57892	4.47011e-05	-1.87681	-1.57652
136440318	rs142581871	7.24614e-13	-1.68079e-10	1.08027	0.000187741	-1.68079e-10	-1.41383	0.000350611	-1.68079e-10	-1.39365
136441356	rs74736054	5.00192e-14	-1.68079e-10	-1.59297	0.000174131	-1.68079e-10	-1.48909	0.000318236	-1.68079e-10	-1.49053
136441601	rs373825906	7.07841e-13	-1.68079e-10	1.05685	0.000186582	-1.68079e-10	-1.42003	0.000348333	-1.68079e-10	-1.40017
136444589	rs7616204	0.00351029	15.7243	7.65702	2.56058e-05	-1.80476	-1.60132	4.49515e-05	-1.84693	-1.60081
136444693	rs188764043	3.77541e-14	-1.87428	-4.33754e-10	0.000148611	-1.64756	-4.33754e-10	0.000274537	-1.63824	-4.33754e-10
136445397	rs13063987	5.45301e-13	2.39227	-1.59631	6.02844e-05	-1.44256	-1.10726	9.13379e-05	-1.63729	-1.10147
136446420	rs117411595	7.69672e-13	-1.68079e-10	1.14059	0.000190827	-1.68079e-10	-1.39753	0.000356668	-1.68079e-10	-1.37652
136447783	rs148772735	7.67567e-13	-1.68079e-10	1.13785	0.000190683	-1.68079e-10	-1.39828	0.000356387	-1.68079e-10	-1.37731
136448887	rs114462013	3.91379e-13	0.464304	-4.33754e-10	0.00036278	-0.755096	-4.33754e-10	0.000698496	-0.704394	-4.33754e-10
136450542	rs113335876	2.096e-12	2.14241	-4.33754e-10	0.000402896	-0.650215	-4.33754e-10	0.00070889	-0.689622	-4.33754e-10
136450593	rs6771713	6.42223e-11	3.04522	2.51952	4.1122e-05	-1.82386	-1.10849	7.56115e-05	-1.84836	-1.07936
136451746	rs9289513	1.06659e-13	-0.835741	-4.33754e-10	0.000219629	-1.25695	-4.33754e-10	0.000378631	-1.31676	-4.33754e-10
136451961	rs189225772	7.67667e-13	-1.68079e-10	1.13798	0.000193663	-1.68079e-10	-1.38277	0.000362137	-1.68079e-10	-1.3613
136452728	rs9871160	1.48336e-10	2.62186	3.78	2.72648e-05	-1.74512	-1.59818	5.21716e-05	-1.70187	-1.59691
136453027	rs181655197	1.30138e-13	-1.68079e-10	-0.63678	0.000312992	-1.68079e-10	-0.902715	0.000574369	-1.68079e-10	-0.900052
136454350	rs142054445	7.6557e-13	-1.68079e-10	1.13525	0.000190548	-1.68079e-10	-1.39899	0.00035612	-1.68079e-10	-1.37806
136455007	rs34613715	1.02707e-11	3.73167	-4.33754e-10	0.000418204	-0.612925	-4.33754e-10	0.000778201	-0.596339	-4.33754e-10
136455704	rs9838884	1.02644e-13	-0.874103	-4.33754e-10	0.000202893	-1.33622	-4.33754e-10	0.000351726	-1.39047	-4.33754e-10
136455956	rs59361983	3.07242e-12	2.52485	-4.33754e-10	0.000180345	-1.45402	-4.33754e-10	0.000344446	-1.41139	-4.33754e-10
136456191	rs9881078	6.1574e-11	3.01061	2.51201	4.11853e-05	-1.81972	-1.11109	7.56608e-05	-1.84503	-1.08203
136456386	rs146363226	7.53423e-13	-1.68079e-10	1.11925	0.000189719	-1.68079e-10	-1.40335	0.000354494	-1.68079e-10	-1.38263
136457080	rs114344800	4.29701e-13	0.557716	-4.33754e-10	0.000341183	-0.816475	-4.33754e-10	0.00060756	-0.843872	-4.33754e-10
136457150	rs371646315	4.9917e-14	-1.68079e-10	-1.59501	0.000156239	-1.68079e-10	-1.59751	0.000285906	-1.68079e-10	-1.59766
136457248	rs117800316	7.6347e-13	-1.68079e-10	1.1325	0.000190405	-1.68079e-10	-1.39974	0.000355839	-1.68079e-10	-1.37884
136457882	rs117976968	1.65812e-13	-1.68079e-10	-0.394516	0.000159537	-1.68079e-10	-1.57662	0.000292594	-1.68079e-10	-1.57454
136458866	rs6799699	6.49434e-11	3.04135	2.53455	4.10117e-05	-1.83177	-1.10327	7.55562e-05	-1.85446	-1.07399
136458871	rs12493906	1.87881e-13	-1.68079e-10	-0.269565	0.00146628	-1.68079e-10	0.641592	0.00275658	-1.68079e-10	0.668422
136461187	rs67923745	3.13735e-12	2.54576	-4.33754e-10	0.00018154	-1.44742	-4.33754e-10	0.000346837	-1.40447	-4.33754e-10
136461544	rs28489907	5.50689e-08	3.83337	8.48535	2.95673e-05	-1.78502	-1.4772	5.21768e-05	-1.8256	-1.47309
136461860	rs34281413	1.13268e-11	3.82956	-4.33754e-10	0.00044791	-0.544303	-4.33754e-10	0.000831864	-0.529654	-4.33754e-10
136461888	rs77730841	4.18748e-14	-1.77069	-4.33754e-10	0.000132441	-1.76276	-4.33754e-10	0.000236835	-1.78596	-4.33754e-10
136462486	rs190118742	3.86808e-14	-1.85003	-4.33754e-10	0.000116655	-1.88967	-4.33754e-10	0.00021383	-1.88814	-4.33754e-10
136463050	rs140467999	5.15121e-14	-1.68079e-10	-1.56356	0.000176744	-1.68079e-10	-1.47419	0.000323359	-1.68079e-10	-1.47456
136464612	rs12107125	4.6053e-08	3.85127	8.28866	2.82867e-05	-1.77796	-1.52854	4.98309e-05	-1.81948	-1.52521
136464762	rs13062352	1.25099e-13	-0.676269	-4.33754e-10	0.000194808	-1.37688	-4.33754e-10	0.000337804	-1.43086	-4.33754e-10
136465030	rs118142553	7.51505e-13	-1.68079e-10	1.11671	0.000189588	-1.68079e-10	-1.40404	0.000354237	-1.68079e-10	-1.38336
136465679	rs140048840	1.23223e-13	-0.691377	-4.33754e-10	0.000196748	-1.36697	-4.33754e-10	0.000340988	-1.42148	-4.33754e-10
136466019	rs10155017	4.20489e-12	2.83863	-4.33754e-10	0.00013839	-1.71882	-4.33754e-10	0.000242149	-1.76377	-4.33754e-10
136466391	rs6805814	1.87938e-12	2.03332	-4.33754e-10	0.000134257	-1.74913	-4.33754e-10	0.000253325	-1.71865	-4.33754e-10
136466400	rs111919234	2.29895e-12	2.23484	-4.33754e-10	0.000165158	-1.54199	-4.33754e-10	0.000314051	-1.50377	-4.33754e-10
136466599	rs6439655	4.10775e-07	12.9367	1.39151	2.57079e-05	-1.85545	-1.54664	4.619e-05	-1.88263	-1.53793
136466962	rs143848342	6.96832e-13	-1.68079e-10	1.04117	0.000185817	-1.68079e-10	-1.42413	0.000346831	-1.68079e-10	-1.40449
136467146	rs7652657	7.14989e-13	-1.68079e-10	1.06689	0.000187076	-1.68079e-10	-1.41738	0.000349305	-1.68079e-10	-1.39738
136467355	rs73230065	2.21467e-12	2.19748	-4.33754e-10	0.000141063	-1.69969	-4.33754e-10	0.000267054	-1.66587	-4.33754e-10
136467561	rs35100027	1.11316e-13	-0.793004	-4.33754e-10	0.000211213	-1.29603	-4.33754e-10	0.000364719	-1.3542	-4.33754e-10
136467631	rs115229902	5.14326e-14	-1.5651	-4.33754e-10	0.000124465	-1.82487	-4.33754e-10	0.000226063	-1.83251	-4.33754e-10
136468000	rs34169052	7.27557e-12	3.3869	-4.33754e-10	0.000501477	-0.431336	-4.33754e-10	0.00099886	-0.346709	-4.33754e-10
136468362	rs139153572	4.97718e-14	-1.68079e-10	-1.59793	0.00016181	-1.68079e-10	-1.56247	0.000296055	-1.68079e-10	-1.56278
136468503	rs35159729	5.3015e-13	2.32573	-1.55794	7.39695e-05	-1.43315	-0.912095	0.000111838	-1.63101	-0.905258
136468637	rs34992220	1.45452e-09	3.81264	4.87217	2.67165e-05	-1.77244	-1.59117	4.67777e-05	-1.81506	-1.59285
136470004	rs35874192	0.00145606	15.0578	7.44353	2.45192e-05	-1.84573	-1.60371	4.36058e-05	-1.8746	-1.60353
136470317	rs61790842	1.55657e-12	-1.41166	3.25653	2.41615e-05	-1.8821	-1.58203	4.40315e-05	-1.88864	-1.57978
136471332	rs77465081	2.83904e-12	2.44585	-4.33754e-10	0.000175956	-1.47866	-4.33754e-10	0.000335665	-1.43721	-4.33754e-10
136471815	rs900818	0.00130319	14.9284	7.46208	2.4362e-05	-1.85227	-1.6036	4.34409e-05	-1.87853	-1.6034
136471914	rs67546863	2.67427e-12	2.38606	-4.33754e-10	0.000172763	-1.49698	-4.33754e-10	0.000329274	-1.45643	-4.33754e-10
136472208	rs56049011	5.06074e-12	3.02389	-4.33754e-10	0.000760398	-0.0150522	-4.33754e-10	0.00133925	-0.0534606	-4.33754e-10
136472573	rs9845862	1.23223e-13	-0.691377	-4.33754e-10	0.000196748	-1.36697	-4.33754e-10	0.000340988	-1.42148	-4.33754e-10
136472640	rs73230069	8.8735e-12	3.77026	-0.184805	2.73104e-05	-1.73769	-1.60394	4.76971e-05	-1.78448	-1.60397
136472667	rs115735638	2.44304e-13	-0.00696077	-4.33754e-10	0.000409964	-0.632825	-4.33754e-10	0.000784246	-0.588601	-4.33754e-10
136473673	rs1681818	4.78822e-13	2.21236	-1.5464	7.48717e-05	-1.4639	-0.869222	0.000113965	-1.65525	-0.862177
136473728	rs1681817	0.00142113	14.9965	7.48064	2.44476e-05	-1.84889	-1.60347	4.35349e-05	-1.87652	-1.60324
136474120	rs116146138	5.59935e-14	-1.48014	-4.33754e-10	0.000120301	-1.8589	-4.33754e-10	0.000219152	-1.86356	-4.33754e-10
136474267	rs9873536	1.05547e-13	-0.846213	-4.33754e-10	0.000198819	-1.3565	-4.33754e-10	0.000345017	-1.40973	-4.33754e-10
136474762	rs1681816	4.90372e-13	2.23027	-1.54047	7.62183e-05	-1.46688	-0.848413	0.000116086	-1.65773	-0.841269
136475426	rs9813376	1.07678e-13	-0.82623	-4.33754e-10	0.000207207	-1.31517	-4.33754e-10	0.000358529	-1.37131	-4.33754e-10
136475777	rs117824070	7.59537e-13	-1.68079e-10	1.12734	0.000190136	-1.68079e-10	-1.40115	0.000355313	-1.68079e-10	-1.38032
136476568	rs61322732	1.05076e-12	-1.84484	3.29674	5.20506e-05	-1.1043	-1.59237	9.01674e-05	-1.16097	-1.59069
136476862	rs6789329	9.34592e-09	2.32143	8.22365	3.58803e-05	-1.52963	-1.53907	6.12914e-05	-1.60157	-1.53611
136477755	rs61790844	5.53383e-13	0.810677	-4.33754e-10	0.000229553	-1.21276	-4.33754e-10	0.000481405	-1.07662	-4.33754e-10
136478143	rs61508594	1.08761e-12	-1.8436	3.32997	5.22312e-05	-1.09928	-1.59393	9.04535e-05	-1.15613	-1.59236
136480690	rs114703233	5.39158e-14	-1.68079e-10	-1.51795	0.000155233	-1.68079e-10	-1.60396	0.000284107	-1.68079e-10	-1.60397
136480838	rs77707677	2.36322e-13	-1.68079e-10	-0.0401783	0.000335319	-1.68079e-10	-0.83381	0.000622327	-1.68079e-10	-0.819858
136481870	rs9849793	9.68158e-13	-1.84626	3.21628	5.84636e-05	-0.992378	-1.58811	0.000100682	-1.05521	-1.58615
136482244	rs9812541	1.21281e-12	-1.84502	3.44034	5.80361e-05	-0.986898	-1.60093	9.9816e-05	-1.04992	-1.60007
136483028	rs9855565	1.00046e-12	-1.84626	3.24911	5.83571e-05	-0.992378	-1.58993	0.000100487	-1.05521	-1.58809
136483209	rs113263571	1.42181e-12	1.75431	-4.33754e-10	0.0012566	0.48727	-4.33754e-10	0.00255364	0.59195	-4.33754e-10
136483725	rs61790846	1.4405e-10	2.48046	3.89208	2.66129e-05	-1.76971	-1.59778	5.07451e-05	-1.73001	-1.5965
136483890	rs6795372	4.43844e-08	3.96404	8.13899	2.72475e-05	-1.79324	-1.55069	4.81248e-05	-1.83156	-1.54797
136484278	rs149495584	1.37436e-13	-1.68079e-10	-0.582214	0.000269285	-1.68079e-10	-1.05312	0.000492154	-1.68079e-10	-1.05453
136484385	rs1729950	4.427e-14	-1.71507	-4.33754e-10	0.000214778	-1.27929	-4.33754e-10	0.000411788	-1.23282	-4.33754e-10
136485616	rs55749418	1.98305e-13	-0.215565	-4.33754e-10	0.000118265	-1.87597	-4.33754e-10	0.000219724	-1.86095	-4.33754e-10
136486228	rs6439656	2.58782e-11	0.875024	3.78076	2.35243e-05	-1.89202	-1.59884	4.32456e-05	-1.88879	-1.59764
136486668	rs142950149	6.17289e-14	-1.38262	-4.33754e-10	0.000116366	-1.89215	-4.33754e-10	0.000213058	-1.89176	-4.33754e-10
136487257	rs144809446	6.5734e-14	-1.31976	-4.33754e-10	0.000128121	-1.79592	-4.33754e-10	0.000235328	-1.79234	-4.33754e-10
136487559	rs13314357	1.41433e-13	-0.553545	-4.33754e-10	0.000180727	-1.4519	-4.33754e-10	0.000314706	-1.50168	-4.33754e-10
136487646	rs61790847	3.66654e-12	2.70163	-4.33754e-10	0.00290089	1.32388	-4.33754e-10	0.00643442	1.51609	-4.33754e-10
136487727	rs34564818	1.35109e-13	-0.599292	-4.33754e-10	0.000185648	-1.42504	-4.33754e-10	0.000322777	-1.47636	-4.33754e-10
136487989	rs9853960	3.71113e-10	2.43489	4.884	3.28688e-05	-1.57792	-1.57845	5.60816e-05	-1.64561	-1.5809
136488869	rs149139534	4.52585e-13	-1.68079e-10	0.609602	0.00097729	-1.68079e-10	0.235889	0.00182706	-1.68079e-10	0.257141
136489563	rs6802702	0.00137778	14.9753	7.47084	2.45425e-05	-1.84613	-1.60236	4.36506e-05	-1.87512	-1.60199
136489602	rs71336078	4.80625e-11	5.27488	-4.33754e-10	0.000725099	-0.0625859	-4.33754e-10	0.00137446	-0.0275045	-4.33754e-10
136489839	rs11708548	1.00188e-12	1.40426	-4.33754e-10	0.000323435	-0.869896	-4.33754e-10	0.000567482	-0.912115	-4.33754e-10
136490392	rs150536469	6.96751e-13	-1.68079e-10	1.04105	0.000187384	-1.68079e-10	-1.41573	0.000349765	-1.68079e-10	-1.39606
136490521	rs139631207	1.46451e-13	-0.518682	-4.33754e-10	0.000129934	-1.78187	-4.33754e-10	0.000240435	-1.77088	-4.33754e-10
136491824	rs117160814	5.4915e-14	-1.68079e-10	-1.49959	0.000223456	-1.68079e-10	-1.23968	0.000408579	-1.68079e-10	-1.24064
136491907	rs4678440	4.65496e-11	5.2429	-4.33754e-10	0.000713488	-0.0787282	-4.33754e-10	0.00135225	-0.0438011	-4.33754e-10
136492149	rs9819856	1.41433e-13	-0.553545	-4.33754e-10	0.000180727	-1.4519	-4.33754e-10	0.000314706	-1.50168	-4.33754e-10
136492191	rs144965487	2.57553e-13	-1.68079e-10	0.0458537	0.00015716	-1.68079e-10	-1.59163	0.00028731	-1.68079e-10	-1.59276
136492403	rs36109616	1.53677e-13	-0.470522	-4.33754e-10	0.000175747	-1.47985	-4.33754e-10	0.000307032	-1.52637	-4.33754e-10
136492637	rs35198484	1.53677e-13	-0.470522	-4.33754e-10	0.000175747	-1.47985	-4.33754e-10	0.000307032	-1.52637	-4.33754e-10
136492893	rs6795227	2.49433e-11	0.821431	3.79756	2.34475e-05	-1.89215	-1.60198	4.30206e-05	-1.89041	-1.60124
136493203	rs9289514	1.53677e-13	-0.470522	-4.33754e-10	0.000175747	-1.47985	-4.33754e-10	0.000307032	-1.52637	-4.33754e-10
136493476	rs6798137	2.75478e-11	0.929158	3.78915	2.34792e-05	-1.89137	-1.60141	4.32127e-05	-1.88664	-1.60055
136493661	rs12171317	1.20051e-13	-0.717456	-4.33754e-10	0.000182484	-1.44223	-4.33754e-10	0.000318118	-1.4909	-4.33754e-10
136493751	rs117125895	8.63201e-13	-1.68079e-10	1.25527	0.00065651	-1.68079e-10	-0.161956	0.0012342	-1.68079e-10	-0.135145
136494023	rs116307941	5.52653e-14	-1.49323	-4.33754e-10	0.000131737	-1.76808	-4.33754e-10	0.000236715	-1.78647	-4.33754e-10
136494639	rs6439657	1.7484e-12	3.45564	-1.49455	0.000148233	-1.12325	-0.526856	0.000212021	-1.37698	-0.519662
136494670	rs35716521	1.41433e-13	-0.553545	-4.33754e-10	0.000180727	-1.4519	-4.33754e-10	0.000314706	-1.50168	-4.33754e-10
136495755	rs73230075	1.18554e-12	-1.80628	3.37886	5.95537e-05	-0.964519	-1.5975	0.000102616	-1.02609	-1.59623
136496070	rs71336080	1.35109e-13	-0.599292	-4.33754e-10	0.000185648	-1.42504	-4.33754e-10	0.000322777	-1.47636	-4.33754e-10
136496136	rs35210994	1.46036e-13	-0.521523	-4.33754e-10	0.000177492	-1.46997	-4.33754e-10	0.000309401	-1.51869	-4.33754e-10
136496690	rs1280624	0.00121037	15.0366	7.27994	2.46292e-05	-1.84287	-1.60209	4.375e-05	-1.87311	-1.60172
136496743	rs141221830	4.54968e-13	0.614853	-4.33754e-10	0.000174853	-1.48495	-4.33754e-10	0.000339383	-1.42619	-4.33754e-10
136497392	rs17365792	1.37245e-13	-0.583609	-4.33754e-10	0.00018392	-1.43439	-4.33754e-10	0.000319942	-1.48518	-4.33754e-10
136497889	rs148160824	3.88389e-14	-1.84595	-4.33754e-10	0.00018907	-1.40678	-4.33754e-10	0.000342311	-1.4176	-4.33754e-10
136497969	rs74582496	7.262e-14	-1.22013	-4.33754e-10	0.000556271	-0.327638	-4.33754e-10	0.00111068	-0.240599	-4.33754e-10
136499025	rs80078987	1.16546e-13	-1.68079e-10	-0.747086	0.000691978	-1.68079e-10	-0.10934	0.00129704	-1.68079e-10	-0.0854838
136499190	rs149111795	4.99075e-14	-1.68079e-10	-1.5952	0.00016631	-1.68079e-10	-1.53504	0.000303956	-1.68079e-10	-1.53644
136499506	rs9809686	4.05985e-14	-1.80164	-4.33754e-10	0.000125197	-1.81901	-4.33754e-10	0.000226778	-1.82935	-4.33754e-10
136499728	rs10513014	7.6903e-09	2.5464	7.8037	3.30873e-05	-1.59183	-1.55791	5.68775e-05	-1.65696	-1.55546
136500138	rs146950217	5.76786e-14	-1.68079e-10	-1.45049	0.000200354	-1.68079e-10	-1.34881	0.000366662	-1.68079e-10	-1.34888
136500733	rs1729951	0.0027633	15.1049	8.03713	2.53822e-05	-1.83912	-1.57573	4.50746e-05	-1.87076	-1.57425
136502568	rs900816	9.75641e-12	3.83992	-0.159613	3.32633e-05	-1.549	-1.59544	5.70346e-05	-1.6134	-1.59626
136503161	rs187975360	1.0448e-13	-1.68079e-10	-0.856377	0.000622256	-1.68079e-10	-0.215542	0.00116331	-1.68079e-10	-0.194301
136503404	rs1280623	1.77747e-12	3.42175	-1.44418	0.000169671	-1.13607	-0.378962	0.000243368	-1.38746	-0.371291
136503551	rs77663307	6.04119e-13	-1.68079e-10	0.898398	0.000179153	-1.68079e-10	-1.46065	0.000333495	-1.68079e-10	-1.44369
136503896	rs1872240	8.25365e-12	3.51304	-4.33754e-10	0.000118441	-1.87448	-4.33754e-10	0.000214347	-1.88573	-4.33754e-10
136503911	rs1872239	1.39207e-13	-0.569411	-4.33754e-10	0.000182393	-1.44273	-4.33754e-10	0.000317438	-1.49304	-4.33754e-10
136504258	rs66509730	1.44024e-13	-0.535394	-4.33754e-10	0.000182207	-1.44375	-4.33754e-10	0.000317666	-1.49232	-4.33754e-10
136504729	rs184025418	5.0208e-14	-1.68079e-10	-1.5892	0.000161041	-1.68079e-10	-1.56724	0.000294851	-1.68079e-10	-1.56685
136505832	rs13075615	2.29478e-11	5.36277	-0.827163	0.00119473	-0.0298014	0.466583	0.00228845	0.00337882	0.47893
136505915	rs35422852	1.46358e-13	-0.51932	-4.33754e-10	0.000180545	-1.45292	-4.33754e-10	0.000314929	-1.50098	-4.33754e-10
136506946	rs115504365	3.71414e-14	-1.89064	-4.33754e-10	0.00013404	-1.75076	-4.33754e-10	0.000240793	-1.76939	-4.33754e-10
136507090	rs35880395	1.33019e-13	-0.61488	-4.33754e-10	0.00018741	-1.4156	-4.33754e-10	0.000325667	-1.46745	-4.33754e-10
136507818	rs13088001	1.28267e-12	3.14857	-1.49724	0.000132332	-1.22825	-0.535335	0.000193331	-1.46075	-0.528169
136508008	rs1280622	8.46942e-07	16.1977	-1.14592	3.32667e-05	-1.57383	-1.57051	5.55079e-05	-1.66748	-1.56932
136508281	rs36177165	1.39207e-13	-0.569411	-4.33754e-10	0.000182393	-1.44273	-4.33754e-10	0.000317438	-1.49304	-4.33754e-10
136508408	rs113548075	2.38345e-13	0.170838	-0.202493	3.21632e-05	-1.78524	-1.39283	5.92438e-05	-1.79008	-1.38158
136508448	rs112374810	9.25514e-14	-0.977609	-4.33754e-10	0.000151028	-1.63143	-4.33754e-10	0.000270449	-1.65324	-4.33754e-10
136509041	rs13098800	4.22068e-14	-1.76279	-4.33754e-10	0.000119668	-1.86417	-4.33754e-10	0.000218255	-1.86766	-4.33754e-10
136509793	rs6793936	5.26315e-10	8.47331	-0.805032	2.40946e-05	-1.88992	-1.57698	4.45307e-05	-1.8834	-1.57375
136509875	rs79470404	8.52364e-14	-1.05995	-4.33754e-10	0.000154665	-1.60763	-4.33754e-10	0.000292192	-1.57591	-4.33754e-10
136510052	rs75976571	6.12114e-14	-1.68079e-10	-1.39104	0.000156559	-1.68079e-10	-1.59546	0.000286699	-1.68079e-10	-1.59489
136510266	rs1533445	9.36119e-12	4.82677	-1.18782	3.78337e-05	-1.41565	-1.60004	7.09528e-05	-1.39017	-1.60114
136510317	rs76909461	4.67226e-14	-1.66115	-4.33754e-10	0.000182503	-1.44213	-4.33754e-10	0.000343311	-1.41469	-4.33754e-10
136510601	rs56695781	6.89822e-10	8.7335	-0.794686	2.42721e-05	-1.88451	-1.57506	4.50309e-05	-1.87427	-1.57171
136511391	rs9875034	3.14195e-12	-1.89153	4.43876	4.89493e-05	-1.55962	-1.19849	8.57335e-05	-1.59791	-1.20417
136511459	rs75359259	7.73348e-14	-1.15723	-4.33754e-10	0.000116882	-1.88773	-4.33754e-10	0.000214558	-1.88474	-4.33754e-10
136511985	rs73230077	7.95786e-12	2.3862	1.09034	4.09065e-05	-1.46124	-1.47636	7.84457e-05	-1.42774	-1.46318
136512028	rs73230078	7.91437e-12	2.3862	1.08486	4.08578e-05	-1.46124	-1.47756	7.83477e-05	-1.42774	-1.46443
136512498	rs73230079	4.36534e-14	-1.72909	-4.33754e-10	0.000120513	-1.85713	-4.33754e-10	0.000219098	-1.8638	-4.33754e-10
136513282	rs4420814	5.83685e-10	8.60001	-0.828271	2.40175e-05	-1.88854	-1.58157	4.44179e-05	-1.88104	-1.57864
136513350	rs9865995	1.06806e-13	-0.834355	-4.33754e-10	0.000217894	-1.26488	-4.33754e-10	0.000375678	-1.32459	-4.33754e-10
136514142	rs28671336	8.88345e-12	4.82677	-1.2402	3.82974e-05	-1.41565	-1.58786	7.17344e-05	-1.39017	-1.59018
136514255	rs74381694	7.83996e-14	-1.14355	-4.33754e-10	0.00535075	1.9361	-4.33754e-10	0.00290268	0.720065	-4.33754e-10
136514310	rs9871184	1.05314e-13	-0.848428	-4.33754e-10	0.000220287	-1.25396	-4.33754e-10	0.000379601	-1.3142	-4.33754e-10
136514862	rs79200189	3.80483e-14	-1.86652	-4.33754e-10	0.000254127	-1.11106	-4.33754e-10	0.000453344	-1.13667	-4.33754e-10
136515145	rs11713817	5.94864e-10	8.65511	-0.864397	2.39052e-05	-1.88744	-1.58736	4.42266e-05	-1.87918	-1.58482
136515307	rs11717974	7.36438e-14	0.215657	-1.42179	2.78449e-05	-1.78648	-1.53576	5.1151e-05	-1.78448	-1.53406
136515659	rs115050567	1.14816e-13	-0.762041	-4.33754e-10	0.000210975	-1.29715	-4.33754e-10	0.00036504	-1.35332	-4.33754e-10
136515677	rs28877307	5.77112e-10	8.60001	-0.839596	2.39721e-05	-1.88854	-1.58347	4.43284e-05	-1.88104	-1.58066
136515890	rs55646943	8.37635e-13	-1.88563	3.11084	6.95316e-05	-1.42614	-0.980969	0.000121222	-1.4717	-0.984005
136515932	rs191427542	1.61821e-13	-1.68079e-10	-0.418881	0.000164799	-1.68079e-10	-1.54417	0.000300779	-1.68079e-10	-1.54695
136516111	rs116774218	3.80778e-14	-1.86574	-4.33754e-10	0.000255207	-1.10682	-4.33754e-10	0.000455239	-1.1325	-4.33754e-10
136516270	rs145416038	7.71578e-12	2.4486	0.997045	4.19658e-05	-1.43096	-1.48108	8.061e-05	-1.39543	-1.46827
136516860	rs9878031	8.49049e-12	4.78457	-1.24324	3.77983e-05	-1.42684	-1.58979	7.079e-05	-1.40166	-1.59195
136517016	rs7621932	5.5753e-10	8.60001	-0.874115	2.37867e-05	-1.88854	-1.59123	4.39607e-05	-1.88104	-1.58898
136517028	rs7633629	5.5753e-10	8.60001	-0.874115	2.37867e-05	-1.88854	-1.59123	4.39607e-05	-1.88104	-1.58898
136517154	rs9858560	1.0833e-13	-0.820187	-4.33754e-10	0.000215548	-1.27571	-4.33754e-10	0.000371829	-1.33489	-4.33754e-10
136517683	rs4600775	8.09004e-12	4.74631	-1.2533	3.74978e-05	-1.4369	-1.58771	7.01972e-05	-1.41199	-1.59003
136518670	rs13433683	1.05402e-13	-0.847594	-4.33754e-10	0.00021859	-1.2617	-4.33754e-10	0.000377902	-1.31869	-4.33754e-10
136518828	rs7639692	7.71038e-12	4.70816	-1.26321	3.72092e-05	-1.44685	-1.58549	6.96268e-05	-1.42221	-1.58797
136519036	rs138631218	3.80096e-14	-1.86754	-4.33754e-10	0.00012715	-1.80353	-4.33754e-10	0.000236045	-1.7893	-4.33754e-10
136519732	rs2176269	1.09823e-13	-0.806499	-4.33754e-10	0.000211871	-1.29292	-4.33754e-10	0.000366822	-1.34845	-4.33754e-10
136520138	rs139794943	1.87455e-13	-1.68079e-10	-0.271833	0.000294152	-1.68079e-10	-0.964796	0.000543639	-1.68079e-10	-0.955038
136520281	rs60574021	5.46798e-10	8.54671	-0.840245	2.39006e-05	-1.88831	-1.58668	4.41914e-05	-1.88073	-1.58406
136520881	rs115374726	3.73265e-14	-1.88567	-4.33754e-10	0.000135002	-1.7436	-4.33754e-10	0.000255527	-1.71	-4.33754e-10
136521208	rs938524	9.16991e-12	4.86525	-1.24694	3.876e-05	-1.40537	-1.58614	7.26105e-05	-1.37961	-1.5886
136522221	rs9809988	9.71857e-14	-0.928749	-4.33754e-10	0.000296798	-0.955841	-4.33754e-10	0.000504118	-1.03051	-4.33754e-10
136522314	rs28458819	5.92494e-10	8.65176	-0.865035	2.387e-05	-1.88604	-1.59023	4.4187e-05	-1.877	-1.58789
136523397	rs2031031	5.89703e-10	8.65176	-0.869757	2.38548e-05	-1.88604	-1.59087	4.41565e-05	-1.877	-1.58858
136523475	rs9835571	1.08011e-11	5.06131	-1.27928	5.19775e-05	-1.12011	-1.57797	9.76199e-05	-1.09127	-1.58097
136524500	rs114706955	5.20684e-13	0.74977	-4.33754e-10	0.000396701	-0.665711	-4.33754e-10	0.000771607	-0.604849	-4.33754e-10
136525518	rs16844103	1.00779e-13	-0.892441	-4.33754e-10	0.000359757	-0.763464	-4.33754e-10	0.000698508	-0.704377	-4.33754e-10
136526222	rs113372365	5.18109e-14	-1.55777	-4.33754e-10	0.000116477	-1.8912	-4.33754e-10	0.000213746	-1.88853	-4.33754e-10
136526603	rs115372287	2.31611e-13	-0.0603151	-4.33754e-10	0.000265516	-1.06722	-4.33754e-10	0.00047067	-1.09917	-4.33754e-10
136527094	rs187110793	5.7539e-14	-1.45291	-4.33754e-10	0.000139661	-1.70968	-4.33754e-10	0.000250081	-1.73154	-4.33754e-10
136527300	rs1971397	3.04461e-08	8.28929	3.4368	3.41767e-05	-1.81865	-1.2987	6.12345e-05	-1.84697	-1.29164
136528011	rs6795628	4.38453e-10	8.38434	-0.898705	2.36762e-05	-1.88994	-1.59449	4.36881e-05	-1.88372	-1.59252
136528099	rs62410361	4.28763e-14	-1.74705	-4.33754e-10	0.000121614	-1.84804	-4.33754e-10	0.000220909	-1.85557	-4.33754e-10
136528542	rs34317175	4.15386e-14	-1.77875	-4.33754e-10	0.000118642	-1.87279	-4.33754e-10	0.000216548	-1.87551	-4.33754e-10
136528555	rs13314932	8.32772e-12	4.81983	-1.29786	4.97869e-05	-1.16878	-1.57237	9.33461e-05	-1.14133	-1.57568
136528895	rs144775760	8.1308e-14	-1.68079e-10	-1.10713	0.00039943	-1.68079e-10	-0.658856	0.000749009	-1.68079e-10	-0.634572
136530102	rs34645606	3.96219e-14	-1.82599	-4.33754e-10	0.000397214	-0.664418	-4.33754e-10	0.000684344	-0.724863	-4.33754e-10
136530148	rs6802291	4.09353e-10	8.32993	-0.912967	2.36213e-05	-1.89067	-1.59608	4.35467e-05	-1.88521	-1.59428
136530299	rs145704051	1.05193e-13	-1.68079e-10	-0.849577	0.000355579	-1.68079e-10	-0.775147	0.00065535	-1.68079e-10	-0.768153
136530900	rs117851777	5.11209e-13	-1.68079e-10	0.731406	0.000172707	-1.68079e-10	-1.49729	0.000320443	-1.68079e-10	-1.48362
136531249	rs140518177	8.3147e-14	-1.08476	-4.33754e-10	0.000159303	-1.57809	-4.33754e-10	0.000300706	-1.54719	-4.33754e-10
136531250	rs35096613	9.32691e-14	-0.969884	-4.33754e-10	0.000309357	-0.914398	-4.33754e-10	0.000524573	-0.990739	-4.33754e-10
136531587	rs9757179	3.86104e-10	8.28058	-0.922093	2.35863e-05	-1.89121	-1.59702	4.34474e-05	-1.88644	-1.59533
136531655	rs9850364	1.02957e-13	-0.871058	-4.33754e-10	0.000288331	-0.984784	-4.33754e-10	0.000491455	-1.05595	-4.33754e-10
136532813	rs77902699	5.33083e-14	-1.68079e-10	-1.52928	0.00015534	-1.68079e-10	-1.60328	0.000284343	-1.68079e-10	-1.60314
136532828	rs4678441	3.82446e-10	8.28058	-0.931612	2.35643e-05	-1.89121	-1.59795	4.34021e-05	-1.88644	-1.59637
136532971	rs4678442	3.82446e-10	8.28058	-0.931612	2.35643e-05	-1.89121	-1.59795	4.34021e-05	-1.88644	-1.59637
136533033	rs4678443	7.38918e-12	4.72121	-1.31881	4.8051e-05	-1.21149	-1.56515	8.98202e-05	-1.18669	-1.56882
136533225	rs141706999	5.48104e-14	-1.50149	-4.33754e-10	0.000122437	-1.84129	-4.33754e-10	0.000222469	-1.84854	-4.33754e-10
136533548	rs9860879	9.58526e-14	-0.942562	-4.33754e-10	0.000300897	-0.942125	-4.33754e-10	0.000510796	-1.01735	-4.33754e-10
136535024	rs2343681	7.56064e-14	0.192483	-1.37231	3.3322e-05	-1.63834	-1.50434	6.11315e-05	-1.63801	-1.50229
136536835	rs9828976	8.98877e-14	-1.00681	-4.33754e-10	0.00033079	-0.847411	-4.33754e-10	0.000560843	-0.923883	-4.33754e-10
136537044	rs6439663	1.11093e-11	5.1143	-1.30413	5.46504e-05	-1.08152	-1.56641	0.000102389	-1.05448	-1.57006
136537074	rs6439664	1.15818e-11	5.15267	-1.30086	5.50953e-05	-1.06843	-1.57139	0.000103274	-1.04118	-1.57476
136537916	rs1400263	1.09565e-11	5.15267	-1.35635	5.5597e-05	-1.06843	-1.56233	0.000104163	-1.04118	-1.56619
136537988	rs141238521	5.43722e-14	-1.68079e-10	-1.50952	0.000189998	-1.68079e-10	-1.40188	0.000347634	-1.68079e-10	-1.40217
136538380	rs6763369	9.81456e-12	5.03404	-1.34779	5.29895e-05	-1.10867	-1.57013	9.92508e-05	-1.08208	-1.57359
136538850	rs6439667	9.84167e-12	5.03404	-1.34503	5.29369e-05	-1.10867	-1.57112	9.91575e-05	-1.08208	-1.57453
136538947	rs4678444	9.84167e-12	5.03404	-1.34503	5.29369e-05	-1.10867	-1.57112	9.91575e-05	-1.08208	-1.57453
136539024	rs4678445	1.02636e-11	5.07602	-1.34503	5.3692e-05	-1.09451	-1.57112	0.000100596	-1.06768	-1.57453
136539689	rs9682783	8.39291e-14	0.270082	-1.34548	3.3363e-05	-1.6108	-1.53065	6.11954e-05	-1.61045	-1.5288
136539699	rs9682106	9.8122e-12	5.02827	-1.34226	5.44038e-05	-1.08036	-1.5721	0.000101918	-1.05369	-1.57546
136539926	rs138055665	5.4566e-14	-1.68079e-10	-1.50596	0.000194069	-1.68079e-10	-1.38068	0.000354869	-1.68079e-10	-1.38158
136540313	rs149048170	3.92367e-13	-1.68079e-10	0.466824	0.000164236	-1.68079e-10	-1.54759	0.000303623	-1.68079e-10	-1.53754
136540529	rs7614422	9.84167e-12	5.03404	-1.34503	5.29369e-05	-1.10867	-1.57112	9.91575e-05	-1.08208	-1.57453
136541112	rs4038076	7.90043e-12	4.81983	-1.35053	4.99485e-05	-1.16878	-1.56912	9.36302e-05	-1.14133	-1.57264
136541232	rs147361405	6.64805e-14	-1.68079e-10	-1.30846	0.000168246	-1.68079e-10	-1.52346	0.000308313	-1.68079e-10	-1.52221
136541362	rs4038077	9.47413e-12	4.99598	-1.34503	5.22654e-05	-1.12143	-1.57112	9.78786e-05	-1.09506	-1.57453
136541437	rs141602424	4.43965e-13	-1.68079e-10	0.590372	0.000167869	-1.68079e-10	-1.52571	0.000310874	-1.68079e-10	-1.51394
136541667	rs62410363	1.06572e-12	2.49972	-1.03369	8.23779e-05	-0.813205	-1.42437	0.000157942	-0.769644	-1.42145
136542154	rs12695653	9.80973e-12	4.99598	-1.31022	5.16983e-05	-1.12143	-1.58203	9.68785e-05	-1.09506	-1.5848
136542490	rs111563995	9.9822e-14	-0.901985	-4.33754e-10	0.000142332	-1.69073	-4.33754e-10	0.000256938	-1.70449	-4.33754e-10
136542989	rs146095500	1.78796e-13	-0.319127	-4.33754e-10	0.000265509	-1.06725	-4.33754e-10	0.000505899	-1.02699	-4.33754e-10
136543415	rs4678271	8.41327e-14	0.270082	-1.34306	3.34062e-05	-1.6108	-1.52936	6.12756e-05	-1.61045	-1.52749
136543640	rs114346873	3.78216e-14	-1.87249	-4.33754e-10	0.000128455	-1.79332	-4.33754e-10	0.000238651	-1.77832	-4.33754e-10
136543708	rs13080786	7.54925e-14	-1.18134	-4.33754e-10	0.000330121	-0.849434	-4.33754e-10	0.000560366	-0.924734	-4.33754e-10
136544722	rs35290537	4.26561e-14	-1.7522	-4.33754e-10	0.0002399	-1.16867	-4.33754e-10	0.000422054	-1.20819	-4.33754e-10
136545170	rs73230093	4.31123e-14	-1.74157	-4.33754e-10	0.000234317	-1.19222	-4.33754e-10	0.000412503	-1.23108	-4.33754e-10
136545366	rs140842471	2.1981e-13	-1.68079e-10	-0.112609	0.000468283	-1.68079e-10	-0.49982	0.000856237	-1.68079e-10	-0.500776
136545415	rs116247328	3.09784e-13	0.230503	-4.33754e-10	0.000146114	-1.66451	-4.33754e-10	0.000277863	-1.6262	-4.33754e-10
136545540	rs73230095	5.06646e-12	2.42422	0.600808	3.79697e-05	-1.44912	-1.56299	7.24539e-05	-1.41515	-1.55522
136546165	rs7630571	8.6501e-12	4.95423	-1.39428	5.29185e-05	-1.13536	-1.54478	9.89419e-05	-1.10922	-1.54957
136546212	rs11714806	2.28751e-13	-0.0727398	-4.33754e-10	0.000125462	-1.81689	-4.33754e-10	0.000235697	-1.79078	-4.33754e-10
136546242	rs75961187	1.06697e-13	-0.835378	-4.33754e-10	0.00043893	-0.564553	-4.33754e-10	0.000864122	-0.49161	-4.33754e-10
136547120	rs11924477	8.32883e-12	4.91638	-1.39428	5.22586e-05	-1.14791	-1.54478	9.7687e-05	-1.12199	-1.54957
136547390	rs1914048	8.32883e-12	4.91638	-1.39428	5.22586e-05	-1.14791	-1.54478	9.7687e-05	-1.12199	-1.54957
136547845	rs9821557	8.34967e-12	4.91638	-1.39178	5.21898e-05	-1.14791	-1.5461	9.75638e-05	-1.12199	-1.55083
136548212	rs183704304	9.21961e-14	-0.981456	-4.33754e-10	0.000161704	-1.56313	-4.33754e-10	0.000305693	-1.53074	-4.33754e-10
136548809	rs9864926	7.67702e-12	4.83489	-1.39428	5.05196e-05	-1.18175	-1.54478	9.42718e-05	-1.15758	-1.54957
136548919	rs67782618	5.76898e-09	7.68129	2.38134	3.22475e-05	-1.76144	-1.41401	5.71525e-05	-1.8	-1.4076
136549013	rs186771258	4.722e-13	-1.68079e-10	0.65203	0.0001689	-1.68079e-10	-1.51959	0.000313009	-1.68079e-10	-1.50709
136549163	rs28761333	8.34967e-12	4.91638	-1.39178	5.21898e-05	-1.14791	-1.5461	9.75638e-05	-1.12199	-1.55083
136549679	rs9832045	7.87162e-12	4.85742	-1.39178	5.17484e-05	-1.1564	-1.5461	9.69087e-05	-1.12873	-1.55083
136550100	rs73230097	4.8766e-13	-1.88952	2.57376	6.4402e-05	-1.45062	-1.03313	0.000112632	-1.49415	-1.03505
136550260	rs7631541	7.93283e-14	0.211282	-1.34306	3.27136e-05	-1.63175	-1.52936	6.00043e-05	-1.63142	-1.52749
136550548	rs9819572	6.19744e-12	4.626	-1.39948	4.82053e-05	-1.23146	-1.54197	9.01287e-05	-1.20522	-1.54687
136550672	rs9819743	7.69501e-12	4.83723	-1.39428	5.09167e-05	-1.17392	-1.54478	9.51354e-05	-1.14846	-1.54957
136551012	rs12497379	6.19744e-12	4.626	-1.39948	4.82053e-05	-1.23146	-1.54197	9.01287e-05	-1.20522	-1.54687
136551620	rs9842577	7.69501e-12	4.83723	-1.39428	5.09167e-05	-1.17392	-1.54478	9.51354e-05	-1.14846	-1.54957
136551794	rs9880708	7.69501e-12	4.83723	-1.39428	5.09167e-05	-1.17392	-1.54478	9.51354e-05	-1.14846	-1.54957
136552053	rs4533585	7.69501e-12	4.83723	-1.39428	5.09167e-05	-1.17392	-1.54478	9.51354e-05	-1.14846	-1.54957
136552627	rs73230099	7.62058e-14	-1.17194	-4.33754e-10	0.000314665	-0.897384	-4.33754e-10	0.000535598	-0.969939	-4.33754e-10
136552652	rs141832856	4.77209e-14	-1.64	-4.33754e-10	0.000121568	-1.84842	-4.33754e-10	0.000220175	-1.8589	-4.33754e-10
136553249	rs9835096	5.97256e-12	4.58904	-1.39948	4.7643e-05	-1.24319	-1.54197	8.90569e-05	-1.21718	-1.54687
136553250	rs548458816	6.42031e-14	-1.34332	-4.33754e-10	0.000459444	-0.518876	-4.33754e-10	0.00091239	-0.437256	-4.33754e-10
136553621	rs1406541	7.41154e-12	4.7997	-1.39428	5.02979e-05	-1.18615	-1.54478	9.3959e-05	-1.1609	-1.54957
136553746	rs1406540	7.39131e-12	4.7997	-1.39701	5.03717e-05	-1.18615	-1.54332	9.40912e-05	-1.1609	-1.54816
136553923	rs1406539	8.1509e-14	0.2384	-1.34306	3.30291e-05	-1.62215	-1.52936	6.05834e-05	-1.62181	-1.52749
136554402	rs10935198	5.97256e-12	4.58904	-1.39948	4.7643e-05	-1.24319	-1.54197	8.90569e-05	-1.21718	-1.54687
136555433	rs4678447	8.12158e-14	0.230163	-1.33843	3.30145e-05	-1.62508	-1.52687	6.05585e-05	-1.62474	-1.52497
136555746	rs9818397	5.97256e-12	4.58904	-1.39948	4.7643e-05	-1.24319	-1.54197	8.90569e-05	-1.21718	-1.54687
136557313	rs145799451	4.29854e-14	-1.74451	-4.33754e-10	0.000116664	-1.8896	-4.33754e-10	0.000213732	-1.8886	-4.33754e-10
136557473	rs115678099	4.87732e-14	-1.61819	-4.33754e-10	0.000116691	-1.88936	-4.33754e-10	0.000213242	-1.8909	-4.33754e-10
136558135	rs9833232	2.12799e-13	-0.145028	-4.33754e-10	0.000146614	-1.66109	-4.33754e-10	0.00027236	-1.6462	-4.33754e-10
136558645	rs1569229	7.41154e-12	4.7997	-1.39428	5.02979e-05	-1.18615	-1.54478	9.3959e-05	-1.1609	-1.54957
136558759	rs1569228	5.11945e-12	4.43491	-1.39948	4.54039e-05	-1.29133	-1.54197	8.47888e-05	-1.26629	-1.54687
136558953	rs12486911	4.11696e-09	7.45098	2.27427	3.25997e-05	-1.72195	-1.44264	5.73542e-05	-1.7674	-1.43668
136559371	rs4263235	4.99442e-14	-1.68079e-10	-1.59447	0.000163866	-1.68079e-10	-1.54984	0.000299943	-1.68079e-10	-1.54973
136561425	rs9849767	7.39131e-12	4.7997	-1.39701	5.03717e-05	-1.18615	-1.54332	9.40912e-05	-1.1609	-1.54816
136561578	rs142603881	3.7773e-14	-1.87378	-4.33754e-10	0.000154239	-1.61039	-4.33754e-10	0.000285396	-1.59944	-4.33754e-10
136561625	rs73231903	7.32529e-14	-1.21146	-4.33754e-10	0.000370436	-0.734214	-4.33754e-10	0.000625452	-0.814849	-4.33754e-10
136561899	rs9834250	6.70076e-12	4.69134	-1.38673	4.9027e-05	-1.20783	-1.54869	9.16275e-05	-1.18228	-1.55331
136562121	rs9834574	4.30884e-13	-1.88781	2.44828	6.17901e-05	-1.44624	-1.07891	0.000107964	-1.49077	-1.08075
136562289	rs143865230	1.09622e-13	-0.808336	-4.33754e-10	0.000177288	-1.47112	-4.33754e-10	0.000336536	-1.43462	-4.33754e-10
136562460	rs146873803	3.71733e-14	-1.88978	-4.33754e-10	0.000144408	-1.67625	-4.33754e-10	0.000261401	-1.68727	-4.33754e-10
136562691	rs6793966	7.39131e-12	4.7997	-1.39701	5.03717e-05	-1.18615	-1.54332	9.40912e-05	-1.1609	-1.54816
136562999	rs139008489	7.18836e-14	-1.68079e-10	-1.23033	0.000340374	-1.68079e-10	-0.818849	0.00063667	-1.68079e-10	-0.797071
136563047	rs9289518	7.39131e-12	4.7997	-1.39701	5.03717e-05	-1.18615	-1.54332	9.40912e-05	-1.1609	-1.54816
136563057	rs9289519	7.39131e-12	4.7997	-1.39701	5.03717e-05	-1.18615	-1.54332	9.40912e-05	-1.1609	-1.54816
136563367	rs186272589	3.71797e-14	-1.88961	-4.33754e-10	0.000155197	-1.6042	-4.33754e-10	0.000281771	-1.61223	-4.33754e-10
136563456	rs9289520	7.39131e-12	4.7997	-1.39701	5.03717e-05	-1.18615	-1.54332	9.40912e-05	-1.1609	-1.54816
136563535	rs10935199	3.997e-09	7.49781	2.19787	3.20823e-05	-1.72821	-1.45238	5.64827e-05	-1.77274	-1.44664
136563989	rs6773117	5.72121e-12	4.5485	-1.40194	4.7102e-05	-1.25597	-1.54061	8.80182e-05	-1.23022	-1.54556
136564478	rs149546393	4.28955e-13	-1.68079e-10	0.555978	0.000189248	-1.68079e-10	-1.40583	0.000351675	-1.68079e-10	-1.39061
136564587	rs12491729	7.39131e-12	4.7997	-1.39701	5.03717e-05	-1.18615	-1.54332	9.40912e-05	-1.1609	-1.54816
136564595	rs12491730	7.46766e-12	4.7997	-1.38673	5.01018e-05	-1.18615	-1.54869	9.36081e-05	-1.1609	-1.55331
136564849	rs10470440	7.13923e-12	4.76227	-1.39428	4.96918e-05	-1.19827	-1.54478	9.28068e-05	-1.17324	-1.54957
136565548	rs2271684	7.10219e-12	4.76227	-1.39948	4.98319e-05	-1.19827	-1.54197	9.30576e-05	-1.17324	-1.54687
136565612	rs9860774	7.10219e-12	4.76227	-1.39948	4.98319e-05	-1.19827	-1.54197	9.30576e-05	-1.17324	-1.54687
136565739	rs9843352	7.10219e-12	4.76227	-1.39948	4.98319e-05	-1.19827	-1.54197	9.30576e-05	-1.17324	-1.54687
136565781	rs9861103	7.10219e-12	4.76227	-1.39948	4.98319e-05	-1.19827	-1.54197	9.30576e-05	-1.17324	-1.54687
136565788	rs9823565	7.10219e-12	4.76227	-1.39948	4.98319e-05	-1.19827	-1.54197	9.30576e-05	-1.17324	-1.54687
136565981	rs9847548	7.10219e-12	4.76227	-1.39948	4.98319e-05	-1.19827	-1.54197	9.30576e-05	-1.17324	-1.54687
136566306	rs77750516	6.62906e-14	-1.68079e-10	-1.31133	0.000166979	-1.68079e-10	-1.53103	0.000305411	-1.68079e-10	-1.53166
136568531	rs12695654	7.39131e-12	4.7997	-1.39701	5.03717e-05	-1.18615	-1.54332	9.40912e-05	-1.1609	-1.54816
136569376	rs6766755	7.11975e-12	4.76227	-1.39701	4.97647e-05	-1.19827	-1.54332	9.29373e-05	-1.17324	-1.54816
136569647	rs2880767	7.11975e-12	4.76227	-1.39701	4.97647e-05	-1.19827	-1.54332	9.29373e-05	-1.17324	-1.54816
136570160	rs6439670	7.11975e-12	4.76227	-1.39701	4.97647e-05	-1.19827	-1.54332	9.29373e-05	-1.17324	-1.54816
136570428	rs77776801	7.04352e-14	-1.68079e-10	-1.25068	0.000330436	-1.68079e-10	-0.848482	0.000617826	-1.68079e-10	-0.827117
136570895	rs77568377	1.5837e-13	-0.440442	-4.33754e-10	0.000179276	-1.45997	-4.33754e-10	0.000338849	-1.42777	-4.33754e-10
136571189	rs4678448	7.39131e-12	4.7997	-1.39701	5.03717e-05	-1.18615	-1.54332	9.40912e-05	-1.1609	-1.54816
136571480	rs9817118	5.84119e-12	4.56925	-1.40194	4.69298e-05	-1.25964	-1.54061	8.75351e-05	-1.23573	-1.54556
136571527	rs9817132	7.10219e-12	4.76227	-1.39948	4.98319e-05	-1.19827	-1.54197	9.30576e-05	-1.17324	-1.54687
136571696	rs9817453	7.10219e-12	4.76227	-1.39948	4.98319e-05	-1.19827	-1.54197	9.30576e-05	-1.17324	-1.54687
136572215	rs113077001	2.42487e-12	2.28816	-4.33754e-10	0.00017363	-1.49197	-4.33754e-10	0.000328214	-1.45966	-4.33754e-10
136572792	rs73231917	2.15737e-12	2.17127	-4.33754e-10	0.000167559	-1.52756	-4.33754e-10	0.000316281	-1.49669	-4.33754e-10
136573289	rs9865545	7.45465e-12	4.7997	-1.38848	5.04366e-05	-1.18615	-1.54203	9.42195e-05	-1.1609	-1.5468
136573440	rs9827648	7.355e-12	4.7997	-1.40194	5.05085e-05	-1.18615	-1.54061	9.43364e-05	-1.1609	-1.54556
136574239	rs114566691	3.78813e-14	-1.87091	-4.33754e-10	0.000155391	-1.60295	-4.33754e-10	0.000281397	-1.61356	-4.33754e-10
136574501	rs1052618	6.15224e-12	4.626	-1.4068	4.8405e-05	-1.23146	-1.53783	9.04873e-05	-1.20522	-1.5429
136574521	rs1052620	7.20778e-14	-1.22763	-4.33754e-10	0.000349759	-0.791649	-4.33754e-10	0.000592456	-0.869046	-4.33754e-10
136575256	rs4549230	2.31566e-13	-0.0605071	-4.33754e-10	0.000124102	-1.82779	-4.33754e-10	0.000232836	-1.80299	-4.33754e-10
136575871	rs6439671	7.6177e-12	4.83723	-1.40438	5.12003e-05	-1.17392	-1.53923	9.5644e-05	-1.14846	-1.54424
136576242	rs1805300	7.674e-12	4.83723	-1.39701	5.09914e-05	-1.17392	-1.54332	9.52693e-05	-1.14846	-1.54816
136577085	rs17366234	3.54791e-09	7.43331	2.14318	3.19077e-05	-1.7211	-1.46495	5.61212e-05	-1.76635	-1.45946
136577786	rs2060303	7.06751e-12	4.76227	-1.40438	4.99687e-05	-1.19827	-1.53923	9.33029e-05	-1.17324	-1.54424
136578892	rs2031030	5.92899e-12	4.58904	-1.4068	4.78404e-05	-1.24319	-1.53783	8.94112e-05	-1.21718	-1.5429
136579199	rs6439672	6.99956e-12	4.75016	-1.40194	4.82961e-05	-1.23094	-1.54061	9.00324e-05	-1.20759	-1.54556
136580524	rs9836807	6.91369e-12	4.75016	-1.41428	4.89242e-05	-1.23094	-1.52768	9.11577e-05	-1.20759	-1.53314
136580897	rs115751655	4.09486e-14	-1.79306	-4.33754e-10	0.000355736	-0.774706	-4.33754e-10	0.000664862	-0.753743	-4.33754e-10
136581293	rs140227533	4.82638e-14	-1.62869	-4.33754e-10	0.000125297	-1.81821	-4.33754e-10	0.00023242	-1.80478	-4.33754e-10
136581611	rs71630059	6.41416e-14	0.00300852	-1.34729	3.02456e-05	-1.70793	-1.53161	5.54699e-05	-1.70771	-1.52977
136581698	rs144362159	5.04369e-14	-1.68079e-10	-1.58465	0.000158302	-1.68079e-10	-1.58439	0.000289733	-1.68079e-10	-1.58436
136581890	rs189224550	5.56165e-14	-1.68079e-10	-1.48689	0.000161053	-1.68079e-10	-1.56716	0.000294937	-1.68079e-10	-1.56656
136581953	rs938525	7.49557e-12	4.8235	-1.4068	4.95334e-05	-1.20841	-1.53783	9.22732e-05	-1.18567	-1.5429
136582037	rs56308712	4.64586e-12	2.38178	0.55658	3.68636e-05	-1.47285	-1.56882	7.01609e-05	-1.44093	-1.5616
136582986	rs6777816	7.13258e-12	4.786	-1.41894	4.93065e-05	-1.22034	-1.5305	9.18069e-05	-1.1978	-1.53584
136583160	rs28564581	6.17631e-12	4.61237	-1.38926	4.63749e-05	-1.26473	-1.5474	8.6492e-05	-1.24119	-1.55208
136583204	rs144132680	3.82131e-14	-1.86219	-4.33754e-10	0.000116475	-1.89122	-4.33754e-10	0.000213679	-1.88885	-4.33754e-10
136583265	rs28672119	7.34746e-12	4.786	-1.38926	4.848e-05	-1.22034	-1.5474	9.03281e-05	-1.1978	-1.55208
136583550	rs79989361	6.50127e-13	-1.89216	2.86396	5.09887e-05	-1.81607	-0.901215	9.1676e-05	-1.8315	-0.903566
136583687	rs7429516	7.32901e-12	4.786	-1.39178	4.85431e-05	-1.22034	-1.5461	9.04409e-05	-1.1978	-1.55083
136583786	rs9853404	7.15868e-14	-1.23446	-4.33754e-10	0.000169265	-1.51743	-4.33754e-10	0.00032215	-1.47831	-4.33754e-10
136583956	rs9819804	6.47667e-12	4.64939	-1.3788	4.66705e-05	-1.2532	-1.55258	8.70814e-05	-1.22945	-1.55703
136584161	rs7649211	6.16079e-12	4.61237	-1.39178	4.64353e-05	-1.26473	-1.5461	8.66e-05	-1.24119	-1.55083
136584216	rs7627298	6.16079e-12	4.61237	-1.39178	4.64353e-05	-1.26473	-1.5461	8.66e-05	-1.24119	-1.55083
136584220	rs7627443	5.92265e-12	4.57544	-1.39428	4.5968e-05	-1.27616	-1.54478	8.57055e-05	-1.25284	-1.54957
136584324	rs117617505	5.2421e-14	-1.68079e-10	-1.54607	0.00017595	-1.68079e-10	-1.4787	0.000321993	-1.68079e-10	-1.47879
136584772	rs6797509	5.90648e-12	4.57544	-1.39701	4.60354e-05	-1.27616	-1.54332	8.58261e-05	-1.25284	-1.54816
136584817	rs143402422	1.80936e-13	-1.68079e-10	-0.307231	0.00222815	-1.68079e-10	1.06003	0.0041891	-1.68079e-10	1.08692
136585703	rs138538279	8.86243e-14	-1.68079e-10	-1.02097	0.000179564	-1.68079e-10	-1.45836	0.000329008	-1.68079e-10	-1.45724
136586154	rs12630955	6.08367e-12	4.61237	-1.40438	4.67555e-05	-1.26473	-1.53923	8.71729e-05	-1.24119	-1.54424
136586506	rs9878464	6.40926e-12	4.64939	-1.38926	4.69129e-05	-1.2532	-1.5474	8.75142e-05	-1.22945	-1.55208
136586618	rs34799319	2.88551e-09	7.19903	2.17081	3.29638e-05	-1.68738	-1.4661	5.77246e-05	-1.73696	-1.46068
136586853	rs9883108	6.59239e-12	4.69023	-1.40194	4.78417e-05	-1.24039	-1.54061	8.92429e-05	-1.2164	-1.54556
136587117	rs9845460	8.2307e-14	0.2215	-1.31642	3.25607e-05	-1.65098	-1.51481	5.96921e-05	-1.65136	-1.51277
136587192	rs146562057	3.90075e-14	-1.84162	-4.33754e-10	0.000166734	-1.53249	-4.33754e-10	0.00029538	-1.56506	-4.33754e-10
136587323	rs139949181	7.26294e-14	-1.22	-4.33754e-10	0.00301901	1.36379	-4.33754e-10	0.00203273	0.36381	-4.33754e-10
136588926	rs35760633	5.8195e-12	4.57544	-1.41185	4.64264e-05	-1.27616	-1.53486	8.65261e-05	-1.25284	-1.54004
136589320	rs9818792	6.05432e-12	4.61237	-1.40921	4.68867e-05	-1.26473	-1.53643	8.74078e-05	-1.24119	-1.54154
136590302	rs12487901	6.35322e-12	4.65328	-1.40194	4.87223e-05	-1.22215	-1.54061	9.09833e-05	-1.19709	-1.54556
136590411	rs12330283	6.03838e-12	4.61237	-1.41185	4.69602e-05	-1.26473	-1.53486	8.75396e-05	-1.24119	-1.54004
136590470	rs6786648	5.80566e-12	4.57544	-1.41423	4.64933e-05	-1.27616	-1.53342	8.6646e-05	-1.25284	-1.53865
136590593	rs62410402	2.45794e-12	2.30171	-4.33754e-10	0.000456738	-0.524783	-4.33754e-10	0.00096993	-0.376099	-4.33754e-10
136590724	rs111356566	6.27496e-14	-1.36622	-4.33754e-10	0.000116626	-1.88992	-4.33754e-10	0.000214156	-1.88662	-4.33754e-10
136590860	rs142860288	6.85309e-14	-1.68079e-10	-1.27809	0.00016946	-1.68079e-10	-1.51628	0.000310538	-1.68079e-10	-1.51502
136591583	rs2117010	5.79194e-12	4.57544	-1.41659	4.6561e-05	-1.27616	-1.53197	8.67674e-05	-1.25284	-1.53725
136592187	rs12637949	5.99568e-12	4.61237	-1.41894	4.71655e-05	-1.26473	-1.5305	8.7908e-05	-1.24119	-1.53584
136592217	rs9834861	5.99568e-12	4.61237	-1.41894	4.71655e-05	-1.26473	-1.5305	8.7908e-05	-1.24119	-1.53584
136592956	rs6439673	5.98169e-12	4.61237	-1.42128	4.72356e-05	-1.26473	-1.52901	8.80338e-05	-1.24119	-1.53441
136594347	rs9883131	5.75148e-12	4.57544	-1.4236	4.67688e-05	-1.27616	-1.52751	8.71404e-05	-1.25284	-1.53296
136595610	rs1865149	6.18669e-12	4.64939	-1.42461	4.78868e-05	-1.2532	-1.52686	8.92594e-05	-1.22945	-1.53233
136596318	rs78597065	1.35401e-13	-0.597135	-4.33754e-10	0.000121708	-1.84727	-4.33754e-10	0.000219372	-1.86255	-4.33754e-10
136597120	rs9870377	5.83779e-10	8.95996	-1.18806	2.41763e-05	-1.85979	-1.60373	4.48689e-05	-1.84564	-1.60394
136597690	rs77846786	5.03961e-14	-1.68079e-10	-1.58546	0.000161506	-1.68079e-10	-1.56435	0.000295606	-1.68079e-10	-1.56429
136599023	rs145123315	7.31202e-14	-1.21327	-4.33754e-10	0.000232701	-1.19914	-4.33754e-10	0.000449024	-1.14625	-4.33754e-10
136599079	rs187098947	2.63756e-13	-1.68079e-10	0.0696508	0.00015663	-1.68079e-10	-1.59501	0.000287909	-1.68079e-10	-1.59068
136599814	rs2031029	7.65786e-12	4.87413	-1.43601	5.19535e-05	-1.17948	-1.51907	9.6814e-05	-1.15571	-1.52482
136600048	rs9848867	7.39749e-12	4.83274	-1.42921	5.10212e-05	-1.19287	-1.52379	9.50712e-05	-1.16933	-1.52937
136600083	rs9811169	7.65786e-12	4.87413	-1.43601	5.19535e-05	-1.17948	-1.51907	9.6814e-05	-1.15571	-1.52482
136600309	rs78568074	6.26556e-14	-1.68079e-10	-1.36772	0.000158281	-1.68079e-10	-1.58452	0.000289964	-1.68079e-10	-1.58357
136600667	rs7434143	1.7918e-12	3.43999	-1.45438	4.06261e-05	-1.43939	-1.5051	7.5596e-05	-1.41661	-1.51131
136600945	rs2343663	6.42997e-12	4.69936	-1.43601	4.96342e-05	-1.22514	-1.51907	9.25873e-05	-1.20035	-1.52482
136601046	rs2343662	7.46814e-12	4.83274	-1.41971	5.07044e-05	-1.19287	-1.53001	9.45023e-05	-1.16933	-1.53537
136601562	rs9874887	7.05971e-12	4.786	-1.42921	4.96385e-05	-1.22034	-1.52379	9.24025e-05	-1.1978	-1.52937
136601645	rs9855314	6.99466e-12	4.786	-1.43847	4.99613e-05	-1.22034	-1.5173	9.29825e-05	-1.1978	-1.52311
136602161	rs9859665	6.99466e-12	4.786	-1.43847	4.99613e-05	-1.22034	-1.5173	9.29825e-05	-1.1978	-1.52311
136603599	rs7617932	5.70516e-12	4.61237	-1.46861	4.89734e-05	-1.26473	-1.49288	9.11634e-05	-1.24119	-1.49947
136603770	rs7629659	5.49835e-12	4.57544	-1.46861	4.84167e-05	-1.27616	-1.49288	9.0108e-05	-1.25284	-1.49947
136604040	rs7629882	7.16121e-12	4.82709	-1.45603	5.17121e-05	-1.19945	-1.50375	9.63016e-05	-1.17583	-1.51
136604687	rs74736071	5.29709e-14	-1.53563	-4.33754e-10	0.000121905	-1.84565	-4.33754e-10	0.000224964	-1.83738	-4.33754e-10
136604697	rs9815771	6.85849e-12	4.786	-1.45813	5.07314e-05	-1.22034	-1.50201	9.43686e-05	-1.1978	-1.50832
136605797	rs11921170	6.8442e-12	4.786	-1.46022	5.08207e-05	-1.22034	-1.50025	9.45294e-05	-1.1978	-1.50661
136605851	rs9863551	7.19834e-12	4.8235	-1.44726	5.0894e-05	-1.20841	-1.51073	9.47163e-05	-1.18567	-1.51676
136606271	rs9846691	7.19834e-12	4.8235	-1.44726	5.0894e-05	-1.20841	-1.51073	9.47163e-05	-1.18567	-1.51676
136606478	rs12488365	6.09708e-12	4.67041	-1.46022	4.90081e-05	-1.25666	-1.50025	9.1102e-05	-1.23473	-1.50661
136607115	rs140160518	6.3639e-14	-1.35215	-4.33754e-10	0.00045919	-0.519429	-4.33754e-10	0.000906777	-0.443427	-4.33754e-10
136607198	rs73231937	2.19446e-12	2.18832	-4.33754e-10	0.000166832	-1.5319	-4.33754e-10	0.00031452	-1.50228	-4.33754e-10
136607982	rs9856828	7.69036e-12	4.90257	-1.46022	5.27529e-05	-1.18303	-1.50025	9.81836e-05	-1.15987	-1.50661
136608445	rs62410438	8.58707e-14	0.26137	-1.3139	3.30526e-05	-1.63739	-1.5134	6.05942e-05	-1.63778	-1.51135
136608841	rs9838022	8.09081e-12	4.94038	-1.44726	5.28461e-05	-1.17078	-1.51073	9.84094e-05	-1.14742	-1.51676
136608899	rs9841985	6.38829e-12	4.72747	-1.47062	5.08667e-05	-1.22864	-1.49105	9.47454e-05	-1.20444	-1.49769
136608972	rs9842145	7.67445e-12	4.90257	-1.46229	5.28465e-05	-1.18303	-1.49848	9.83524e-05	-1.15987	-1.5049
136609017	rs9842436	8.05691e-12	4.94038	-1.45146	5.2833e-05	-1.17078	-1.51098	9.83941e-05	-1.14742	-1.51692
136609838	rs13077864	8.58707e-14	0.26137	-1.3139	3.30526e-05	-1.63739	-1.5134	6.05942e-05	-1.63778	-1.51135
136610630	rs4678272	8.33426e-12	4.98636	-1.46361	5.48462e-05	-1.15395	-1.49041	0.000106847	-1.08483	-1.4971
136610633	rs4678273	8.70114e-12	5.02822	-1.46239	5.55451e-05	-1.1402	-1.4915	0.00010828	-1.07045	-1.49816
136610875	rs144725818	1.2446e-13	-0.681387	-4.33754e-10	0.000142448	-1.68992	-4.33754e-10	0.000266791	-1.66686	-4.33754e-10
136610945	rs4678450	6.57936e-12	4.74861	-1.46229	5.03124e-05	-1.23217	-1.49848	9.35603e-05	-1.20982	-1.5049
136610996	rs4678451	7.091e-12	4.8235	-1.46229	5.15218e-05	-1.20841	-1.49848	9.58471e-05	-1.18567	-1.5049
136611156	rs117129740	1.11333e-13	-1.68079e-10	-0.792851	0.000157988	-1.68079e-10	-1.58638	0.000289077	-1.68079e-10	-1.58663
136611230	rs9853417	6.57936e-12	4.74861	-1.46229	5.03124e-05	-1.23217	-1.49848	9.35603e-05	-1.20982	-1.5049
136611972	rs115290401	4.68088e-12	2.94587	-4.33754e-10	0.000656592	-0.161832	-4.33754e-10	0.00140955	-0.00229899	-4.33754e-10
136612149	rs9878367	6.56584e-12	4.74861	-1.46434	5.04024e-05	-1.23217	-1.49669	9.37226e-05	-1.20982	-1.50316
136612250	rs150129538	3.70263e-13	0.40884	-4.33754e-10	0.000384855	-0.696027	-4.33754e-10	0.000688502	-0.718805	-4.33754e-10
136612761	rs6784005	6.56584e-12	4.74861	-1.46434	5.04024e-05	-1.23217	-1.49669	9.37226e-05	-1.20982	-1.50316
136612918	rs149452067	4.95782e-14	-1.68079e-10	-1.60182	0.000160758	-1.68079e-10	-1.56899	0.000294277	-1.68079e-10	-1.5688
136613787	rs9864941	5.72957e-12	4.61237	-1.46434	4.87874e-05	-1.26473	-1.49669	9.08278e-05	-1.24119	-1.50316
136614239	rs35339486	6.55795e-12	4.74861	-1.46555	5.04559e-05	-1.23217	-1.49563	9.38189e-05	-1.20982	-1.50214
136615226	rs9846334	6.55795e-12	4.74861	-1.46555	5.04559e-05	-1.23217	-1.49563	9.38189e-05	-1.20982	-1.50214
136615268	rs1609391	4.25297e-09	7.98827	1.76948	2.77413e-05	-1.7931	-1.53287	4.92911e-05	-1.82671	-1.52887
136615413	rs144856134	5.63889e-14	-1.4731	-4.33754e-10	0.000137355	-1.72632	-4.33754e-10	0.000245441	-1.75027	-4.33754e-10
136615895	rs145198756	4.86509e-14	-1.6207	-4.33754e-10	0.000384912	-0.69588	-4.33754e-10	0.000729211	-0.66136	-4.33754e-10
136616962	rs78676139	5.74617e-14	-1.68079e-10	-1.45425	0.000157025	-1.68079e-10	-1.59249	0.000287347	-1.68079e-10	-1.59263
136617303	rs76228243	4.26567e-13	-1.68079e-10	0.550397	0.000237273	-1.68079e-10	-1.17968	0.000434448	-1.68079e-10	-1.17925
136617998	rs9824147	3.8643e-13	-1.86977	2.32134	4.78607e-05	-1.67742	-1.10318	8.48081e-05	-1.70744	-1.10549
136618214	rs7645773	6.54337e-12	4.74861	-1.46777	5.05562e-05	-1.23217	-1.49364	9.39998e-05	-1.20982	-1.50021
136618909	rs9867325	7.62994e-14	-1.17071	-4.33754e-10	0.000325926	-0.862224	-4.33754e-10	0.000553506	-0.937052	-4.33754e-10
136619566	rs6783508	6.79849e-12	4.786	-1.46692	5.07465e-05	-1.22034	-1.50171	9.44162e-05	-1.1978	-1.50781
136620684	rs147520411	6.68196e-14	-1.68079e-10	-1.30338	0.000273978	-1.68079e-10	-1.03585	0.000500963	-1.68079e-10	-1.03679
136621007	rs9878117	6.77906e-12	4.786	-1.46978	5.12508e-05	-1.22034	-1.49182	9.53049e-05	-1.1978	-1.49844
136621188	rs2176270	8.02459e-14	0.165221	-1.2855	3.25218e-05	-1.66974	-1.49724	5.96332e-05	-1.6701	-1.49501
136621325	rs2138540	6.77906e-12	4.786	-1.46978	5.12508e-05	-1.22034	-1.49182	9.53049e-05	-1.1978	-1.49844
136621338	rs9840500	7.62994e-14	-1.17071	-4.33754e-10	0.000325926	-0.862224	-4.33754e-10	0.000553506	-0.937052	-4.33754e-10
136621438	rs2138541	6.77906e-12	4.786	-1.46978	5.12508e-05	-1.22034	-1.49182	9.53049e-05	-1.1978	-1.49844
136621469	rs114273910	1.52153e-13	-0.480484	-4.33754e-10	0.000280141	-1.0136	-4.33754e-10	0.000532043	-0.9766	-4.33754e-10
136621618	rs73231943	4.91752e-12	2.61117	0.384017	3.81207e-05	-1.42044	-1.5877	7.23531e-05	-1.38908	-1.58268
136621717	rs4678452	6.95416e-12	4.786	-1.44428	5.01761e-05	-1.22034	-1.51301	9.33689e-05	-1.1978	-1.51897
136621924	rs140446637	6.45027e-14	-1.68079e-10	-1.33867	0.00016763	-1.68079e-10	-1.52714	0.000306512	-1.68079e-10	-1.52807
136622008	rs73231944	3.85312e-12	2.36263	0.388634	3.59736e-05	-1.47883	-1.58728	6.83053e-05	-1.44713	-1.5822
136622210	rs79427190	2.31467e-13	-1.68079e-10	-0.0609366	0.000155378	-1.68079e-10	-1.60303	0.00028486	-1.68079e-10	-1.60132
136622466	rs114383431	9.6859e-14	-0.932117	-4.33754e-10	0.00011773	-1.8805	-4.33754e-10	0.000215235	-1.88159	-4.33754e-10
136622560	rs6800032	6.89313e-12	4.786	-1.45309	5.05221e-05	-1.22034	-1.50614	9.39916e-05	-1.1978	-1.51232
136623026	rs6800690	1.31284e-11	5.21963	-1.24247	2.74086e-05	-1.74406	-1.59398	5.11217e-05	-1.72323	-1.59589
136623748	rs79929954	2.5943e-13	0.0531122	-4.33754e-10	0.000259547	-1.08996	-4.33754e-10	0.000495508	-1.04774	-4.33754e-10
136623791	rs6803618	1.36842e-11	5.26471	-1.24609	2.76061e-05	-1.73749	-1.59337	5.15097e-05	-1.71622	-1.59533
136623917	rs7433160	9.64477e-14	-0.936372	-4.33754e-10	0.000130177	-1.78	-4.33754e-10	0.000242232	-1.76343	-4.33754e-10
136624044	rs1819095	1.37792e-11	5.26471	-1.23917	2.75743e-05	-1.73749	-1.59452	5.14563e-05	-1.71622	-1.59637
136625269	rs35127615	1.03834e-12	1.44001	-4.33754e-10	0.000116899	-1.88758	-4.33754e-10	0.000213184	-1.89117	-4.33754e-10
136625339	rs7651085	1.37792e-11	5.26471	-1.23917	2.75743e-05	-1.73749	-1.59452	5.14563e-05	-1.71622	-1.59637
136625436	rs6439675	1.45017e-11	5.30582	-1.22917	2.77004e-05	-1.7314	-1.59605	5.17209e-05	-1.70973	-1.59774
136625902	rs6761993	1.31284e-11	5.21963	-1.24247	2.74086e-05	-1.74406	-1.59398	5.11217e-05	-1.72323	-1.59589
136626697	rs1347209	1.26444e-11	5.17876	-1.23917	2.72341e-05	-1.7499	-1.59452	5.07786e-05	-1.72948	-1.59637
136629207	rs79151895	2.45622e-13	-1.68079e-10	-0.00158028	0.000155691	-1.68079e-10	-1.60102	0.000285715	-1.68079e-10	-1.59833
136629269	rs76411022	6.49687e-14	-1.68079e-10	-1.33147	0.00016758	-1.68079e-10	-1.52743	0.000307046	-1.68079e-10	-1.52633
136629490	rs9817967	1.10075e-11	5.03661	-1.23565	2.69591e-05	-1.7595	-1.59508	5.02949e-05	-1.73855	-1.59687
136629986	rs9859810	1.39136e-11	5.26758	-1.23233	2.77323e-05	-1.73071	-1.59558	5.18014e-05	-1.70859	-1.59732
136631275	rs9828009	1.11219e-11	5.03661	-1.22531	2.6918e-05	-1.7595	-1.5966	5.02268e-05	-1.73855	-1.59822
136631684	rs75325304	1.46546e-13	-0.518037	-4.33754e-10	0.000206624	-1.31799	-4.33754e-10	0.000396779	-1.26994	-4.33754e-10
136632122	rs9833022	5.53703e-14	-1.49133	-4.33754e-10	0.000116418	-1.89171	-4.33754e-10	0.000213299	-1.89063	-4.33754e-10
136632352	rs75774739	1.63093e-12	1.89153	-4.33754e-10	0.00173528	0.810031	-4.33754e-10	0.00354574	0.92018	-4.33754e-10
136632477	rs55964045	4.90274e-14	-1.61299	-4.33754e-10	0.000139712	-1.70931	-4.33754e-10	0.000260552	-1.69052	-4.33754e-10
136632537	rs6414337	8.36525e-14	0.206796	-1.2855	3.32147e-05	-1.64866	-1.49724	6.09409e-05	-1.64841	-1.49501
136632936	rs9837990	1.3439e-11	5.22249	-1.22194	2.75062e-05	-1.73742	-1.59706	5.13645e-05	-1.71575	-1.59863
136633571	rs2117009	1.41065e-11	5.26758	-1.21856	2.7679e-05	-1.73071	-1.59751	5.17134e-05	-1.70859	-1.59902
136634040	rs9881139	1.41065e-11	5.26758	-1.21856	2.7679e-05	-1.73071	-1.59751	5.17134e-05	-1.70859	-1.59902
136634546	rs28489326	6.69827e-14	-1.30094	-4.33754e-10	0.000172574	-1.49807	-4.33754e-10	0.000305943	-1.52992	-4.33754e-10
136635171	rs16844241	8.26506e-14	0.207799	-1.29855	3.29778e-05	-1.64832	-1.50474	6.05015e-05	-1.64807	-1.50259
136635293	rs145150020	4.97906e-14	-1.59755	-4.33754e-10	0.000138029	-1.72143	-4.33754e-10	0.000257252	-1.70327	-4.33754e-10
136635589	rs9289523	1.48466e-11	5.30582	-1.20566	2.74966e-05	-1.7314	-1.60343	5.14079e-05	-1.70973	-1.60381
136636583	rs17366890	5.78153e-12	1.57729	1.57976	3.0132e-05	-1.89124	-1.35207	5.61418e-05	-1.89213	-1.33331
136636685	rs28370972	6.04129e-14	-1.40417	-4.33754e-10	0.00017144	-1.50466	-4.33754e-10	0.000304199	-1.53564	-4.33754e-10
136637853	rs138345774	1.44006e-13	-0.535519	-4.33754e-10	0.000227501	-1.22174	-4.33754e-10	0.000431783	-1.1854	-4.33754e-10
136638975	rs9879531	8.16353e-14	-1.10311	-4.33754e-10	0.000326335	-0.860968	-4.33754e-10	0.000553037	-0.937898	-4.33754e-10
136639237	rs4678274	7.68615e-12	4.88067	-1.43887	5.06702e-05	-1.20654	-1.51702	9.44177e-05	-1.18276	-1.52283
136639449	rs144529999	5.16019e-14	-1.68079e-10	-1.56181	0.000158326	-1.68079e-10	-1.58424	0.000289779	-1.68079e-10	-1.5842
136639515	rs73231953	4.23191e-12	2.36263	0.482403	3.63192e-05	-1.47883	-1.57772	6.90447e-05	-1.44713	-1.57143
136639884	rs79593743	6.72894e-14	-1.29637	-4.33754e-10	0.000511628	-0.411296	-4.33754e-10	0.00101	-0.335621	-4.33754e-10
136642136	rs150274722	8.5504e-14	-1.05681	-4.33754e-10	0.000477315	-0.480716	-4.33754e-10	0.000938587	-0.408948	-4.33754e-10
136642823	rs6783999	6.94468e-12	4.786	-1.44564	5.02281e-05	-1.22034	-1.51198	9.34623e-05	-1.1978	-1.51797
136643571	rs12629000	8.04883e-14	0.183898	-1.30116	3.24305e-05	-1.66357	-1.50622	5.94596e-05	-1.66394	-1.50409
136644278	rs73231958	5.49804e-12	2.61117	0.495604	3.85609e-05	-1.42044	-1.57622	7.32935e-05	-1.38908	-1.56977
136644887	rs7431100	7.53081e-12	4.86486	-1.44347	5.14239e-05	-1.19517	-1.51362	9.57324e-05	-1.17221	-1.51955
136645413	rs9846754	7.53081e-12	4.86486	-1.44347	5.14239e-05	-1.19517	-1.51362	9.57324e-05	-1.17221	-1.51955
136645417	rs9883979	7.53081e-12	4.86486	-1.44347	5.14239e-05	-1.19517	-1.51362	9.57324e-05	-1.17221	-1.51955
136645809	rs1971788	6.31046e-12	4.69023	-1.44564	4.92311e-05	-1.24039	-1.51198	9.17396e-05	-1.2164	-1.51797
136645827	rs12637237	8.16015e-14	-1.68079e-10	-1.10353	0.00015815	-1.68079e-10	-1.58535	0.000289877	-1.68079e-10	-1.58387
136645876	rs192947044	5.22752e-14	-1.54885	-4.33754e-10	0.000116403	-1.89183	-4.33754e-10	0.000213147	-1.89134	-4.33754e-10
136646068	rs4594566	7.53081e-12	4.86486	-1.44347	5.14239e-05	-1.19517	-1.51362	9.57324e-05	-1.17221	-1.51955
136646387	rs9851726	7.8202e-12	4.90257	-1.44347	5.20523e-05	-1.18303	-1.51362	9.69214e-05	-1.15987	-1.51955
136647246	rs3772388	6.42392e-12	4.72304	-1.46063	5.27535e-05	-1.18336	-1.4999	9.84285e-05	-1.15772	-1.50628
136647481	rs3772387	6.31046e-12	4.69023	-1.44564	4.92311e-05	-1.24039	-1.51198	9.17396e-05	-1.2164	-1.51797
136647807	rs3856623	7.54727e-12	4.86486	-1.44129	5.13404e-05	-1.19517	-1.51524	9.55821e-05	-1.17221	-1.52112
136647904	rs3915455	7.43348e-12	4.86486	-1.45648	5.16139e-05	-1.19517	-1.50993	9.60744e-05	-1.17221	-1.51599
136648607	rs1965106	7.46216e-12	4.86216	-1.44994	5.31925e-05	-1.16632	-1.50865	9.89655e-05	-1.1438	-1.51475
136648643	rs1965107	8.53308e-14	0.242322	-1.30116	3.30743e-05	-1.64391	-1.50622	6.06391e-05	-1.6443	-1.50409
136648693	rs1965108	6.35334e-12	4.69023	-1.43887	4.89838e-05	-1.24039	-1.51702	9.12941e-05	-1.2164	-1.52283
136649463	rs7648817	6.36928e-12	4.69516	-1.44129	4.98161e-05	-1.22531	-1.51524	9.2946e-05	-1.20018	-1.52112
136649610	rs79750596	2.84564e-13	-1.68079e-10	0.145586	0.000157164	-1.68079e-10	-1.59161	0.000289098	-1.68079e-10	-1.58656
136649846	rs7651644	6.61102e-12	4.73241	-1.44129	5.04118e-05	-1.21342	-1.51524	9.40783e-05	-1.18807	-1.52112
136650927	rs2043365	8.73483e-14	0.27324	-1.30871	3.32431e-05	-1.63455	-1.51049	6.09149e-05	-1.63544	-1.5084
136651153	rs10935210	8.35221e-12	4.94543	-1.42052	5.26891e-05	-1.15498	-1.5295	9.82961e-05	-1.13046	-1.53488
136651439	rs139109793	7.51422e-14	-1.68079e-10	-1.18599	0.000173565	-1.68079e-10	-1.49234	0.000318147	-1.68079e-10	-1.49081
136651517	rs1965109	7.93111e-12	4.9076	-1.43443	5.25275e-05	-1.16737	-1.52019	9.79418e-05	-1.14305	-1.5259
136651723	rs143982667	4.21972e-14	-1.76302	-4.33754e-10	0.000116655	-1.88968	-4.33754e-10	0.000213903	-1.8878	-4.33754e-10
136651964	rs1344790	8.72839e-12	4.98715	-1.41819	5.33395e-05	-1.14124	-1.53097	9.95373e-05	-1.11649	-1.5363
136652134	rs73231966	4.28438e-12	2.32379	0.533564	3.61009e-05	-1.49087	-1.5717	6.86426e-05	-1.45963	-1.56477
136652881	rs7611847	7.88488e-12	4.9076	-1.44027	5.27484e-05	-1.16737	-1.51599	9.83396e-05	-1.14305	-1.52185
136653683	rs4678275	8.66597e-14	0.2465	-1.28988	3.38289e-05	-1.63502	-1.49256	6.20659e-05	-1.63476	-1.49037
136653928	rs7647451	7.82646e-12	4.90257	-1.44267	5.20212e-05	-1.18303	-1.51422	9.68654e-05	-1.15987	-1.52013
136654684	rs3963921	7.84526e-12	4.90257	-1.44027	5.1929e-05	-1.18303	-1.51599	9.66994e-05	-1.15987	-1.52185
136654952	rs6782716	8.14757e-12	4.94038	-1.44027	5.2569e-05	-1.17078	-1.51599	9.79107e-05	-1.14742	-1.52185
136655313	rs6771717	8.58959e-12	4.98208	-1.42915	5.28725e-05	-1.15718	-1.52383	9.8524e-05	-1.13361	-1.52941
136655672	rs13315318	8.16548e-12	4.94038	-1.43808	5.24851e-05	-1.17078	-1.51759	9.77597e-05	-1.14742	-1.52339
136656029	rs6786302	8.16548e-12	4.94038	-1.43808	5.24851e-05	-1.17078	-1.51759	9.77597e-05	-1.14742	-1.52339
136656260	rs181565734	4.19685e-14	-1.76846	-4.33754e-10	0.000116403	-1.89184	-4.33754e-10	0.000213129	-1.89143	-4.33754e-10
136656593	rs9877089	9.72951e-14	-0.927625	-4.33754e-10	0.000207637	-1.3131	-4.33754e-10	0.000361088	-1.3642	-4.33754e-10
136656952	rs76316086	4.47126e-14	-1.70512	-4.33754e-10	0.000116453	-1.8914	-4.33754e-10	0.000212979	-1.89213	-4.33754e-10
136657359	rs77203258	3.89569e-14	-1.84292	-4.33754e-10	0.000129777	-1.78308	-4.33754e-10	0.000236973	-1.78538	-4.33754e-10
136658968	rs77277219	4.98303e-14	-1.68079e-10	-1.59675	0.000181297	-1.68079e-10	-1.44875	0.000331901	-1.68079e-10	-1.44849
136659652	rs142429549	4.85983e-14	-1.62178	-4.33754e-10	0.000117901	-1.87905	-4.33754e-10	0.0002146	-1.88455	-4.33754e-10
136659724	rs6775389	9.2837e-12	5.06205	-1.4314	5.43652e-05	-1.13088	-1.52229	0.000101342	-1.10689	-1.52793
136659779	rs80201571	7.33859e-14	0.12037	-1.33001	3.15353e-05	-1.67548	-1.5223	5.79504e-05	-1.67338	-1.52035
136659841	rs73231974	2.27988e-12	2.2265	-4.33754e-10	0.000168747	-1.5205	-4.33754e-10	0.000318274	-1.49041	-4.33754e-10
136660223	rs9842400	8.90239e-12	5.0201	-1.4314	5.36182e-05	-1.14471	-1.52229	9.9928e-05	-1.12094	-1.52793
136660930	rs4678276	8.96522e-12	5.0201	-1.42437	5.33657e-05	-1.14471	-1.52701	9.94741e-05	-1.12094	-1.53248
136661743	rs140857300	4.52136e-14	-1.69398	-4.33754e-10	0.000116554	-1.89054	-4.33754e-10	0.000213044	-1.89183	-4.33754e-10
136662062	rs3845925	8.23871e-12	4.94038	-1.42915	5.21586e-05	-1.17078	-1.52383	9.71725e-05	-1.14742	-1.52941
136662529	rs17301365	4.19344e-12	2.24667	0.589228	3.55139e-05	-1.51442	-1.56455	6.75117e-05	-1.48409	-1.55693
136662603	rs9833952	8.65717e-12	4.98208	-1.42131	5.26003e-05	-1.15718	-1.52899	9.8035e-05	-1.13361	-1.53439
136663041	rs7636956	8.24694e-12	4.94038	-1.42815	5.21234e-05	-1.17078	-1.5245	9.71094e-05	-1.14742	-1.53006
136663635	rs62408868	2.53765e-13	-1.88078	1.91182	5.0962e-05	-1.63574	-1.08208	9.01307e-05	-1.66864	-1.08342
136664155	rs186923231	4.60864e-14	-1.67486	-4.33754e-10	0.000122196	-1.84327	-4.33754e-10	0.000225309	-1.83585	-4.33754e-10
136664737	rs13320485	5.25843e-14	-1.54296	-4.33754e-10	0.000116365	-1.89216	-4.33754e-10	0.000213046	-1.89181	-4.33754e-10
136666454	rs1433318	8.4031e-12	4.94038	-1.40939	5.15111e-05	-1.17078	-1.53632	9.60107e-05	-1.14742	-1.54144
136666599	rs1433319	7.7353e-12	4.86486	-1.41668	5.04918e-05	-1.19517	-1.53191	9.40578e-05	-1.17221	-1.5372
136667405	rs1048145	4.81459e-12	2.32379	0.65024	3.65013e-05	-1.49087	-1.56067	6.94616e-05	-1.45963	-1.55291
136668412	rs73231975	4.21501e-12	2.2265	0.614531	3.57454e-05	-1.5205	-1.55198	6.79953e-05	-1.49041	-1.54347
136668625	rs856662	8.07219e-12	4.90257	-1.41176	5.09556e-05	-1.18303	-1.53491	9.49514e-05	-1.15987	-1.54009
136669079	rs835647	8.09132e-12	4.90257	-1.40939	5.0884e-05	-1.18303	-1.53632	9.4823e-05	-1.15987	-1.54144
136671331	rs147287675	3.79717e-14	-1.86853	-4.33754e-10	0.000117027	-1.88649	-4.33754e-10	0.000213451	-1.88992	-4.33754e-10
136671379	rs9853147	2.42262e-13	-1.87236	1.85701	9.66784e-05	-1.02037	-1.05713	0.000166612	-1.07982	-1.05784
136671504	rs835648	3.6126e-11	6.37851	-1.38912	6.34339e-05	-0.924604	-1.57429	0.000118032	-0.905417	-1.57695
136671761	rs7648198	3.32934e-13	1.85779	-1.55522	2.66535e-05	-1.762	-1.60397	4.78194e-05	-1.78194	-1.60396
136671890	rs835649	1.99082e-10	7.87371	-1.17762	2.35174e-05	-1.88721	-1.60394	4.33864e-05	-1.87938	-1.6038
136672055	rs149412036	1.16507e-13	-1.68079e-10	-0.747425	0.000159132	-1.68079e-10	-1.57916	0.000291158	-1.68079e-10	-1.57946
136673157	rs835637	9.24183e-11	7.53261	-1.6039	2.35266e-05	-1.89211	-1.59866	4.3137e-05	-1.88972	-1.59923
136674146	rs78153299	1.82489e-13	-0.298683	-4.33754e-10	0.000224956	-1.23299	-4.33754e-10	0.000400711	-1.26008	-4.33754e-10
136674468	rs10513018	8.28284e-14	-1.0886	-4.33754e-10	0.000124123	-1.82762	-4.33754e-10	0.000224629	-1.83887	-4.33754e-10
136674500	rs835636	1.36272e-10	7.91952	-1.60249	2.58232e-05	-1.81205	-1.58557	4.82553e-05	-1.79015	-1.58667
136674654	rs835635	1.0023e-12	1.40468	-4.33754e-10	0.000226832	-1.22469	-4.33754e-10	0.000400581	-1.26041	-4.33754e-10
136675434	rs144941086	6.44507e-14	-1.68079e-10	-1.33947	0.000178038	-1.68079e-10	-1.4669	0.000326282	-1.68079e-10	-1.46556
136676303	rs835634	1.00655e-11	5.24757	-1.53608	3.09024e-05	-1.87769	-1.34037	5.8147e-05	-1.86643	-1.32392
136676496	rs835633	1.11269e-11	5.28866	-1.47692	3.4954e-05	-1.87948	-1.21538	6.59738e-05	-1.86883	-1.19523
136676525	rs835632	1.10949e-11	5.28844	-1.47957	3.48328e-05	-1.87829	-1.22004	6.57534e-05	-1.86741	-1.20001
136676702	rs55871480	4.27576e-14	-0.155658	-1.59417	3.27286e-05	-1.72845	-1.4322	6.24994e-05	-1.69872	-1.41945
136677064	rs6773440	8.77691e-12	3.57451	-4.33754e-10	0.00157601	0.713758	-4.33754e-10	0.00198557	0.340336	-4.33754e-10
136677472	rs12054219	9.1329e-12	5.12092	-1.50666	3.28112e-05	-1.87139	-1.28673	6.1967e-05	-1.85822	-1.2685
136677496	rs12054218	9.71913e-12	5.16166	-1.48518	3.45896e-05	-1.87355	-1.23179	6.53982e-05	-1.86099	-1.21184
136677581	rs12054220	2.2588e-13	1.34362	-1.42899	3.3146e-05	-1.70994	-1.43804	6.45771e-05	-1.65113	-1.43433
136677645	rs12054408	9.74438e-12	5.16166	-1.48259	3.47485e-05	-1.87355	-1.22721	6.57064e-05	-1.86099	-1.20713
136678011	rs117361327	4.94718e-14	-1.68079e-10	-1.60397	0.000156477	-1.68079e-10	-1.59598	0.000286405	-1.68079e-10	-1.59592
136678161	rs16844325	7.92214e-12	5.06285	-1.5908	2.80905e-05	-1.86449	-1.44897	5.28513e-05	-1.84923	-1.43662
136678385	rs16844326	8.91225e-12	5.06285	-1.47304	3.56546e-05	-1.86449	-1.21053	6.7632e-05	-1.84923	-1.19002
136678781	rs12494558	9.3234e-12	5.10748	-1.47257	3.60201e-05	-1.86723	-1.19759	6.82823e-05	-1.85266	-1.17702
136679248	rs146267620	5.15106e-14	-1.56359	-4.33754e-10	0.0001176	-1.88161	-4.33754e-10	0.000214531	-1.88487	-4.33754e-10
136679283	rs112817950	3.82372e-14	-1.86156	-4.33754e-10	0.000129473	-1.78542	-4.33754e-10	0.000232919	-1.80263	-4.33754e-10
136680568	rs35289288	9.42902e-12	5.10748	-1.46131	3.7203e-05	-1.86723	-1.16528	7.05639e-05	-1.85266	-1.14415
136681149	rs1654904	8.48421e-12	5.00484	-1.46426	3.65547e-05	-1.86702	-1.18306	6.92949e-05	-1.85283	-1.16213
136681321	rs114314338	6.89219e-14	-1.2724	-4.33754e-10	0.000134125	-1.75012	-4.33754e-10	0.000241831	-1.76508	-4.33754e-10
136681466	rs187792039	4.95977e-14	-1.68079e-10	-1.60143	0.000177075	-1.68079e-10	-1.47232	0.000323789	-1.68079e-10	-1.47323
136688618	rs1682333	8.4876e-12	5.00484	-1.46386	3.70443e-05	-1.86702	-1.16976	7.02292e-05	-1.85283	-1.14873
136690391	rs1654925	1.00938e-11	5.18899	-1.47468	3.64765e-05	-1.87184	-1.18038	6.90653e-05	-1.85853	-1.15974
136691177	rs2163896	9.11739e-12	5.08453	-1.47196	3.67265e-05	-1.86993	-1.17547	6.95722e-05	-1.85625	-1.15471
136691248	rs188228235	3.7601e-14	-1.87834	-4.33754e-10	0.000116728	-1.88905	-4.33754e-10	0.000213371	-1.89029	-4.33754e-10
136691808	rs73231985	4.36054e-14	-0.141532	-1.58866	3.43984e-05	-1.72409	-1.38679	6.57899e-05	-1.69398	-1.37287
136692009	rs1682357	1.00939e-11	5.18899	-1.47468	3.68068e-05	-1.87184	-1.17137	6.97054e-05	-1.85853	-1.15052
136692037	rs1682356	1.00668e-11	5.18899	-1.47737	3.66255e-05	-1.87184	-1.17631	6.93539e-05	-1.85853	-1.15557
136692087	rs1620455	2.18626e-13	1.33461	-1.45262	3.26325e-05	-1.70256	-1.46103	6.36712e-05	-1.642	-1.45759
136692201	rs111582443	4.48628e-14	-0.113104	-1.58866	3.47055e-05	-1.7152	-1.38679	6.64272e-05	-1.68434	-1.37287
136692308	rs73231988	4.60663e-14	-0.086631	-1.58866	3.49988e-05	-1.70679	-1.38679	6.70353e-05	-1.67523	-1.37287
136692376	rs73231989	4.55231e-14	-0.101088	-1.58607	3.51699e-05	-1.7114	-1.3773	6.73574e-05	-1.68022	-1.36309
136692515	rs1654924	2.18206e-13	1.33461	-1.45455	3.25716e-05	-1.70256	-1.4629	6.35509e-05	-1.642	-1.45948
136692620	rs1654923	1.00938e-11	5.18899	-1.47468	3.64765e-05	-1.87184	-1.18038	6.90653e-05	-1.85853	-1.15974
136692975	rs117098566	1.19051e-13	-1.68079e-10	-0.725825	0.000300332	-1.68079e-10	-0.944004	0.000553596	-1.68079e-10	-0.936888
136693028	rs76055526	4.36589e-13	0.57362	-4.33754e-10	0.000467305	-0.501911	-4.33754e-10	0.000933659	-0.414212	-4.33754e-10
136693459	rs10935213	1.04451e-11	5.23401	-1.48549	3.53811e-05	-1.87418	-1.20854	6.69071e-05	-1.86155	-1.18846
136693485	rs10935214	1.00377e-11	5.18899	-1.48026	3.58032e-05	-1.87184	-1.19902	6.77681e-05	-1.85853	-1.1787
136693721	rs1097288	1.00377e-11	5.18899	-1.48026	3.58032e-05	-1.87184	-1.19902	6.77681e-05	-1.85853	-1.1787
136694606	rs141340818	1.29972e-13	-0.638056	-4.33754e-10	0.000248566	-1.13318	-4.33754e-10	0.000472025	-1.09629	-4.33754e-10
136694618	rs112279310	1.00975e-13	-0.890497	-4.33754e-10	0.00011938	-1.86659	-4.33754e-10	0.000217369	-1.87173	-4.33754e-10
136694885	rs1682338	2.19477e-13	1.33461	-1.44874	3.27559e-05	-1.70256	-1.45725	6.39148e-05	-1.642	-1.45377
136695101	rs116443776	6.41337e-14	-1.3444	-4.33754e-10	0.000129314	-1.78665	-4.33754e-10	0.000233651	-1.7995	-4.33754e-10
136695667	rs361246	1.10286e-11	5.27506	-1.47218	3.61689e-05	-1.87618	-1.18452	6.83946e-05	-1.86418	-1.16385
136695706	rs361245	1.05e-11	5.23401	-1.48026	3.57196e-05	-1.87418	-1.19902	6.75633e-05	-1.86155	-1.1787
136696422	rs140654291	1.19922e-12	1.58405	-4.33754e-10	0.00400017	1.6452	-4.33754e-10	0.00759045	1.68132	-4.33754e-10
136696444	rs141467529	4.54564e-14	-1.68862	-4.33754e-10	0.000124231	-1.82675	-4.33754e-10	0.000226435	-1.83086	-4.33754e-10
136696584	rs183121	2.1905e-13	1.33461	-1.45069	3.2694e-05	-1.70256	-1.45915	6.37925e-05	-1.642	-1.45568
136697506	rs361244	9.00609e-12	5.08578	-1.48549	3.54703e-05	-1.87166	-1.20854	6.70994e-05	-1.85868	-1.18846
136697786	rs361243	9.98528e-12	5.18899	-1.48549	3.54638e-05	-1.87184	-1.20854	6.71099e-05	-1.85853	-1.18846
136698330	rs361242	9.98528e-12	5.18899	-1.48549	3.54638e-05	-1.87184	-1.20854	6.71099e-05	-1.85853	-1.18846
136698509	rs11711599	2.24972e-13	1.36322	-1.45262	3.24095e-05	-1.70941	-1.46103	6.3171e-05	-1.64989	-1.45759
136699078	rs168635	1.02195e-11	5.21212	-1.48544	3.48221e-05	-1.87791	-1.22073	6.57264e-05	-1.86683	-1.20099
136699561	rs361241	1.34322e-11	5.49035	-1.49031	3.42842e-05	-1.88468	-1.22953	6.45451e-05	-1.87594	-1.21002
136699893	rs361240	2.76435e-13	1.57287	-1.45627	3.08546e-05	-1.75504	-1.46457	5.96942e-05	-1.70292	-1.46117
136700455	rs75976	1.59715e-11	5.66355	-1.49036	3.45449e-05	-1.88916	-1.21748	6.48894e-05	-1.88301	-1.19763
136700549	rs75977	1.3533e-11	5.49035	-1.48284	3.47493e-05	-1.88468	-1.21606	6.54431e-05	-1.87594	-1.1962
136700626	rs193132140	2.30332e-12	2.23673	-4.33754e-10	0.0023258	1.10292	-4.33754e-10	0.0047798	1.21883	-4.33754e-10
136701295	rs361239	1.30493e-11	5.44871	-1.47759	3.5566e-05	-1.88329	-1.19421	6.70618e-05	-1.87393	-1.17378
136701396	rs361238	2.95559e-13	1.63224	-1.44874	3.07255e-05	-1.76655	-1.45725	5.93275e-05	-1.71648	-1.45377
136702184	rs11715838	3.99456e-14	-0.224028	-1.59383	3.23237e-05	-1.74897	-1.42413	6.16132e-05	-1.72108	-1.41137
136702414	rs361237	1.31563e-11	5.47227	-1.49299	3.37552e-05	-1.88712	-1.24264	6.34375e-05	-1.87989	-1.22338
136702704	rs183120	2.85236e-13	1.60249	-1.45455	3.0727e-05	-1.76086	-1.4629	5.93874e-05	-1.70976	-1.45948
136703121	rs747842	1.16566e-11	5.3437	-1.48544	3.46393e-05	-1.88317	-1.22073	6.52537e-05	-1.87405	-1.20099
136703130	rs747843	1.34666e-11	5.49035	-1.48776	3.44429e-05	-1.88468	-1.22491	6.48516e-05	-1.87594	-1.20528
136703365	rs835642	1.21488e-11	5.38505	-1.48544	3.4591e-05	-1.88457	-1.22073	6.51229e-05	-1.87605	-1.20099
136703474	rs835641	1.3568e-11	5.49035	-1.48026	3.44879e-05	-1.88468	-1.22361	6.49405e-05	-1.87594	-1.20391
136703516	rs146183379	2.76164e-13	0.115623	-4.33754e-10	0.00017656	-1.47523	-4.33754e-10	0.00031615	-1.49711	-4.33754e-10
136704008	rs16844362	1.34978e-11	5.49035	-1.48544	3.45873e-05	-1.88468	-1.22073	6.51303e-05	-1.87594	-1.20099
136704568	rs361253	2.95559e-13	1.63224	-1.44874	3.07255e-05	-1.76655	-1.45725	5.93275e-05	-1.71648	-1.45377
136705231	rs73232000	3.99932e-14	-0.224028	-1.59264	3.27947e-05	-1.74897	-1.40966	6.25423e-05	-1.72108	-1.3964
136705804	rs361252	1.83455e-11	5.79353	-1.48176	3.50215e-05	-1.89118	-1.20175	6.56843e-05	-1.88696	-1.1815
136706206	rs361251	1.82507e-11	5.79353	-1.48694	3.46925e-05	-1.89118	-1.21119	6.50518e-05	-1.88696	-1.19118
136706428	rs361250	2.19797e-11	5.99294	-1.50044	3.3973e-05	-1.88708	-1.23625	6.31373e-05	-1.89113	-1.21688
136706638	rs835638	3.55772e-13	1.81684	-1.44792	2.95929e-05	-1.8049	-1.45646	5.67155e-05	-1.76231	-1.45297
136706676	rs192490811	5.67145e-14	-1.46734	-4.33754e-10	0.000128582	-1.79233	-4.33754e-10	0.000231455	-1.80894	-4.33754e-10
136706942	rs147004529	9.54389e-14	-1.68079e-10	-0.946887	0.000233432	-1.68079e-10	-1.196	0.000428622	-1.68079e-10	-1.19275
136707507	rs361249	3.59781e-13	1.82609	-1.44597	2.99437e-05	-1.79502	-1.45456	5.74873e-05	-1.75072	-1.45104
136708818	rs74555139	4.68039e-14	-1.65941	-4.33754e-10	0.000122768	-1.8386	-4.33754e-10	0.000228038	-1.82381	-4.33754e-10
136709066	rs361248	1.97545e-11	5.88306	-1.4973	3.4434e-05	-1.89193	-1.21792	6.44939e-05	-1.88902	-1.19773
136709924	rs1654926	1.98063e-11	5.88306	-1.49468	3.38241e-05	-1.89193	-1.23579	6.33163e-05	-1.88902	-1.21616
136710519	rs1682337	2.64703e-11	6.05963	-1.38123	4.18023e-05	-1.88725	-1.02869	7.89191e-05	-1.88076	-1.00414
136711954	rs145322768	4.48165e-14	-1.7028	-4.33754e-10	0.00011651	-1.89092	-4.33754e-10	0.000213563	-1.88939	-4.33754e-10
136713355	rs171519	3.68672e-13	1.84696	-1.44243	2.93657e-05	-1.81796	-1.4511	5.61714e-05	-1.77745	-1.44747
136713716	rs189098467	3.8754e-14	-1.84814	-4.33754e-10	0.00011671	-1.8892	-4.33754e-10	0.000213958	-1.88755	-4.33754e-10
136715468	rs9845076	2.74463e-12	3.4844	-1.07238	3.71279e-05	-1.85735	-1.17717	6.72647e-05	-1.8727	-1.17199
136715957	rs144217610	4.69073e-14	-1.6572	-4.33754e-10	0.000116995	-1.88676	-4.33754e-10	0.00021526	-1.88148	-4.33754e-10
136716364	rs145506661	5.48402e-14	-1.50095	-4.33754e-10	0.000344956	-0.805477	-4.33754e-10	0.000621096	-0.821838	-4.33754e-10
136716773	rs361231	7.45165e-12	4.2269	-0.816083	4.82744e-05	-1.82708	-0.944915	8.72089e-05	-1.84654	-0.93848
136719278	rs4470449	3.78203e-14	-1.87253	-4.33754e-10	0.000281978	-1.00706	-4.33754e-10	0.000495413	-1.04793	-4.33754e-10
136720481	rs79146252	3.73233e-14	-1.88576	-4.33754e-10	0.000133298	-1.75631	-4.33754e-10	0.000241353	-1.76706	-4.33754e-10
136721567	rs112895895	5.08241e-12	4.06842	-1.04026	4.00536e-05	-1.81033	-1.14834	7.19168e-05	-1.83482	-1.14299
136721959	rs111373219	4.41603e-14	-1.71755	-4.33754e-10	0.00011866	-1.87263	-4.33754e-10	0.00021598	-1.87814	-4.33754e-10
136724224	rs147500349	9.84894e-14	-1.68079e-10	-0.915425	0.000531423	-1.68079e-10	-0.373335	0.000970289	-1.68079e-10	-0.37573
136724902	rs111991922	5.31153e-12	4.06842	-0.996162	4.16768e-05	-1.81033	-1.10862	7.48484e-05	-1.83482	-1.10304
136725935	rs835652	5.11646e-12	4.02713	-0.99228	4.16239e-05	-1.81511	-1.10511	7.48138e-05	-1.83881	-1.09951
136725989	rs835651	5.33219e-12	4.06842	-0.99228	4.18231e-05	-1.81033	-1.10511	7.51126e-05	-1.83482	-1.09951
136726790	rs9876131	2.37172e-12	3.31373	-1.04774	3.75687e-05	-1.86766	-1.15507	6.82805e-05	-1.87995	-1.14975
136726791	rs9875855	2.24172e-12	3.24307	-1.03345	3.78788e-05	-1.87228	-1.14222	6.89477e-05	-1.88314	-1.13684
136727216	rs12497483	5.19583e-14	-1.68079e-10	-1.55493	0.00015586	-1.68079e-10	-1.59994	0.000285341	-1.68079e-10	-1.59964
136727714	rs361232	4.25175e-12	3.87193	-1.02222	4.02852e-05	-1.8208	-1.13211	7.24618e-05	-1.8436	-1.12666
136728114	rs76617922	1.85603e-13	-1.8781	1.59633	3.98009e-05	-1.82657	-1.13844	7.27126e-05	-1.84013	-1.12668
136728357	rs361233	6.13669e-12	4.18176	-0.965094	4.2774e-05	-1.79658	-1.09638	7.66501e-05	-1.82323	-1.09085
136728656	rs361234	4.11301e-12	3.75778	-0.941245	4.38279e-05	-1.83299	-1.03563	7.90577e-05	-1.85356	-1.02959
136728886	rs361235	4.04231e-12	3.76116	-0.961965	4.20242e-05	-1.83295	-1.0777	7.5794e-05	-1.85336	-1.07195
136729811	rs361236	4.18741e-14	-1.77071	-4.33754e-10	0.000237186	-1.18005	-4.33754e-10	0.000430028	-1.18947	-4.33754e-10
136729885	rs108858	5.53685e-12	4.10609	-0.99228	4.20103e-05	-1.80587	-1.10511	7.53947e-05	-1.83108	-1.09951
136730155	rs13095028	3.58898e-12	3.67072	-0.990473	4.00953e-05	-1.83274	-1.1249	7.22982e-05	-1.85357	-1.11896
136730156	rs13095034	3.73572e-12	3.7108	-0.990473	4.02643e-05	-1.82853	-1.1249	7.25447e-05	-1.85016	-1.11896
136730564	rs74790569	1.83352e-14	-1.25011	-1.34644	5.09521e-05	-1.82789	-0.890122	9.48211e-05	-1.83857	-0.862762
136732082	rs2117008	5.60089e-12	4.11477	-0.989465	4.48523e-05	-1.75924	-1.08628	7.98904e-05	-1.79191	-1.08075
136734014	rs1682361	7.908e-12	4.47349	-1.00323	4.53458e-05	-1.71971	-1.11487	8.0349e-05	-1.75712	-1.10982
136734992	rs112436165	2.1891e-13	-1.77987	1.66315	3.71439e-05	-1.89059	-1.1435	6.86764e-05	-1.89203	-1.13189
136735116	rs77436547	1.9738e-13	-1.81548	1.59523	3.63941e-05	-1.88571	-1.16878	6.71103e-05	-1.8895	-1.15749
136735607	rs1682362	4.75179e-12	3.85957	-0.898663	4.67009e-05	-1.78503	-1.0201	8.36092e-05	-1.81258	-1.01459
136735792	rs1682363	5.71472e-12	4.04824	-0.902813	4.70938e-05	-1.77288	-1.02388	8.41753e-05	-1.80204	-1.01839
136737421	rs144151075	3.724e-14	-1.88799	-4.33754e-10	0.000119565	-1.86503	-4.33754e-10	0.000220223	-1.85868	-4.33754e-10
136738640	rs1682366	4.28612e-12	3.82289	-0.965132	4.37484e-05	-1.79001	-1.08043	7.83564e-05	-1.81684	-1.07521
136738889	rs999038	4.50938e-12	3.85457	-0.94603	4.41162e-05	-1.79894	-1.06312	7.91242e-05	-1.82448	-1.05782
136738960	rs79821947	4.94895e-14	-1.68079e-10	-1.60361	0.000161557	-1.68079e-10	-1.56403	0.000295986	-1.68079e-10	-1.56301
136739340	rs141428508	4.83075e-14	-1.62779	-4.33754e-10	0.000116445	-1.89148	-4.33754e-10	0.000212973	-1.89216	-4.33754e-10
136739406	rs1385306	3.52519e-12	3.59666	-0.934348	4.37324e-05	-1.81828	-1.05253	7.86775e-05	-1.84079	-1.04717
136739786	rs1654900	3.38658e-12	3.56059	-0.938388	4.33927e-05	-1.82241	-1.05619	7.81194e-05	-1.84423	-1.05086
136740106	rs79220195	2.10379e-13	-1.84966	1.6932	3.97691e-05	-1.83381	-1.13199	7.27618e-05	-1.84607	-1.12007
136740769	rs1682365	4.07091e-12	3.7406	-0.934348	4.39655e-05	-1.81296	-1.05253	7.90283e-05	-1.83634	-1.04717
136741079	rs1682364	4.22286e-12	3.77724	-0.934348	4.41593e-05	-1.80856	-1.05253	7.93214e-05	-1.83264	-1.04717
136741226	rs1654901	3.99318e-12	3.7406	-0.953626	4.32036e-05	-1.81296	-1.07001	7.76522e-05	-1.83634	-1.06474
136741389	rs55781515	4.03982e-12	3.7406	-0.942014	4.36608e-05	-1.81296	-1.05948	7.8478e-05	-1.83634	-1.05416
136741557	rs73233511	7.71731e-14	-0.279203	-0.880119	2.77388e-05	-1.72484	-1.60122	4.95864e-05	-1.74909	-1.60052
136741804	rs835627	4.21673e-12	3.78747	-0.94603	4.32883e-05	-1.81789	-1.06312	7.787e-05	-1.84046	-1.05782
136742090	rs77447620	2.15999e-13	-1.5522	1.4221	4.52765e-05	-1.60516	-1.23095	8.80035e-05	-1.55561	-1.22033
136742300	rs361227	4.37054e-12	3.83487	-0.957606	4.35471e-05	-1.80144	-1.07361	7.81284e-05	-1.82661	-1.06836
136742330	rs78404485	1.06722e-12	-1.68079e-10	1.46744	0.000592398	-1.68079e-10	-0.264715	0.0010819	-1.68079e-10	-0.266852
136743096	rs113101192	1.70064e-13	-0.369196	-4.33754e-10	0.000217085	-1.26861	-4.33754e-10	0.000410307	-1.23642	-4.33754e-10
136743266	rs835628	4.02992e-12	3.75676	-0.960633	4.3013e-05	-1.81103	-1.07636	7.72835e-05	-1.83472	-1.07112
136744003	rs361228	4.47165e-12	3.87225	-0.972113	4.31839e-05	-1.79668	-1.08675	7.74172e-05	-1.82255	-1.08156
136744065	rs361229	4.69611e-12	3.90975	-0.960633	4.38483e-05	-1.7918	-1.07636	7.85572e-05	-1.81838	-1.07112
136744106	rs75719051	9.21625e-14	-0.98182	-4.33754e-10	0.000624976	-0.21118	-4.33754e-10	0.00126084	-0.113792	-4.33754e-10
136744277	rs77506603	8.94148e-14	-1.01209	-4.33754e-10	0.000133004	-1.75851	-4.33754e-10	0.000240292	-1.77147	-4.33754e-10
136744386	rs181732	3.18919e-12	3.53426	-0.972113	4.19629e-05	-1.82536	-1.08675	7.55726e-05	-1.84667	-1.08156
136744996	rs835629	3.93707e-12	3.75676	-0.983944	4.21154e-05	-1.81103	-1.09745	7.56627e-05	-1.83472	-1.09231
136745740	rs835630	4.07198e-12	3.79389	-0.987383	4.21742e-05	-1.80653	-1.10055	7.57138e-05	-1.83092	-1.09544
136746022	rs835631	3.82791e-12	3.72428	-0.979576	4.23291e-05	-1.80992	-1.0935	7.5996e-05	-1.8343	-1.08835
136746221	rs9850024	4.04489e-12	3.79841	-0.998577	4.22089e-05	-1.7956	-1.11066	7.46838e-05	-1.83446	-1.1056
136746678	rs7640951	3.41701e-12	3.6844	-1.05325	3.9609e-05	-1.80995	-1.15989	7.03032e-05	-1.84542	-1.15508
136746889	rs9854795	3.81429e-12	3.75833	-1.0172	4.08779e-05	-1.81085	-1.12746	7.3426e-05	-1.83457	-1.12248
136746974	rs9874615	3.80077e-12	3.75833	-1.02075	4.07474e-05	-1.81085	-1.13066	7.31904e-05	-1.83457	-1.12569
136747352	rs150391596	7.30379e-13	-1.68079e-10	1.08819	0.00231865	-1.68079e-10	1.09985	0.00433217	-1.68079e-10	1.1205
136748522	rs142804972	4.0857e-14	-1.79529	-4.33754e-10	0.000134988	-1.74371	-4.33754e-10	0.000238326	-1.77969	-4.33754e-10
136748808	rs6439677	3.60874e-12	3.42762	-0.74188	2.35459e-05	-1.88797	-1.60198	4.29327e-05	-1.89216	-1.60153
136749875	rs80084861	2.05439e-13	-1.84478	1.66456	3.86303e-05	-1.8675	-1.12736	7.09786e-05	-1.87551	-1.11544
136750980	rs75298443	2.32173e-13	-1.86865	1.81076	4.33397e-05	-1.82588	-1.05394	7.94274e-05	-1.83736	-1.04111
136751460	rs900947	2.40784e-12	3.03519	-0.754077	2.34939e-05	-1.89115	-1.601	4.30251e-05	-1.89108	-1.60046
136751526	rs900948	2.30745e-12	2.99856	-0.760041	2.34303e-05	-1.89161	-1.60326	4.2943e-05	-1.89047	-1.60298
136751674	rs900949	2.30745e-12	2.99856	-0.760041	2.34303e-05	-1.89161	-1.60326	4.2943e-05	-1.89047	-1.60298
136751732	rs900950	2.30745e-12	2.99856	-0.760041	2.34303e-05	-1.89161	-1.60326	4.2943e-05	-1.89047	-1.60298
136751968	rs2086880	2.37405e-12	3.02072	-0.753738	2.34248e-05	-1.89204	-1.60306	4.2993e-05	-1.88953	-1.60275
136752590	rs13099657	2.19186e-14	-1.10803	-1.31001	4.45801e-05	-1.32254	-1.52907	8.06041e-05	-1.33614	-1.52763
136752653	rs9827066	2.3599e-12	2.98415	-0.723148	2.34516e-05	-1.89215	-1.6018	4.30934e-05	-1.88862	-1.60134
136753031	rs4678278	2.29306e-12	2.96759	-0.735323	2.34523e-05	-1.89156	-1.60236	4.29814e-05	-1.89059	-1.60196
136753265	rs146461012	1.03941e-13	-1.68079e-10	-0.861554	0.000310724	-1.68079e-10	-0.90999	0.000568568	-1.68079e-10	-0.910202
136753622	rs7646307	2.40745e-12	3.0041	-0.723148	2.34767e-05	-1.89108	-1.6018	4.29831e-05	-1.89118	-1.60134
136753780	rs6802479	2.3621e-12	2.91489	-0.652956	2.36004e-05	-1.89059	-1.59704	4.32608e-05	-1.88985	-1.59623
136753849	rs6766766	2.59987e-12	3.0041	-0.646254	2.36026e-05	-1.89108	-1.59645	4.32299e-05	-1.89118	-1.59561
136753876	rs6766858	2.39358e-12	3.0041	-0.728926	2.34702e-05	-1.89108	-1.60208	4.29699e-05	-1.89118	-1.60164
136754251	rs9817061	1.75422e-12	3.06968	-1.10527	3.62668e-05	-1.86548	-1.19251	6.54866e-05	-1.88362	-1.18786
136754700	rs16844435	1.04211e-13	-0.858951	-4.33754e-10	0.000213856	-1.28359	-4.33754e-10	0.000409928	-1.23734	-4.33754e-10
136755405	rs17302237	1.06557e-13	-0.836693	-4.33754e-10	0.000533831	-0.368815	-4.33754e-10	0.0010721	-0.275947	-4.33754e-10
136755553	rs16844437	4.94253e-14	-0.932012	-0.672898	2.44552e-05	-1.86024	-1.59181	4.45054e-05	-1.86439	-1.59332
136755594	rs9869995	2.16511e-13	1.43561	-1.56335	4.24744e-05	-1.88646	-1.01353	7.87175e-05	-1.89039	-0.997066
136755982	rs1470142	4.13356e-13	1.54546	-1.02653	3.73419e-05	-1.86997	-1.15881	6.91206e-05	-1.86336	-1.15411
136756143	rs79072129	1.36251e-13	-1.84524	1.25437	3.77067e-05	-1.84601	-1.17305	6.89526e-05	-1.85717	-1.16273
136756229	rs16844440	1.54037e-14	-1.88239	-0.888382	2.47045e-05	-1.88529	-1.55662	4.54304e-05	-1.88459	-1.55255
136756239	rs77705810	1.52463e-13	-1.84085	1.3624	3.91826e-05	-1.85017	-1.13049	7.17265e-05	-1.86078	-1.11968
136756437	rs6439678	4.64861e-13	1.64783	-1.01146	3.76985e-05	-1.8737	-1.14557	6.97699e-05	-1.86732	-1.1408
136756670	rs4678279	1.56342e-14	-1.88104	-0.874873	2.45949e-05	-1.88634	-1.56002	4.52197e-05	-1.8857	-1.55609
136757078	rs6764641	1.57769e-14	-1.87807	-0.868753	2.45131e-05	-1.88818	-1.5615	4.50616e-05	-1.88765	-1.55765
136757110	rs74820015	1.58561e-13	-1.83649	1.39726	3.9585e-05	-1.85394	-1.1165	7.25124e-05	-1.86403	-1.10553
136757115	rs6777302	1.57453e-14	-1.88691	-0.861921	2.46692e-05	-1.88021	-1.56312	4.53625e-05	-1.8793	-1.55934
136757223	rs6777391	1.57529e-14	-1.88591	-0.862436	2.45807e-05	-1.88161	-1.56532	4.51911e-05	-1.88075	-1.56167
136757250	rs6764762	1.59025e-14	-1.87646	-0.862436	2.44005e-05	-1.88897	-1.56532	4.48426e-05	-1.88849	-1.56167
136757462	rs6764969	1.60475e-14	-1.87476	-0.855057	2.4398e-05	-1.88968	-1.56472	4.48387e-05	-1.88925	-1.561
136757463	rs6439679	3.56959e-13	1.83968	-1.46743	3.55467e-05	-1.83728	-1.24077	6.67096e-05	-1.82544	-1.22754
136757594	rs6767537	1.61586e-14	-1.87476	-0.848161	2.436e-05	-1.88968	-1.56627	4.47655e-05	-1.88925	-1.56264
136757707	rs6767642	1.61311e-14	-1.87646	-0.848161	2.43771e-05	-1.88897	-1.56627	4.47994e-05	-1.88849	-1.56264
136757858	rs6780453	1.60475e-14	-1.87476	-0.855057	2.4398e-05	-1.88968	-1.56472	4.48387e-05	-1.88925	-1.561
136758036	rs6780667	1.59377e-14	-1.87476	-0.861921	2.44369e-05	-1.88968	-1.56312	4.49133e-05	-1.88925	-1.55934
136758055	rs6792205	1.59377e-14	-1.87476	-0.861921	2.44369e-05	-1.88968	-1.56312	4.49133e-05	-1.88925	-1.55934
136758098	rs79392726	1.76299e-13	-1.83731	1.50412	4.13781e-05	-1.85326	-1.07288	7.58261e-05	-1.86345	-1.06143
136758170	rs6768141	8.5773e-15	-1.8595	-1.49676	3.92556e-05	-1.87215	-1.10665	7.33318e-05	-1.87596	-1.08237
136758325	rs12488918	1.55458e-14	-1.88671	-0.874873	2.47237e-05	-1.88112	-1.56002	4.54633e-05	-1.88033	-1.55609
136758846	rs4678280	3.47917e-13	1.83968	-1.49309	3.7196e-05	-1.83728	-1.19541	6.98604e-05	-1.82544	-1.18139
136758997	rs4678281	4.98331e-13	1.63269	-0.926796	4.05083e-05	-1.87662	-1.07076	7.49522e-05	-1.87086	-1.06562
136759012	rs1992357	1.50536e-14	-1.87298	-0.920781	2.47329e-05	-1.89029	-1.55047	4.54799e-05	-1.88992	-1.54613
136759043	rs147302267	7.82495e-14	-1.14547	-4.33754e-10	0.000580007	-0.285853	-4.33754e-10	0.00116539	-0.19251	-4.33754e-10
136759237	rs76017930	4.97081e-14	-1.68079e-10	-1.59921	0.000201859	-1.68079e-10	-1.34133	0.000367472	-1.68079e-10	-1.34668
136759378	rs12635287	1.47286e-14	-1.88239	-0.933196	2.49452e-05	-1.88529	-1.54692	4.58917e-05	-1.88459	-1.54245
136759533	rs12630035	1.42374e-14	-1.88482	-0.964677	2.52472e-05	-1.88293	-1.53725	4.64689e-05	-1.88212	-1.53242
136759620	rs12632749	1.41322e-14	-1.88591	-0.971007	2.53327e-05	-1.88161	-1.53519	4.66321e-05	-1.88075	-1.53028
136759730	rs12632781	1.39418e-14	-1.88691	-0.983571	2.54756e-05	-1.88021	-1.53096	4.69045e-05	-1.8793	-1.52591
136760246	rs8179952	8.94099e-15	-1.88492	-1.42981	4.35199e-05	-1.89122	-0.984455	8.17876e-05	-1.89184	-0.957356
136760598	rs7651736	6.08512e-12	4.75143	-1.54321	4.08712e-05	-1.87214	-1.06633	7.51723e-05	-1.88283	-1.05071
136760945	rs6772642	2.83587e-13	1.65276	-1.51062	5.30019e-05	-1.80734	-0.871225	9.61006e-05	-1.82666	-0.861267
136761075	rs9845921	6.81718e-14	0.0519579	-1.3353	2.35685e-05	-1.88608	-1.6029	4.31238e-05	-1.88697	-1.60228
136761161	rs1385304	1.75553e-14	-1.88341	-0.756605	0.000118309	-1.88103	0.00543004	0.000227028	-1.87635	0.0480976
136761687	rs6763000	2.20663e-12	3.46875	-1.2749	2.58282e-05	-1.8321	-1.56532	4.6607e-05	-1.8448	-1.56677
136761924	rs80064776	1.14422e-13	-1.70949	0.944004	4.58044e-05	-1.87381	-0.950708	8.37822e-05	-1.88273	-0.942374
136762529	rs192588841	5.57569e-14	-1.68079e-10	-1.48437	0.000158012	-1.68079e-10	-1.58622	0.000289162	-1.68079e-10	-1.58634
136762937	rs12489946	2.13331e-14	-1.87561	-0.569508	0.000207789	-1.8392	0.526823	0.000391687	-1.85579	0.57293
136763148	rs75023386	8.6409e-14	-1.71565	0.669372	3.99356e-05	-1.87573	-1.0859	7.30217e-05	-1.88409	-1.07848
136763653	rs6439680	3.71837e-13	1.92226	-1.50918	5.86986e-05	-1.8004	-0.776075	0.000106599	-1.82294	-0.761313
136763973	rs143247007	6.08961e-14	-1.68079e-10	-1.3962	0.000228022	-1.68079e-10	-1.21945	0.000417785	-1.68079e-10	-1.21836
136764272	rs116034859	3.75418e-14	-1.87992	-4.33754e-10	0.000126378	-1.80962	-4.33754e-10	0.000229599	-1.81699	-4.33754e-10
136764798	rs10804646	2.86874e-14	-1.8917	-0.257216	0.000176471	-1.77842	0.302688	0.000329822	-1.80347	0.348694
136765059	rs894005	5.67089e-14	0.13284	-1.60028	4.0943e-05	-1.87319	-1.06352	7.69045e-05	-1.85804	-1.05272
136765859	rs894004	3.37807e-13	-1.20898	1.52608	0.000234938	-1.80502	0.615445	0.000459717	-1.76408	0.641367
136766096	rs1550507	2.52709e-14	-1.82218	-0.453542	0.000206668	-1.86845	0.550669	0.000389215	-1.88433	0.595139
136766266	rs1550506	2.37388e-14	-1.85577	-0.48249	0.000190307	-1.83853	0.438275	0.00035435	-1.86472	0.481682
136766544	rs78015909	1.78064e-13	-1.68079e-10	-0.323232	0.000556047	-1.68079e-10	-0.32804	0.00105315	-1.68079e-10	-0.293787
136766976	rs1843200	4.52239e-14	-1.0078	-0.685951	3.02787e-05	-1.73809	-1.50036	5.41018e-05	-1.76127	-1.50118
136767684	rs13083615	1.00474e-14	-1.59569	-1.60238	4.11975e-05	-1.45511	-1.47541	7.33349e-05	-1.48405	-1.47424
136768010	rs17374749	4.36563e-14	-1.0078	-0.72123	2.99288e-05	-1.73809	-1.51198	5.34792e-05	-1.76127	-1.51276
136769014	rs9877690	2.53955e-13	-0.996153	1.02794	0.00011923	-1.85504	-0.0127996	0.000229722	-1.82584	0.00938671
136769062	rs9840202	3.26242e-13	-0.793442	1.07571	0.00012899	-1.81355	0.0243926	0.000247586	-1.7884	0.0468358
136769359	rs4260346	2.97814e-13	-0.780008	0.971105	0.000118497	-1.81709	-0.0569193	0.000227194	-1.79248	-0.0350417
136769466	rs4678282	3.02266e-13	-0.778755	0.98469	0.000121395	-1.80346	-0.0463861	0.000233184	-1.77706	-0.0244344
136769566	rs4678283	3.01569e-13	-0.793442	0.997069	0.000121336	-1.81355	-0.0367805	0.000232795	-1.7884	-0.0147614
136769698	rs4678220	2.9384e-13	-0.793442	0.971105	0.000118917	-1.81355	-0.0569193	0.000228122	-1.7884	-0.0350417
136769802	rs4678221	2.98783e-13	-0.793442	0.987785	0.000121073	-1.81355	-0.038947	0.000232109	-1.7884	-0.0177148
136769854	rs149687325	8.93862e-14	-1.68079e-10	-1.01241	0.000286673	-1.68079e-10	-0.990553	0.000529676	-1.68079e-10	-0.981057
136769944	rs4678222	4.7452e-14	-0.842018	-0.803636	2.54216e-05	-1.83179	-1.58151	4.66035e-05	-1.82881	-1.58284
136770263	rs6766709	2.22779e-13	-0.975144	0.875951	0.000108637	-1.84953	-0.11135	0.000209417	-1.8185	-0.0905013
136770289	rs73216943	1.8332e-14	-1.85796	-0.738767	0.000127489	-1.8358	0.0349376	0.000236098	-1.86276	0.0736826
136770305	rs6791533	2.84392e-13	-0.790567	0.935547	0.000119574	-1.79992	-0.0650352	0.000229657	-1.77287	-0.0438665
136770481	rs6775490	2.38707e-13	-0.961645	0.93151	0.000113107	-1.85238	-0.0681779	0.0002179	-1.82226	-0.0470307
136771382	rs7622879	2.15353e-13	-0.94941	0.816315	0.000103182	-1.85487	-0.157535	0.000198493	-1.82556	-0.13701
136772076	rs78242833	3.61554e-13	-1.68079e-10	0.385038	0.0011174	-1.68079e-10	0.369862	0.00213404	-1.68079e-10	0.412447
136772099	rs9818478	4.31347e-13	2.05366	-1.49212	2.35665e-05	-1.88932	-1.59975	4.32292e-05	-1.88766	-1.59915
136772139	rs9856620	4.14433e-13	2.02286	-1.50133	2.35703e-05	-1.8903	-1.5986	4.32283e-05	-1.88887	-1.59796
136772348	rs28432358	2.66394e-14	-0.703935	-1.51905	2.78495e-05	-1.79574	-1.52633	5.07809e-05	-1.80102	-1.52478
136773179	rs79532349	8.75206e-14	-1.12451	0.0910077	2.83597e-05	-1.75138	-1.55254	5.0637e-05	-1.77752	-1.55112
136773452	rs77893064	8.79523e-14	-1.11315	0.0845747	2.84669e-05	-1.7465	-1.55366	5.08035e-05	-1.77311	-1.55225
136773471	rs78789547	8.79523e-14	-1.11315	0.0845747	2.84669e-05	-1.7465	-1.55366	5.08035e-05	-1.77311	-1.55225
136773620	rs56667163	8.75337e-14	-1.11792	0.0845747	2.84083e-05	-1.74855	-1.55366	5.07091e-05	-1.77497	-1.55225
136773875	rs58726415	8.38815e-14	-1.1399	0.0639336	2.80446e-05	-1.75793	-1.55717	5.01035e-05	-1.78342	-1.55581
136773905	rs74909410	5.21635e-14	-1.55099	-4.33754e-10	0.000143547	-1.68223	-4.33754e-10	0.000259136	-1.69597	-4.33754e-10
136774019	rs60820448	8.49783e-14	-1.12691	0.0639336	2.81998e-05	-1.75241	-1.55717	5.03533e-05	-1.77845	-1.55581
136774041	rs59967164	8.57454e-14	-1.11792	0.0639336	2.83088e-05	-1.74855	-1.55717	5.05288e-05	-1.77497	-1.55581
136774128	rs75461137	8.21753e-14	-1.147	0.0504823	2.78986e-05	-1.76092	-1.5594	4.9856e-05	-1.78611	-1.55807
136774392	rs76119615	8.32533e-14	-1.12691	0.0434257	2.81046e-05	-1.75241	-1.56055	5.01808e-05	-1.77845	-1.55924
136774496	rs74489595	8.32533e-14	-1.12691	0.0434257	2.81046e-05	-1.75241	-1.56055	5.01808e-05	-1.77845	-1.55924
136774503	rs114849354	3.72509e-14	-1.8877	-4.33754e-10	0.000137484	-1.72539	-4.33754e-10	0.000245749	-1.74901	-4.33754e-10
136774593	rs75415513	8.16596e-14	-1.1399	0.0370882	2.79213e-05	-1.75793	-1.56157	4.98799e-05	-1.78342	-1.56028
136774770	rs76234675	7.40365e-14	-1.2379	0.0370882	2.68419e-05	-1.79735	-1.56157	4.81575e-05	-1.81856	-1.56028
136774793	rs79029292	7.30787e-14	-1.2439	0.0300616	2.67509e-05	-1.79963	-1.5627	4.80065e-05	-1.82056	-1.56142
136775130	rs13327408	4.87499e-14	-1.61867	-4.33754e-10	0.00011652	-1.89083	-4.33754e-10	0.000213681	-1.88884	-4.33754e-10
136775441	rs76965078	7.6913e-14	-1.17317	0.0104711	2.74226e-05	-1.77177	-1.56576	4.90555e-05	-1.79584	-1.56453
136775543	rs78075482	7.84467e-14	-1.15343	0.0104711	2.76472e-05	-1.76361	-1.56576	4.94155e-05	-1.78853	-1.56453
136775608	rs78283734	7.84467e-14	-1.15343	0.0104711	2.76472e-05	-1.76361	-1.56576	4.94155e-05	-1.78853	-1.56453
136775710	rs1017491	7.79217e-14	-0.142397	-1.00727	3.1867e-05	-1.6503	-1.53703	5.82182e-05	-1.65526	-1.53386
136775773	rs77849118	7.99952e-14	-1.12691	0.00350458	2.79288e-05	-1.75241	-1.56683	4.9862e-05	-1.77845	-1.56562
136776100	rs78674582	7.94963e-14	-1.12691	-0.00275183	2.79024e-05	-1.75241	-1.56777	4.9814e-05	-1.77845	-1.56658
136776382	rs79379137	7.89468e-14	-1.12691	-0.00968839	2.78734e-05	-1.75241	-1.56881	4.97616e-05	-1.77845	-1.56763
136776581	rs75257610	7.75198e-14	-1.12691	-0.0279294	2.77993e-05	-1.75241	-1.57147	4.9627e-05	-1.77845	-1.57034
136776617	rs78931724	8.30805e-14	-1.68079e-10	-1.08556	0.000193518	-1.68079e-10	-1.38352	0.00035395	-1.68079e-10	-1.38417
136776819	rs12634877	7.64907e-14	-1.13342	-0.0347839	2.76952e-05	-1.75518	-1.57245	4.94538e-05	-1.78095	-1.57134
136776829	rs12634911	7.64907e-14	-1.13342	-0.0347839	2.76952e-05	-1.75518	-1.57245	4.94538e-05	-1.78095	-1.57134
136776916	rs62408924	1.87327e-14	-1.8512	-0.723905	0.00012723	-1.84378	0.0408858	0.000236317	-1.86844	0.0802885
136777233	rs56358622	3.44131e-13	1.19386	-0.858215	5.31902e-05	-1.2067	-1.46832	9.56109e-05	-1.22808	-1.46496
136777492	rs78452368	7.55043e-14	-1.13342	-0.0477644	2.76449e-05	-1.75518	-1.57427	4.93624e-05	-1.78095	-1.57319
136777529	rs75702319	7.55043e-14	-1.13342	-0.0477644	2.76449e-05	-1.75518	-1.57427	4.93624e-05	-1.78095	-1.57319
136777618	rs76731705	7.55043e-14	-1.13342	-0.0477644	2.76449e-05	-1.75518	-1.57427	4.93624e-05	-1.78095	-1.57319
136777645	rs79542380	7.55043e-14	-1.13342	-0.0477644	2.76449e-05	-1.75518	-1.57427	4.93624e-05	-1.78095	-1.57319
136777669	rs113035960	7.55043e-14	-1.13342	-0.0477644	2.76449e-05	-1.75518	-1.57427	4.93624e-05	-1.78095	-1.57319
136777973	rs182326735	2.47388e-12	2.30817	-4.33754e-10	0.00577331	2.01211	-4.33754e-10	0.0117744	2.12036	-4.33754e-10
136778026	rs75110435	8.43356e-14	-1.09438	0.0238067	2.85404e-05	-1.7384	-1.55917	5.08767e-05	-1.76607	-1.55785
136778090	rs76077501	7.31064e-14	-1.1399	-0.073556	2.74736e-05	-1.75793	-1.57774	4.90667e-05	-1.78342	-1.57672
136778107	rs77808167	7.40531e-14	-1.1399	-0.0606885	2.75206e-05	-1.75793	-1.57603	4.91522e-05	-1.78342	-1.57498
136778447	rs75664687	7.50429e-14	-1.13342	-0.0538934	2.76217e-05	-1.75518	-1.57511	4.93202e-05	-1.78095	-1.57404
136778755	rs79818394	7.40813e-14	-1.13342	-0.0667907	2.75737e-05	-1.75518	-1.57685	4.9233e-05	-1.78095	-1.57581
136778779	rs74519954	7.35818e-14	-1.13342	-0.073556	2.75492e-05	-1.75518	-1.57774	4.91882e-05	-1.78095	-1.57672
136778930	rs112289288	8.40267e-14	-1.13342	0.0591809	2.80994e-05	-1.75518	-1.55796	5.01871e-05	-1.78095	-1.55662
136778972	rs74844442	5.04437e-14	-1.68079e-10	-1.58452	0.000199279	-1.68079e-10	-1.35419	0.000363307	-1.68079e-10	-1.35807
136779116	rs78237730	7.4565e-14	-1.12691	-0.0667907	2.76503e-05	-1.75241	-1.57685	4.93563e-05	-1.77845	-1.57581
136779186	rs79223159	8.63119e-14	-1.13342	0.0860136	2.78923e-05	-1.75518	-1.56536	4.98117e-05	-1.78095	-1.56412
136779204	rs77259320	8.80356e-14	-1.10656	0.0789285	2.81862e-05	-1.74364	-1.56642	5.02794e-05	-1.77052	-1.56521
136779431	rs77448625	7.01034e-14	-1.12691	-0.128491	2.73162e-05	-1.75241	-1.589	4.87473e-05	-1.77845	-1.58822
136779464	rs78411023	7.01184e-14	-1.12691	-0.128277	2.72457e-05	-1.75241	-1.59159	4.86179e-05	-1.77845	-1.59088
136779696	rs111734645	1.53298e-13	-0.472991	-4.33754e-10	0.000179702	-1.45759	-4.33754e-10	0.000322678	-1.47667	-4.33754e-10
136779711	rs77069181	6.17089e-14	-1.20508	-0.177863	2.62729e-05	-1.78461	-1.59574	4.70338e-05	-1.80729	-1.59517
136779753	rs78337593	6.17089e-14	-1.20508	-0.177863	2.62729e-05	-1.78461	-1.59574	4.70338e-05	-1.80729	-1.59517
136779876	rs9870582	1.73823e-13	1.24247	-1.58981	2.66441e-05	-1.84126	-1.52507	4.92563e-05	-1.83385	-1.52244
136779897	rs76541682	6.25634e-14	-1.12037	-0.248818	2.70852e-05	-1.74961	-1.6003	4.8303e-05	-1.77592	-1.59991
136780920	rs73864674	3.60461e-14	-1.33081	-0.589762	2.49322e-05	-1.83052	-1.60221	4.48596e-05	-1.84736	-1.60243
136781083	rs4678285	8.91824e-15	-1.823	-1.49428	7.13917e-05	-1.37808	-1.00263	0.000141967	-1.30502	-0.992715
136781566	rs56127783	3.30229e-14	-0.410352	-1.59782	3.35185e-05	-1.74113	-1.39567	6.08303e-05	-1.75209	-1.39315
136781670	rs6808049	1.75407e-13	1.24994	-1.5882	2.77467e-05	-1.80991	-1.51587	5.12673e-05	-1.80311	-1.51316
136781680	rs6808051	1.70495e-13	1.22153	-1.5882	2.78766e-05	-1.80523	-1.51587	5.1517e-05	-1.79825	-1.51316
136781719	rs55667633	3.30229e-14	-0.410352	-1.59782	3.35185e-05	-1.74113	-1.39567	6.08303e-05	-1.75209	-1.39315
136781789	rs12496949	1.30471e-14	-1.88945	-1.04736	8.81838e-05	-1.80301	-0.366458	0.000159975	-1.84567	-0.332643
136781790	rs59812882	4.54696e-14	-1.07742	-0.610911	2.75894e-05	-1.73024	-1.60122	4.90707e-05	-1.75858	-1.60148
136782127	rs12633840	3.18549e-14	-1.3922	-0.651987	2.45478e-05	-1.84967	-1.5986	4.42972e-05	-1.86343	-1.59897
136782435	rs74971917	3.45217e-14	-1.19888	-0.764904	2.64126e-05	-1.78215	-1.59291	4.72181e-05	-1.8051	-1.59345
136782450	rs75751795	3.5088e-14	-1.19203	-0.755487	2.64572e-05	-1.77941	-1.59396	4.7285e-05	-1.80266	-1.59447
136782584	rs9882135	1.89978e-13	1.33187	-1.59034	2.74051e-05	-1.82265	-1.51552	5.06486e-05	-1.81566	-1.51275
136783213	rs1484787	6.74904e-14	-0.0731325	-1.22026	2.95895e-05	-1.68139	-1.58008	5.40414e-05	-1.68532	-1.57825
136783292	rs7428525	3.73411e-14	-1.12037	-0.764904	2.72861e-05	-1.74961	-1.59291	4.86163e-05	-1.77592	-1.59345
136783679	rs7646139	6.93203e-14	-0.0510373	-1.2156	2.94049e-05	-1.68883	-1.57891	5.37103e-05	-1.69268	-1.57704
136783974	rs57586541	3.08137e-14	-1.31891	-0.758502	2.52476e-05	-1.82653	-1.59363	4.53867e-05	-1.84396	-1.59415
136784385	rs1470143	6.39435e-14	-0.0999475	-1.24743	2.97423e-05	-1.67232	-1.584	5.42758e-05	-1.67689	-1.58235
136784896	rs75250302	7.86469e-14	-1.68079e-10	-1.14041	0.000221116	-1.68079e-10	-1.25021	0.000404231	-1.68079e-10	-1.25134
136785299	rs6781928	6.52584e-14	-0.0751098	-1.25191	2.9956e-05	-1.66411	-1.58505	5.46403e-05	-1.66911	-1.58345
136785797	rs1023765	6.43197e-14	-0.0811627	-1.26035	2.9439e-05	-1.67961	-1.58697	5.37057e-05	-1.68436	-1.58544
136785847	rs6773448	1.88638e-13	1.32097	-1.58651	2.73189e-05	-1.8216	-1.51971	5.0461e-05	-1.81506	-1.51706
136786069	rs73864685	3.18946e-14	-1.28896	-0.75398	2.54456e-05	-1.81621	-1.59614	4.56719e-05	-1.83525	-1.59659
136786214	rs9874836	1.87669e-13	1.32097	-1.59166	2.76694e-05	-1.8216	-1.50696	5.11183e-05	-1.81506	-1.50412
136786221	rs59238900	4.14062e-14	-1.05718	-0.724763	2.78957e-05	-1.72175	-1.59867	4.95459e-05	-1.75138	-1.59904
136787157	rs7633692	9.24504e-15	-1.81972	-1.46157	7.52925e-05	-1.38688	-0.940636	0.000149723	-1.31442	-0.930122
136787551	rs144452863	5.44482e-14	-1.50812	-4.33754e-10	0.000119489	-1.86567	-4.33754e-10	0.000220674	-1.85664	-4.33754e-10
136787565	rs116862841	7.7275e-14	-1.68079e-10	-1.158	0.000217748	-1.68079e-10	-1.26556	0.000398083	-1.68079e-10	-1.26666
136787727	rs117968333	7.66229e-14	-1.68079e-10	-1.16648	0.000166252	-1.68079e-10	-1.53539	0.0003044	-1.68079e-10	-1.53498
136788190	rs79230837	3.79631e-14	-1.08962	-0.779138	2.76345e-05	-1.73631	-1.59352	4.91612e-05	-1.76418	-1.59404
136788282	rs7626738	1.253e-14	-1.89213	-1.08511	0.00011877	-1.76381	-0.107894	0.000214372	-1.81406	-0.0715515
136788716	rs7617535	8.73154e-15	-1.82932	-1.50911	6.95939e-05	-1.36027	-1.04595	0.000138522	-1.28599	-1.0363
136788804	rs112097322	3.84126e-14	-0.259235	-1.59775	3.60542e-05	-1.67626	-1.38761	6.51644e-05	-1.69133	-1.38508
136790529	rs9841048	8.69852e-15	-1.81293	-1.52929	6.29792e-05	-1.40424	-1.10185	0.000124902	-1.333	-1.0928
136790539	rs62408925	1.77514e-14	-1.89067	-0.738242	0.000137002	-1.79224	0.0633358	0.000249862	-1.83558	0.103166
136791254	rs75296048	2.19298e-14	-1.15561	-1.26192	2.95319e-05	-1.76452	-1.4989	5.26263e-05	-1.78934	-1.50076
136791386	rs9826507	1.82781e-13	1.29508	-1.59216	2.74218e-05	-1.82693	-1.51063	5.06739e-05	-1.82012	-1.50779
136792159	rs752924	2.24777e-14	-1.13342	-1.25943	2.97681e-05	-1.75518	-1.50027	5.29979e-05	-1.78095	-1.50212
136792237	rs752923	2.6293e-14	-1.34941	-0.886656	2.62381e-05	-1.81189	-1.56979	4.70574e-05	-1.83108	-1.57088
136793090	rs78732525	2.2308e-14	-1.13557	-1.26486	3.09661e-05	-1.71874	-1.49726	5.49613e-05	-1.74756	-1.49913
136793289	rs111706244	6.48339e-14	-1.33354	-4.33754e-10	0.000122507	-1.84072	-4.33754e-10	0.000223379	-1.84446	-4.33754e-10
136793330	rs74708422	5.37031e-14	-1.68079e-10	-1.5219	0.000155434	-1.68079e-10	-1.60268	0.000284462	-1.68079e-10	-1.60272
136794029	rs17302970	5.13077e-14	-1.56753	-4.33754e-10	0.00021251	-1.2899	-4.33754e-10	0.00041192	-1.23249	-4.33754e-10
136794303	rs75447663	2.86565e-13	0.152591	-4.33754e-10	0.000279916	-1.0144	-4.33754e-10	0.000555899	-0.932736	-4.33754e-10
136794697	rs10804647	9.10261e-15	-1.81588	-1.48093	6.88823e-05	-1.43046	-0.986036	0.00013676	-1.35909	-0.976004
136794971	rs9838513	4.53577e-14	-0.205674	-1.48512	3.02026e-05	-1.63701	-1.60396	5.505e-05	-1.6412	-1.60388
136795007	rs9818918	4.74077e-14	-0.149301	-1.49729	2.90445e-05	-1.67656	-1.60351	5.29608e-05	-1.68004	-1.60373
136795393	rs9819250	2.17121e-13	1.4719	-1.59682	2.7668e-05	-1.83332	-1.4953	5.10967e-05	-1.82736	-1.49224
136796050	rs17303046	5.67389e-14	0.125226	-1.59214	5.63706e-05	-1.45076	-1.16619	0.000102885	-1.45698	-1.16273
136796221	rs34687891	9.94053e-14	-0.906168	-4.33754e-10	0.000116885	-1.8877	-4.33754e-10	0.000214715	-1.88401	-4.33754e-10
136797498	rs79821266	5.709e-14	-0.678741	-0.782004	2.87216e-05	-1.68736	-1.60389	5.23017e-05	-1.69247	-1.60383
136798986	rs35599480	5.40831e-14	-1.51485	-4.33754e-10	0.000161141	-1.56661	-4.33754e-10	0.000287539	-1.59196	-4.33754e-10
136799033	rs57251581	2.7485e-14	-1.22706	-0.964676	3.91245e-05	-1.43188	-1.55026	6.91053e-05	-1.46587	-1.55183
136799516	rs6790386	8.84629e-15	-1.84906	-1.47632	6.73802e-05	-1.43991	-0.998629	0.000133863	-1.3684	-0.988105
136799815	rs9289525	1.64516e-13	1.18891	-1.59128	2.74219e-05	-1.82951	-1.50804	5.06399e-05	-1.82337	-1.50521
136800244	rs112855162	2.7554e-13	0.113358	-4.33754e-10	0.000272831	-1.04004	-4.33754e-10	0.000541191	-0.959551	-4.33754e-10
136800721	rs1351892	3.98428e-14	-0.282417	-1.53801	2.9033e-05	-1.69065	-1.58981	5.53476e-05	-1.6485	-1.59119
136801886	rs74986638	5.2725e-14	-1.54028	-4.33754e-10	0.000129137	-1.78802	-4.33754e-10	0.000239177	-1.77612	-4.33754e-10
136801938	rs1866813	1.17353e-14	-1.89032	-1.15246	9.39566e-05	-1.80386	-0.302206	0.000176556	-1.81245	-0.267239
136803437	rs13098923	1.55333e-13	1.13137	-1.59118	2.73809e-05	-1.83073	-1.50832	5.05596e-05	-1.82468	-1.50549
136803845	rs7627723	1.70338e-13	1.22359	-1.59118	2.72811e-05	-1.83438	-1.50832	5.03545e-05	-1.82874	-1.50549
136804211	rs6769622	1.24304e-13	0.907095	-1.58974	2.77226e-05	-1.81454	-1.51211	5.12418e-05	-1.80743	-1.50934
136804213	rs6439683	3.54275e-14	-0.386423	-1.55146	3.00761e-05	-1.65882	-1.58634	5.74801e-05	-1.61402	-1.58786
136804986	rs1484794	4.47578e-14	-0.256272	-1.44784	2.88634e-05	-1.68893	-1.59738	5.50282e-05	-1.64716	-1.59832
136805525	rs12330233	2.62497e-14	-1.08995	-1.14777	3.00341e-05	-1.77259	-1.47397	5.78985e-05	-1.71854	-1.47609
136805599	rs12330441	2.57848e-14	-1.11129	-1.1443	2.99724e-05	-1.78074	-1.46788	5.76772e-05	-1.72839	-1.47007
136805937	rs9822931	1.54766e-13	1.12979	-1.59325	2.78124e-05	-1.82112	-1.50229	5.13914e-05	-1.81448	-1.49938
136806207	rs114299253	3.92813e-14	-1.83462	-4.33754e-10	0.000120857	-1.85428	-4.33754e-10	0.000223323	-1.8447	-4.33754e-10
136806292	rs9843219	1.73872e-13	1.24555	-1.5926	2.73126e-05	-1.83729	-1.50426	5.04214e-05	-1.83154	-1.50137
136807288	rs12634569	1.2352e-14	-1.88203	-1.10953	9.59502e-05	-1.84322	-0.241842	0.000180898	-1.84884	-0.206557
136807791	rs6806914	2.31197e-13	1.53356	-1.59567	2.7597e-05	-1.83695	-1.49424	5.09327e-05	-1.83161	-1.49121
136808022	rs6807138	3.72038e-14	-0.452919	-1.43604	3.11311e-05	-1.61072	-1.59996	5.97652e-05	-1.56222	-1.60068
136808364	rs10935217	1.96334e-14	-1.07502	-1.45312	3.55374e-05	-1.76663	-1.31167	6.84439e-05	-1.71243	-1.31488
136809597	rs75072070	1.05475e-13	-0.8469	-4.33754e-10	0.000127714	-1.7991	-4.33754e-10	0.000233214	-1.80137	-4.33754e-10
136809692	rs6802539	2.43195e-14	-1.24658	-1.06751	2.70265e-05	-1.82774	-1.52434	5.14095e-05	-1.78753	-1.52597
136809699	rs4678286	4.03331e-14	-0.388094	-1.42011	2.92955e-05	-1.66843	-1.60303	5.60121e-05	-1.6244	-1.60336
136809834	rs969329	4.03331e-14	-0.388094	-1.42011	2.92955e-05	-1.66843	-1.60303	5.60121e-05	-1.6244	-1.60336
136809935	rs969330	8.81805e-15	-1.88655	-1.44202	9.04867e-05	-1.2259	-0.917787	0.000182029	-1.14193	-0.907229
136810110	rs140741884	6.87892e-14	-1.68079e-10	-1.27433	0.000204321	-1.68079e-10	-1.3292	0.000376049	-1.68079e-10	-1.3236
136810290	rs3899122	3.89849e-14	-0.306957	-1.53524	2.86537e-05	-1.69825	-1.59536	5.45866e-05	-1.65712	-1.59642
136811145	rs573649922	3.71927e-14	-1.88926	-4.33754e-10	0.000122382	-1.84175	-4.33754e-10	0.000223117	-1.84563	-4.33754e-10
136811317	rs6439685	3.41365e-14	-0.443619	-1.53139	2.97101e-05	-1.66332	-1.59409	5.68391e-05	-1.61787	-1.59523
136811406	rs6439686	3.4886e-14	-0.423916	-1.52937	2.94597e-05	-1.67106	-1.59481	5.63209e-05	-1.62635	-1.59591
136812062	rs56032689	3.27381e-14	-0.417109	-1.59972	3.89967e-05	-1.75672	-1.22869	7.08638e-05	-1.7675	-1.22506
136812118	rs16844489	2.31613e-14	-1.0552	-1.30769	3.08933e-05	-1.75879	-1.45956	5.9647e-05	-1.70307	-1.46181
136812132	rs113260139	6.10962e-14	-1.39292	-4.33754e-10	0.000124837	-1.82188	-4.33754e-10	0.000226552	-1.83035	-4.33754e-10
136815129	rs1484786	8.55878e-15	-1.81124	-1.54718	6.02109e-05	-1.37547	-1.17557	0.000119619	-1.30122	-1.16779
136815175	rs9843104	5.00455e-14	-0.156906	-1.43553	2.91047e-05	-1.68069	-1.5973	5.56175e-05	-1.63862	-1.59621
136816576	rs6795587	2.95689e-14	-0.562568	-1.55608	5.98002e-05	-1.45717	-1.10071	0.000116596	-1.404	-1.09061
136816998	rs118030009	5.05554e-14	-1.68079e-10	-1.5823	0.000263509	-1.68079e-10	-1.07481	0.000482015	-1.68079e-10	-1.07535
136817518	rs73216957	5.34338e-13	0.775656	-4.33754e-10	0.000968583	0.226941	-4.33754e-10	0.00208222	0.387868	-4.33754e-10
136817708	rs114144565	5.1165e-14	-1.68079e-10	-1.57032	0.000155729	-1.68079e-10	-1.60078	0.000284987	-1.68079e-10	-1.60088
136818041	rs7643406	1.02032e-14	-1.80371	-1.37896	2.87536e-05	-1.88616	-1.40397	5.23454e-05	-1.88935	-1.40611
136818124	rs146062810	3.71456e-14	-1.89053	-4.33754e-10	0.000151219	-1.63016	-4.33754e-10	0.000275207	-1.6358	-4.33754e-10
136819318	rs12636898	8.31908e-15	-1.8875	-1.49933	3.16011e-05	-1.88953	-1.30617	5.75369e-05	-1.89204	-1.30886
136819602	rs12636974	9.69796e-15	-1.75432	-1.47914	0.000158725	-1.87176	0.290039	0.000303032	-1.86041	0.320925
136820234	rs12489178	9.63576e-15	-1.77177	-1.46812	0.000162418	-1.86483	0.306108	0.000310646	-1.8521	0.337428
136820675	rs80149706	3.79366e-14	-1.86946	-4.33754e-10	0.000120682	-1.85574	-4.33754e-10	0.000222992	-1.84619	-4.33754e-10
136822176	rs141989266	5.35348e-14	-1.68079e-10	-1.52504	0.000166943	-1.68079e-10	-1.53124	0.000306113	-1.68079e-10	-1.52937
136822479	rs13320144	2.71998e-13	1.69254	-1.59212	6.6888e-05	-1.04661	-1.39926	0.00013508	-0.950616	-1.39684
136823119	rs9810065	8.2087e-14	0.491896	-1.58949	3.10584e-05	-1.87111	-1.34192	5.77538e-05	-1.86214	-1.33499
136823132	rs56087415	1.10437e-14	-1.75829	-1.34523	2.74121e-05	-1.87728	-1.46063	4.98152e-05	-1.88272	-1.46228
136823639	rs35687749	1.01088e-14	-1.71499	-1.47697	0.000146127	-1.87934	0.214922	0.000278431	-1.86999	0.245837
136824112	rs6777338	1.0491e-14	-1.70366	-1.45119	0.000155365	-1.88217	0.27905	0.00029595	-1.87376	0.310628
136825785	rs12495584	1.50786e-14	-1.87954	-0.912563	0.000139578	-1.60957	-0.100706	0.000272922	-1.58014	-0.0640033
136827780	rs117738326	6.65403e-14	-1.68079e-10	-1.30757	0.000183062	-1.68079e-10	-1.43907	0.000335247	-1.68079e-10	-1.43845
136828838	rs7628560	1.08936e-14	-1.56332	-1.55388	8.28309e-05	-1.01504	-1.21705	0.000150062	-1.03133	-1.21094
136828918	rs62408931	1.04421e-14	-1.83035	-1.32917	2.65055e-05	-1.89204	-1.4795	4.84464e-05	-1.8919	-1.48096
136829968	rs7642062	1.088e-14	-1.79498	-1.32347	2.66389e-05	-1.88323	-1.48329	4.84793e-05	-1.88745	-1.48473
136829980	rs62408933	3.74462e-14	-1.88247	-4.33754e-10	0.000118541	-1.87363	-4.33754e-10	0.000217124	-1.87286	-4.33754e-10
136830922	rs118031416	6.45464e-14	-1.68079e-10	-1.33799	0.000178993	-1.68079e-10	-1.46155	0.00032778	-1.68079e-10	-1.46098
136831452	rs62408934	3.72898e-14	-1.88665	-4.33754e-10	0.000119396	-1.86644	-4.33754e-10	0.00021872	-1.86553	-4.33754e-10
136832120	rs3796180	9.97808e-15	-1.73519	-1.46979	0.000142232	-1.87922	0.187785	0.000271012	-1.86955	0.218386
136832749	rs1484792	9.37441e-14	0.596863	-1.56167	3.39944e-05	-1.87556	-1.24714	6.32113e-05	-1.86787	-1.23897
136832791	rs1484791	8.29876e-15	-1.82494	-1.56433	0.000137726	-0.903451	-0.820173	0.000267495	-0.857428	-0.806795
136833104	rs12489735	1.49872e-14	-1.83818	-0.960003	0.00011107	-1.72273	-0.216008	0.000215401	-1.69978	-0.181046
136833467	rs1484790	9.23405e-14	0.5722	-1.55209	3.44676e-05	-1.87348	-1.2354	6.41222e-05	-1.86537	-1.22716
136833679	rs6439687	8.21463e-15	-1.81176	-1.5877	0.000125528	-0.854573	-0.961795	0.000243811	-0.807439	-0.949491
136834162	rs151073220	3.70886e-14	-1.89206	-4.33754e-10	0.000116471	-1.89125	-4.33754e-10	0.000213587	-1.88928	-4.33754e-10
136834461	rs1484789	1.39059e-14	-1.53381	-1.33925	0.000128134	-0.412674	-1.38314	0.000238736	-0.402856	-1.37511
136834462	rs7628202	1.10974e-14	-1.78	-1.31866	2.70831e-05	-1.87832	-1.47167	4.92219e-05	-1.88374	-1.47325
136834641	rs140935605	5.26279e-14	-1.68079e-10	-1.54213	0.000158584	-1.68079e-10	-1.58261	0.000290168	-1.68079e-10	-1.58286
136834820	rs62408935	1.11409e-14	-1.77609	-1.31866	2.71209e-05	-1.87692	-1.47167	4.92759e-05	-1.88264	-1.47325
136835237	rs9855204	8.81494e-14	0.542554	-1.56889	3.3387e-05	-1.86235	-1.27838	6.21579e-05	-1.85305	-1.27059
136836709	rs1484788	1.28692e-14	-1.61571	-1.33482	0.000114664	-0.540548	-1.36634	0.000213057	-0.533677	-1.35809
136837024	rs57278443	1.74444e-13	-1.68079e-10	-0.343769	0.000689122	-1.68079e-10	-0.113476	0.00130787	-1.68079e-10	-0.0771666
136837555	rs1837603	1.36953e-14	-1.54928	-1.33904	0.000125471	-0.440113	-1.3767	0.000233909	-0.429766	-1.36863
136837774	rs115484476	1.00899e-13	-0.891251	-4.33754e-10	0.000191802	-1.39243	-4.33754e-10	0.000344468	-1.41132	-4.33754e-10
136838293	rs6783472	1.1492e-14	-1.73129	-1.33244	2.78084e-05	-1.84627	-1.47728	5.03324e-05	-1.85591	-1.47876
136839337	rs58380440	8.22526e-14	-1.09558	-4.33754e-10	0.000130619	-1.77661	-4.33754e-10	0.000242525	-1.76222	-4.33754e-10
136839408	rs62408937	3.76012e-14	-1.87834	-4.33754e-10	0.000117969	-1.87847	-4.33754e-10	0.000216052	-1.8778	-4.33754e-10
136839578	rs6439688	8.12264e-15	-1.84069	-1.57003	0.000122714	-0.966809	-0.872229	0.000237876	-0.922267	-0.859307
136839680	rs62408938	1.05636e-14	-1.80431	-1.34364	2.68687e-05	-1.8885	-1.46943	4.89768e-05	-1.89102	-1.47096
136840700	rs62408939	1.06336e-14	-1.8005	-1.34086	2.68372e-05	-1.88769	-1.47142	4.89033e-05	-1.89055	-1.47293
136841449	rs6788460	8.13994e-15	-1.8753	-1.53329	0.000126086	-1.1144	-0.69753	0.000243452	-1.07526	-0.683147
136841553	rs10935222	1.15276e-14	-1.75583	-1.3048	2.7034e-05	-1.844	-1.5078	4.89308e-05	-1.85379	-1.50912
136841710	rs9812652	8.11544e-15	-1.86001	-1.55159	0.000126963	-1.02475	-0.780253	0.000245521	-0.983435	-0.766504
136841721	rs10935223	1.1077e-14	-1.76806	-1.33244	2.70499e-05	-1.87393	-1.47728	4.91222e-05	-1.88025	-1.47876
136843043	rs17309935	2.83067e-13	1.72999	-1.58967	6.91069e-05	-1.24027	-1.17297	0.000126796	-1.2413	-1.16945
136844366	rs150671711	4.87156e-14	-1.61937	-4.33754e-10	0.000120859	-1.85427	-4.33754e-10	0.000215794	-1.879	-4.33754e-10
136844600	rs2053439	1.53516e-14	-1.59804	-1.17612	0.000141851	-0.497776	-1.19634	0.000264502	-0.490291	-1.18518
136845150	rs62408940	8.82012e-15	-1.7743	-1.55404	3.29361e-05	-1.88062	-1.2737	5.98532e-05	-1.88564	-1.27579
136845647	rs7614568	1.20748e-14	-1.89194	-1.12232	0.000107983	-1.50077	-0.466155	0.000211294	-1.46559	-0.434484
136845666	rs9881036	6.56872e-14	0.202158	-1.52263	3.95684e-05	-1.82502	-1.14584	7.42333e-05	-1.80948	-1.13663
136845694	rs7636828	1.06854e-14	-1.89156	-1.24493	7.82505e-05	-1.51253	-0.776445	0.00015228	-1.47788	-0.749726
136846259	rs12629207	1.10904e-14	-1.89183	-1.20747	8.59969e-05	-1.50471	-0.689874	0.000167652	-1.46971	-0.661724
136846854	rs4361230	8.27066e-15	-1.83627	-1.55639	0.000109055	-1.08555	-0.871494	0.000211368	-1.04228	-0.85744
136846923	rs6795806	8.2574e-15	-1.83627	-1.55799	0.000108367	-1.08555	-0.877827	0.00021002	-1.04228	-0.863834
136846968	rs146469636	5.28123e-14	-1.53863	-4.33754e-10	0.000117162	-1.88534	-4.33754e-10	0.000212981	-1.89212	-4.33754e-10
136847434	rs115371767	1.10001e-13	-0.804887	-4.33754e-10	0.000170834	-1.5082	-4.33754e-10	0.000311638	-1.51148	-4.33754e-10
136847657	rs58332955	1.18287e-14	-1.79311	-1.24174	2.61521e-05	-1.85912	-1.52584	4.73636e-05	-1.86845	-1.52701
136847838	rs6799280	8.52119e-15	-1.80972	-1.5531	0.000124906	-0.962586	-0.858744	0.000243181	-0.914949	-0.844569
136848047	rs9820599	8.48224e-15	-1.8143	-1.5531	0.00012298	-0.978126	-0.858744	0.000239337	-0.930884	-0.844569
136848427	rs4678289	8.40815e-15	-1.82307	-1.5531	0.000119263	-1.00882	-0.858744	0.000231919	-0.962366	-0.844569
136848730	rs7646165	7.92996e-15	-1.84115	-1.59357	6.86603e-05	-1.87331	-0.546414	0.00013009	-1.86121	-0.523886
136848865	rs80282252	5.20349e-14	-1.68079e-10	-1.55346	0.0001565	-1.68079e-10	-1.59584	0.000286453	-1.68079e-10	-1.59575
136848894	rs11717069	4.52009e-13	2.20952	-1.60119	6.05008e-05	-1.12304	-1.42319	0.000110837	-1.12531	-1.41996
136849069	rs4678290	8.27652e-15	-1.84225	-1.5497	0.00011586	-1.05063	-0.845881	0.000224675	-1.00708	-0.831584
136849227	rs6778363	8.27652e-15	-1.84225	-1.5497	0.00011586	-1.05063	-0.845881	0.000224675	-1.00708	-0.831584
136849454	rs6802994	8.27652e-15	-1.84225	-1.5497	0.00011586	-1.05063	-0.845881	0.000224675	-1.00708	-0.831584
136849627	rs9826846	8.27652e-15	-1.84225	-1.5497	0.00011586	-1.05063	-0.845881	0.000224675	-1.00708	-0.831584
136849700	rs9865013	8.29208e-15	-1.83857	-1.5515	0.000115331	-1.0357	-0.865387	0.000223715	-0.991781	-0.851168
136849972	rs9831130	8.21899e-15	-1.84923	-1.5497	0.000112497	-1.08009	-0.845881	0.000217987	-1.0373	-0.831584
136850693	rs73216976	5.47374e-13	2.40193	-1.60217	6.9301e-05	-1.0046	-1.40583	0.000126691	-1.00912	-1.40245
136851520	rs61376276	4.46829e-14	-0.453878	-1.2519	5.26588e-05	-1.15225	-1.53282	9.72821e-05	-1.14174	-1.53397
136851805	rs4678291	4.98518e-14	-1.68079e-10	-1.59632	0.000167083	-1.68079e-10	-1.5304	0.000305816	-1.68079e-10	-1.53034
136852525	rs34286321	5.76547e-13	2.45528	-1.6036	6.4114e-05	-1.09459	-1.39364	0.000117472	-1.09697	-1.39016
136852664	rs4678292	1.55415e-13	1.06688	-1.52615	3.6705e-05	-1.89172	-1.15426	6.79098e-05	-1.89002	-1.14512
136852847	rs12629126	8.0747e-15	-1.84185	-1.57479	8.66481e-05	-1.86724	-0.319796	0.000164965	-1.85405	-0.29354
136853429	rs143901858	3.71016e-14	-1.89171	-4.33754e-10	0.000118303	-1.87564	-4.33754e-10	0.000217723	-1.8701	-4.33754e-10
136853462	rs4678226	8.62904e-15	-1.74951	-1.60073	4.82843e-05	-1.28445	-1.48734	8.74135e-05	-1.29837	-1.4843
136853463	rs4678293	8.67998e-15	-1.74363	-1.60073	4.88713e-05	-1.27236	-1.48734	8.84641e-05	-1.28642	-1.4843
136854940	rs62410472	8.13733e-15	-1.83595	-1.57296	8.95355e-05	-1.87111	-0.283145	0.00017034	-1.85887	-0.256653
136854978	rs1440699	8.22331e-15	-1.83289	-1.56552	9.48117e-05	-1.87293	-0.224075	0.000180392	-1.86116	-0.19703
136855950	rs10513021	8.2107e-15	-1.83595	-1.56398	9.46382e-05	-1.87111	-0.227719	0.000180147	-1.85887	-0.20068
136855990	rs6439689	1.56169e-14	-1.22779	-1.52923	0.000151752	-0.871146	-0.7555	0.000302668	-0.800371	-0.740316
136856502	rs1530211	1.93326e-14	-1.00086	-1.54272	0.000182386	-0.626813	-0.815953	0.000367351	-0.545646	-0.801358
136856664	rs1530212	1.94209e-14	-0.996298	-1.54272	0.000174712	-0.669805	-0.815953	0.000351976	-0.588401	-0.801358
136856686	rs1530213	1.94209e-14	-0.996298	-1.54272	0.000174712	-0.669805	-0.815953	0.000351976	-0.588401	-0.801358
136856734	rs1530214	1.92974e-14	-1.00086	-1.54455	0.000181191	-0.626813	-0.822527	0.000364922	-0.545646	-0.807993
136856871	rs2196959	1.92974e-14	-1.00086	-1.54455	0.000181191	-0.626813	-0.822527	0.000364922	-0.545646	-0.807993
136857117	rs58420600	8.15122e-15	-1.83289	-1.57432	8.85743e-05	-1.87293	-0.292126	0.000168416	-1.86116	-0.265724
136857274	rs6776357	1.93348e-14	-1.00086	-1.54261	0.000184886	-0.626813	-0.802341	0.000372383	-0.545646	-0.787754
136857468	rs6766177	1.93348e-14	-1.00086	-1.54261	0.000183484	-0.626813	-0.809955	0.000369531	-0.545646	-0.795442
136857606	rs6766461	2.05991e-14	-0.928837	-1.55129	0.000195012	-0.541268	-0.834564	0.000393707	-0.457445	-0.820272
136857625	rs6779192	2.02477e-14	-0.944354	-1.55298	0.00019022	-0.559655	-0.841057	0.000383793	-0.476396	-0.826825
136857662	rs6766318	3.15909e-14	-0.449975	-1.60253	8.05692e-05	-0.785827	-1.47395	0.000149898	-0.772666	-1.4707
136857687	rs6790752	1.86497e-14	-1.02826	-1.55129	0.000167476	-0.693489	-0.834564	0.000336706	-0.613841	-0.820272
136857732	rs13095852	1.86497e-14	-1.02826	-1.55129	0.000167476	-0.693489	-0.834564	0.000336706	-0.613841	-0.820272
136857829	rs13095888	1.89316e-14	-1.01326	-1.55129	0.00017046	-0.67583	-0.834564	0.000342902	-0.595607	-0.820272
136857879	rs13080243	1.86182e-14	-1.02826	-1.55298	0.000166392	-0.693489	-0.841057	0.000334507	-0.613841	-0.826825
136857908	rs13100239	1.86182e-14	-1.02826	-1.55298	0.000166392	-0.693489	-0.841057	0.000334507	-0.613841	-0.826825
136857997	rs13100520	1.88943e-14	-1.01523	-1.55129	0.000169333	-0.682463	-0.834564	0.000340217	-0.603466	-0.820272
136858266	rs7614143	8.08071e-15	-1.83289	-1.58301	8.32468e-05	-1.87293	-0.354158	0.000158187	-1.86116	-0.328384
136858590	rs55950024	8.05977e-15	-1.83548	-1.58301	8.4461e-05	-1.85845	-0.354158	0.000160942	-1.84389	-0.328384
136858593	rs55844250	8.03562e-15	-1.83848	-1.58301	8.46628e-05	-1.85606	-0.354158	0.000161401	-1.84105	-0.328384
136858609	rs55971688	8.05977e-15	-1.83548	-1.58301	8.4461e-05	-1.85845	-0.354158	0.000160942	-1.84389	-0.328384
136858654	rs55756671	8.10621e-15	-1.82974	-1.58301	8.31029e-05	-1.87466	-0.354158	0.000157838	-1.86337	-0.328384
136858718	rs58351965	8.10621e-15	-1.82974	-1.58301	8.31029e-05	-1.87466	-0.354158	0.000157838	-1.86337	-0.328384
136858901	rs13063732	3.42064e-14	-0.373729	-1.59923	8.50519e-05	-0.718925	-1.48671	0.000158265	-0.705373	-1.48368
136858916	rs79361469	1.29119e-14	-1.88867	-1.05855	0.000123488	-1.49891	-0.333835	0.000241381	-1.46661	-0.30034
136859074	rs13063916	1.06578e-14	-1.54054	-1.59854	3.57842e-05	-1.8331	-1.23829	6.62402e-05	-1.82952	-1.23051
136859082	rs13064358	2.06083e-14	-0.949652	-1.53003	4.06667e-05	-1.78503	-1.15846	7.73191e-05	-1.75597	-1.14941
136861803	rs192809933	4.94906e-14	-1.68079e-10	-1.60359	0.000159309	-1.68079e-10	-1.57805	0.000291753	-1.68079e-10	-1.57742
136862354	rs73216987	8.07979e-15	-1.82974	-1.58627	8.09589e-05	-1.87466	-0.380296	0.000153724	-1.86337	-0.354792
136862392	rs73216988	8.07979e-15	-1.82974	-1.58627	8.09589e-05	-1.87466	-0.380296	0.000153724	-1.86337	-0.354792
136862758	rs75038431	8.87689e-15	-1.88795	-1.43397	3.35307e-05	-1.68928	-1.44715	5.9708e-05	-1.71516	-1.4487
136862806	rs7624425	8.07149e-15	-1.82974	-1.5873	8.02613e-05	-1.87466	-0.388949	0.000152386	-1.86337	-0.363535
136862820	rs13083219	2.43398e-14	-0.786442	-1.52682	4.01428e-05	-1.81714	-1.13931	7.58862e-05	-1.79404	-1.13005
136862867	rs7612877	8.07149e-15	-1.82974	-1.5873	8.02613e-05	-1.87466	-0.388949	0.000152386	-1.86337	-0.363535
136862919	rs7634815	8.07149e-15	-1.82974	-1.5873	8.02613e-05	-1.87466	-0.388949	0.000152386	-1.86337	-0.363535
136863079	rs7624691	1.19186e-14	-1.43283	-1.59445	3.35437e-05	-1.85409	-1.28195	6.19726e-05	-1.85178	-1.27485
136863233	rs73216990	8.07149e-15	-1.82974	-1.5873	8.02613e-05	-1.87466	-0.388949	0.000152386	-1.86337	-0.363535
136863271	rs1899208	4.91636e-13	0.692365	-4.33754e-10	0.00133339	0.546586	-4.33754e-10	0.00272971	0.658627	-4.33754e-10
136863300	rs73216991	8.07149e-15	-1.82974	-1.5873	8.02613e-05	-1.87466	-0.388949	0.000152386	-1.86337	-0.363535
136863588	rs62410478	7.59726e-15	-1.88674	-1.59085	8.40217e-05	-1.79698	-0.420837	0.000161587	-1.77252	-0.395757
136863699	rs73216993	7.86886e-15	-1.85516	-1.5873	8.17617e-05	-1.85614	-0.388949	0.000155903	-1.84055	-0.363535
136863864	rs62410479	7.92212e-15	-1.84742	-1.5883	8.05015e-05	-1.86305	-0.397572	0.000153267	-1.84889	-0.372248
136863868	rs62410480	7.88855e-15	-1.85266	-1.5873	8.15669e-05	-1.85852	-0.388949	0.000155458	-1.84341	-0.363535
136864352	rs67426405	1.6255e-14	-1.16067	-1.5563	0.00014247	-0.848753	-0.841011	0.000283897	-0.777975	-0.826738
136864502	rs57859055	7.93002e-15	-1.84742	-1.5873	8.11987e-05	-1.86305	-0.388949	0.000154608	-1.84889	-0.363535
136864550	rs57640393	7.88069e-15	-1.85266	-1.5883	8.08666e-05	-1.85852	-0.397572	0.000154109	-1.84341	-0.372248
136864838	rs1440698	7.42911e-13	2.7089	-1.6037	7.24418e-05	-0.983903	-1.38221	0.000132715	-0.986448	-1.37867
136864903	rs16844526	7.92212e-15	-1.84742	-1.5883	8.05015e-05	-1.86305	-0.397572	0.000153267	-1.84889	-0.372248
136865434	rs13068632	2.39599e-14	-0.759812	-1.56918	3.55688e-05	-1.83691	-1.24051	6.52468e-05	-1.84295	-1.23219
136865757	rs12486951	7.90708e-15	-1.84742	-1.5902	7.91321e-05	-1.86305	-0.414729	0.000150633	-1.84889	-0.389585
136865846	rs12487636	8.04814e-15	-1.82974	-1.5902	7.82187e-05	-1.87466	-0.414729	0.000148468	-1.86337	-0.389585
136865890	rs12494008	8.07419e-15	-1.8265	-1.5902	7.80898e-05	-1.87631	-0.414729	0.000148153	-1.8655	-0.389585
136866009	rs12487676	7.89993e-15	-1.84742	-1.5911	7.84597e-05	-1.86305	-0.423262	0.000149339	-1.84889	-0.398208
136866190	rs12487686	7.89993e-15	-1.84742	-1.5911	7.84597e-05	-1.86305	-0.423262	0.000149339	-1.84889	-0.398208
136866191	rs10935224	7.89993e-15	-1.84742	-1.5911	7.84597e-05	-1.86305	-0.423262	0.000149339	-1.84889	-0.398208
136866257	rs10935225	7.89993e-15	-1.84742	-1.5911	7.84597e-05	-1.86305	-0.423262	0.000149339	-1.84889	-0.398208
136866272	rs11917260	2.22774e-14	-0.840674	-1.56113	3.69648e-05	-1.80813	-1.2308	6.99607e-05	-1.7829	-1.22249
136866437	rs149521926	1.17761e-13	-1.68079e-10	-0.736717	0.000284924	-1.68079e-10	-0.996673	0.000523051	-1.68079e-10	-0.993645
136866624	rs62410483	7.93579e-15	-1.84467	-1.58932	7.35382e-05	-1.86519	-0.485904	0.000140126	-1.85151	-0.459268
136866634	rs12631068	8.10098e-15	-1.82319	-1.5902	7.79675e-05	-1.87787	-0.414729	0.00014785	-1.86754	-0.389585
136866669	rs16844544	7.9288e-15	-1.84467	-1.5902	7.8963e-05	-1.86519	-0.414729	0.000150239	-1.85151	-0.389585
136866730	rs11708831	6.70687e-13	2.59623	-1.5933	7.88044e-05	-1.03357	-1.24835	0.00014453	-1.03605	-1.24379
136866845	rs62410484	7.93622e-15	-1.84467	-1.58926	7.96421e-05	-1.86519	-0.406165	0.000151545	-1.85151	-0.380931
136866897	rs16844548	7.93622e-15	-1.84467	-1.58926	7.96421e-05	-1.86519	-0.406165	0.000151545	-1.85151	-0.380931
136867036	rs62410485	7.93622e-15	-1.84467	-1.58926	7.96421e-05	-1.86519	-0.406165	0.000151545	-1.85151	-0.380931
136867167	rs62410486	7.93622e-15	-1.84467	-1.58926	7.96421e-05	-1.86519	-0.406165	0.000151545	-1.85151	-0.380931
136867313	rs7647718	7.00951e-13	2.65102	-1.60396	7.14898e-05	-1.00952	-1.36982	0.000130989	-1.01202	-1.36619
136867549	rs10513032	7.93622e-15	-1.84467	-1.58926	7.96421e-05	-1.86519	-0.406165	0.000151545	-1.85151	-0.380931
136867742	rs10935226	8.1164e-15	-1.82319	-1.5883	7.93167e-05	-1.87787	-0.397572	0.000150436	-1.86754	-0.372248
136867782	rs10513031	7.94389e-15	-1.84467	-1.5883	8.03294e-05	-1.86519	-0.397572	0.000152866	-1.85151	-0.372248
136867888	rs73217000	7.42811e-13	2.7089	-1.60383	7.44697e-05	-0.983903	-1.3546	0.000136459	-0.986448	-1.35085
136867989	rs55953903	1.31414e-14	-1.85198	-1.07763	2.38643e-05	-1.89075	-1.58575	4.3597e-05	-1.8921	-1.58623
136868177	rs12637795	7.96455e-15	-1.84185	-1.58852	8.0004e-05	-1.86724	-0.399574	0.000152171	-1.85405	-0.374271
136868229	rs9833382	2.35098e-14	-0.768861	-1.57909	3.42411e-05	-1.82691	-1.28856	6.45814e-05	-1.80448	-1.28092
136868285	rs74920171	9.82324e-14	-1.68079e-10	-0.918037	0.00120242	-1.68079e-10	0.443196	0.0022687	-1.68079e-10	0.473641
136868563	rs12635419	7.96455e-15	-1.84185	-1.58852	8.0004e-05	-1.86724	-0.399574	0.000152171	-1.85405	-0.374271
136868600	rs12489623	7.97239e-15	-1.84185	-1.58754	8.06923e-05	-1.86724	-0.391007	0.000153494	-1.85405	-0.365614
136868820	rs12489637	7.97239e-15	-1.84185	-1.58754	8.06923e-05	-1.86724	-0.391007	0.000153494	-1.85405	-0.365614
136869141	rs9858593	2.42578e-14	-0.712876	-1.60376	6.7609e-05	-0.984185	-1.45097	0.000125398	-0.974322	-1.44751
136869354	rs77627898	9.80017e-14	-1.68079e-10	-0.920388	0.00119754	-1.68079e-10	0.439133	0.00225944	-1.68079e-10	0.469548
136869484	rs1899207	7.63848e-13	2.73658	-1.60359	7.4654e-05	-0.97158	-1.36445	0.000136786	-0.974141	-1.36077
136869603	rs55943218	1.26767e-14	-1.87219	-1.09342	2.39154e-05	-1.8917	-1.58268	4.38415e-05	-1.88955	-1.58319
136870213	rs74392722	9.99827e-14	-0.900376	-4.33754e-10	0.00058907	-0.270349	-4.33754e-10	0.0011682	-0.190104	-4.33754e-10
136870234	rs62410489	1.26767e-14	-1.87219	-1.09342	2.39154e-05	-1.8917	-1.58268	4.38415e-05	-1.88955	-1.58319
136870267	rs4678294	2.7289e-14	-0.594919	-1.60397	7.35451e-05	-0.912301	-1.43869	0.000136771	-0.899912	-1.4351
136870285	rs11720901	7.01212e-13	2.65102	-1.60359	7.31557e-05	-1.00952	-1.34679	0.000134064	-1.01202	-1.34298
136870598	rs62410490	7.98048e-15	-1.84185	-1.58653	8.1389e-05	-1.86724	-0.38241	0.000154833	-1.85405	-0.356928
136870620	rs62410491	8.00371e-15	-1.83894	-1.58653	8.12283e-05	-1.86922	-0.38241	0.000154454	-1.8565	-0.356928
136870759	rs73219004	7.98048e-15	-1.84185	-1.58653	8.1389e-05	-1.86724	-0.38241	0.000154833	-1.85405	-0.356928
136870835	rs73219006	7.98048e-15	-1.84185	-1.58653	8.1389e-05	-1.86724	-0.38241	0.000154833	-1.85405	-0.356928
136871027	rs150754743	7.98048e-15	-1.84185	-1.58653	8.1389e-05	-1.86724	-0.38241	0.000154833	-1.85405	-0.356928
136871225	rs149470741	8.00371e-15	-1.83894	-1.58653	8.12283e-05	-1.86922	-0.38241	0.000154454	-1.8565	-0.356928
136871241	rs56230972	8.00363e-15	-1.83894	-1.58654	8.31042e-05	-1.86922	-0.35958	0.000158062	-1.8565	-0.333833
136871886	rs2024540	4.66143e-13	0.639119	-4.33754e-10	0.00118718	0.43044	-4.33754e-10	0.00243005	0.542342	-4.33754e-10
136871897	rs16844557	7.98048e-15	-1.84185	-1.58653	8.1389e-05	-1.86724	-0.38241	0.000154833	-1.85405	-0.356928
136871949	rs35716370	7.98048e-15	-1.84185	-1.58653	8.1389e-05	-1.86724	-0.38241	0.000154833	-1.85405	-0.356928
136872030	rs35036213	7.98048e-15	-1.84185	-1.58653	8.1389e-05	-1.86724	-0.38241	0.000154833	-1.85405	-0.356928
136872040	rs58784361	8.00371e-15	-1.83894	-1.58653	8.12283e-05	-1.86922	-0.38241	0.000154454	-1.8565	-0.356928
136872078	rs60743604	7.98048e-15	-1.84185	-1.58653	8.1389e-05	-1.86724	-0.38241	0.000154833	-1.85405	-0.356928
136872869	rs35800092	7.98385e-15	-1.84136	-1.58659	7.89725e-05	-1.87445	-0.405343	0.000149921	-1.86328	-0.379938
136872925	rs12494014	8.16343e-15	-1.81922	-1.58649	7.65088e-05	-1.88435	-0.427136	0.000144697	-1.87647	-0.402205
136872933	rs12487502	8.00796e-15	-1.83844	-1.58649	7.7142e-05	-1.87611	-0.427136	0.000146308	-1.86541	-0.402205
136873024	rs114940919	5.03774e-14	-1.58583	-4.33754e-10	0.000117704	-1.88072	-4.33754e-10	0.000213079	-1.89166	-4.33754e-10
136873547	rs76070739	1.14953e-13	-1.68079e-10	-0.760851	0.000329893	-1.68079e-10	-0.850126	0.000603676	-1.68079e-10	-0.850285
136873867	rs12485379	1.27516e-14	-1.89185	-1.06787	0.000104651	-1.62652	-0.371742	0.00020283	-1.60196	-0.338999
136873890	rs12494928	8.01264e-15	-1.83894	-1.58541	8.12553e-05	-1.86922	-0.382078	0.000154478	-1.8565	-0.356773
136873907	rs12485382	8.01264e-15	-1.83894	-1.58541	8.12553e-05	-1.86922	-0.382078	0.000154478	-1.8565	-0.356773
136874157	rs16844561	8.02766e-15	-1.83595	-1.58653	8.10746e-05	-1.87111	-0.38241	0.000154088	-1.85887	-0.356928
136874186	rs112213812	9.01337e-14	-1.00408	-4.33754e-10	0.000144909	-1.67279	-4.33754e-10	0.00026149	-1.68693	-4.33754e-10
136874210	rs55686457	8.01207e-15	-1.83894	-1.58548	8.19321e-05	-1.86922	-0.373784	0.000155806	-1.8565	-0.348213
136874444	rs34731330	7.99741e-15	-1.84185	-1.58441	8.28078e-05	-1.86724	-0.365128	0.00015756	-1.85405	-0.339468
136874482	rs34989106	8.02068e-15	-1.83894	-1.58441	8.26443e-05	-1.86922	-0.365128	0.000157174	-1.8565	-0.339468
136874532	rs150514121	8.02068e-15	-1.83894	-1.58441	8.26443e-05	-1.86922	-0.365128	0.000157174	-1.8565	-0.339468
136874533	rs138463608	7.99741e-15	-1.84185	-1.58441	8.28078e-05	-1.86724	-0.365128	0.00015756	-1.85405	-0.339468
136874642	rs35192343	8.02068e-15	-1.83894	-1.58441	8.26443e-05	-1.86922	-0.365128	0.000157174	-1.8565	-0.339468
136874758	rs6764011	7.96637e-15	-1.84185	-1.58829	7.80631e-05	-1.86724	-0.424133	0.000148348	-1.85405	-0.399712
136874831	rs34937500	8.14324e-15	-1.8198	-1.58839	7.81649e-05	-1.87936	-0.410714	0.000148106	-1.8695	-0.385895
136874879	rs2053438	2.16191e-14	-0.82802	-1.60378	6.08077e-05	-1.08486	-1.45632	0.000112696	-1.07555	-1.45308
136875009	rs6788840	7.98882e-15	-1.83894	-1.58839	7.89615e-05	-1.86922	-0.410714	0.000150044	-1.8565	-0.385895
136875228	rs80308082	5.2672e-13	0.761296	-4.33754e-10	0.000417553	-0.614481	-4.33754e-10	0.000844262	-0.51486	-4.33754e-10
136875280	rs1899206	1.25042e-14	-1.89195	-1.08736	0.00010253	-1.6233	-0.395438	0.000198644	-1.59859	-0.363223
136875691	rs1440697	1.96744e-14	-0.922282	-1.60378	5.60304e-05	-1.16668	-1.45632	0.000103792	-1.15786	-1.45308
136875706	rs73219012	8.19286e-15	-1.81372	-1.58839	7.82258e-05	-1.87858	-0.410714	0.000146984	-1.8771	-0.385895
136875707	rs73219013	8.13578e-15	-1.82071	-1.58839	7.84719e-05	-1.87544	-0.410714	0.00014747	-1.8738	-0.385895
136875818	rs73219016	2.06071e-14	-1.87797	-0.601767	2.9945e-05	-1.86589	-1.38364	5.50869e-05	-1.8607	-1.38372
136875916	rs144709408	8.1476e-14	-1.10506	-4.33754e-10	0.000360131	-0.762427	-4.33754e-10	0.000632278	-0.803995	-4.33754e-10
136876685	rs12485611	7.99482e-15	-1.83894	-1.58764	7.94767e-05	-1.86922	-0.40421	0.000151033	-1.8565	-0.379324
136876819	rs12492170	8.04339e-15	-1.83289	-1.58764	7.91827e-05	-1.87293	-0.40421	0.000150331	-1.86116	-0.379324
136876849	rs1371907	1.88214e-14	-0.967061	-1.60332	5.35943e-05	-1.20239	-1.46506	9.9327e-05	-1.19299	-1.46191
136877283	rs12486422	8.0609e-15	-1.82974	-1.58861	7.83789e-05	-1.87466	-0.412683	0.000148721	-1.86337	-0.387884
136877493	rs10513030	1.31802e-14	-1.83667	-1.08999	2.4014e-05	-1.88689	-1.58337	4.37783e-05	-1.89031	-1.58388
136877744	rs115498881	4.00319e-14	-1.8157	-4.33754e-10	0.000117964	-1.87852	-4.33754e-10	0.00021491	-1.8831	-4.33754e-10
136877854	rs12497087	8.22096e-15	-1.80913	-1.58956	7.7049e-05	-1.88333	-0.421126	0.000145767	-1.8749	-0.396415
136877919	rs12493687	8.12628e-15	-1.8198	-1.59047	7.67071e-05	-1.87936	-0.42954	0.000145315	-1.8695	-0.404917
136878025	rs12493758	8.14142e-15	-1.8198	-1.58861	7.80112e-05	-1.87936	-0.412683	0.000147811	-1.8695	-0.387884
136878252	rs7643428	1.17081e-14	-1.45575	-1.58934	8.52114e-05	-1.20853	-0.995226	0.000167301	-1.15102	-0.982506
136878395	rs67666416	6.33015e-13	2.54861	-1.60349	7.58256e-05	-0.975922	-1.34454	0.000138968	-0.978372	-1.34071
136878490	rs10935227	8.48954e-15	-1.78282	-1.58372	8.14041e-05	-1.87722	-0.372248	0.000154473	-1.86627	-0.347034
136878841	rs10935228	8.40335e-15	-1.78056	-1.59618	6.99064e-05	-1.87804	-0.523699	0.000132414	-1.86735	-0.500044
136878955	rs141501697	5.02648e-14	-1.68079e-10	-1.58807	0.000159299	-1.68079e-10	-1.57811	0.000291505	-1.68079e-10	-1.57827
136879020	rs10935229	8.33693e-15	-1.79	-1.59468	7.28443e-05	-1.88758	-0.472988	0.000137468	-1.88087	-0.449065
136879120	rs77976651	1.26107e-14	-1.88305	-1.08777	9.30866e-05	-1.70048	-0.414882	0.000179607	-1.67953	-0.383022
136879243	rs16844587	1.26574e-14	-1.88976	-1.07737	0.000100379	-1.65766	-0.382279	0.000194154	-1.63455	-0.350126
136879461	rs80249335	8.81254e-15	-1.89092	-1.43828	2.65519e-05	-1.76588	-1.60392	4.92312e-05	-1.75283	-1.60397
136879530	rs7626849	2.45361e-13	1.45754	-1.46018	4.6033e-05	-1.21584	-1.60369	8.12256e-05	-1.25228	-1.60382
136880600	rs6439690	1.92953e-14	-0.941741	-1.60377	6.2733e-05	-1.05634	-1.45366	0.000115497	-1.05372	-1.45035
136881175	rs58447831	2.52435e-13	1.19537	-1.16959	4.98869e-05	-1.26461	-1.47453	8.86089e-05	-1.29766	-1.47143
136881627	rs2196958	3.08684e-14	-0.490603	-1.58504	0.000124283	-0.526774	-1.29956	0.000229804	-0.520982	-1.29511
136882119	rs9289530	2.16006e-14	-0.841129	-1.59152	9.45495e-05	-0.777813	-1.32196	0.000175016	-0.770685	-1.31776
136882336	rs75088643	1.39973e-14	-1.72278	-1.14373	7.91155e-05	-1.86421	-0.413773	0.000150653	-1.85599	-0.382361
136882822	rs1371906	2.36969e-14	-1.06223	-1.2778	0.000111228	-0.597181	-1.34013	0.000211055	-0.57008	-1.33113
136884378	rs149424439	5.18513e-14	-1.68079e-10	-1.55699	0.000165381	-1.68079e-10	-1.54064	0.000302637	-1.68079e-10	-1.54079
136884558	rs11707198	1.01576e-12	2.95093	-1.53291	0.000441513	0.907498	-1.46618	0.000699116	0.756317	-1.45982
136884673	rs6768820	1.50741e-14	-1.1896	-1.60279	2.93176e-05	-1.73379	-1.53691	5.14659e-05	-1.77871	-1.53369
136884899	rs141972247	8.28047e-14	-1.08889	-4.33754e-10	0.000145251	-1.67043	-4.33754e-10	0.00026197	-1.68509	-4.33754e-10
136885813	rs9830729	1.83751e-14	-1.01067	-1.58371	5.61112e-05	-1.01805	-1.60351	0.000107087	-0.976333	-1.60335
136885894	rs62410518	8.77886e-15	-1.85919	-1.47384	2.53079e-05	-1.84349	-1.57429	4.59161e-05	-1.8518	-1.57471
136886152	rs9872887	1.96822e-14	-0.995518	-1.53014	5.84347e-05	-1.00296	-1.57802	0.000111668	-0.960894	-1.5769
136890896	rs962224	2.03871e-14	-0.967259	-1.52321	5.87008e-05	-1.00259	-1.57385	0.000112123	-0.961088	-1.57264
136891040	rs76942545	1.12133e-13	-1.68079e-10	-0.785689	0.000234585	-1.68079e-10	-1.19107	0.000427597	-1.68079e-10	-1.19514
136892064	rs62410521	8.71589e-15	-1.86281	-1.47742	2.56977e-05	-1.82995	-1.57254	4.65662e-05	-1.83948	-1.57297
136892298	rs9867244	1.55175e-14	-1.16224	-1.60117	2.61502e-05	-1.83883	-1.54621	4.72003e-05	-1.85571	-1.54322
136892581	rs967950	3.1484e-14	-0.454796	-1.6011	0.000118635	-0.352822	-1.52002	0.000221362	-0.335031	-1.51849
136892728	rs967949	3.1484e-14	-0.454796	-1.6011	0.000118635	-0.352822	-1.52002	0.000221362	-0.335031	-1.51849
136892950	rs144244084	7.8503e-14	-1.14224	-4.33754e-10	0.000128217	-1.79517	-4.33754e-10	0.000236121	-1.78898	-4.33754e-10
136892958	rs113468293	2.35906e-13	-0.0419411	-4.33754e-10	0.000239558	-1.1701	-4.33754e-10	0.000483962	-1.07132	-4.33754e-10
136893356	rs10935230	8.72301e-13	2.81835	-1.55259	0.000196634	0.126599	-1.49415	0.000341366	0.0680583	-1.48843
136894133	rs9839965	2.2584e-14	-0.845744	-1.54239	6.9015e-05	-0.829122	-1.58545	0.000125574	-0.835881	-1.58455
136894935	rs144918306	3.54273e-13	-1.68079e-10	0.364695	0.00151343	-1.68079e-10	0.673238	0.00277741	-1.68079e-10	0.675952
136895441	rs143772397	1.31003e-13	-0.63015	-4.33754e-10	0.000182056	-1.44458	-4.33754e-10	0.000328482	-1.45884	-4.33754e-10
136895504	rs13068766	1.48426e-14	-1.20404	-1.60384	2.68504e-05	-1.82914	-1.52948	4.8887e-05	-1.83755	-1.52626
136895993	rs187461478	2.69828e-13	-1.68079e-10	0.0924106	0.000645905	-1.68079e-10	-0.178241	0.00118375	-1.68079e-10	-0.176878
136896390	rs62410523	8.51145e-15	-1.8586	-1.50537	2.60273e-05	-1.83375	-1.556	4.71868e-05	-1.84267	-1.55654
136896814	rs62410524	8.58332e-15	-1.8564	-1.49916	2.59939e-05	-1.83086	-1.56017	4.71167e-05	-1.84001	-1.56068
136896859	rs145513011	4.13616e-14	-1.78302	-4.33754e-10	0.000119523	-1.86538	-4.33754e-10	0.000217715	-1.87014	-4.33754e-10
136897156	rs62410525	8.55362e-15	-1.86072	-1.49829	2.58317e-05	-1.83657	-1.56073	4.68441e-05	-1.84527	-1.56123
```
