## Supplementary material for "Characterization of shared and ancestry-specific signals driving complex traits using multi-ancestry fine-mapping": susiex_nc3.cs80.summary

```
# chr3:135531358-136898387
CS_ID	CS_LENGTH	CS_PURITY	MAX_PIP_SNP	BP	REF_ALLELE	ALT_ALLELE	REF_FRQ	BETA	SE	-LOG10P	MAX_PIP	POST-HOC_PROB_POP1	POST-HOC_PROB_POP2
1	32	0.920327	rs7432375	136288405	A,A	G,G	0.564612,0.209325	-0.0258742,-0.0505783	0.00398773,0.0105074	10.0619,5.82907	0.104816	1	0.999773
2	868	0	rs143008299	135661123	C,NA	A,NA	0.99503,NA	0.120319,NA	0.0281148,NA	4.72757,NA	0.0881276	0.411247	0.371309
3	1388	0	rs182326735	136777973	T,NA	G,NA	0.996024,NA	0.0924122,NA	0.0314177,NA	2.48582,NA	0.0117744	0.306322	0.351426
```
