## Supplementary material for "Characterization of shared and ancestry-specific signals driving complex traits using multi-ancestry fine-mapping": susiex_nc2.cs80.snp

```
BP	SNP
136402602	chr3:136402602:G:A
136403091	chr3:136403091:G:A
136404933	chr3:136404933:A:T
136405719	chr3:136405719:G:A
136406749	chr3:136406749:A:G
136406894	chr3:136406894:A:C
136408065	chr3:136408065:ATCT:A
136408399	chr3:136408399:G:A
136409544	chr3:136409544:C:G
136410702	chr3:136410702:G:T
136410713	chr3:136410713:C:T
136410749	chr3:136410749:G:A
136411040	chr3:136411040:G:A
136411066	chr3:136411066:A:G
136411835	chr3:136411835:A:G
136413232	chr3:136413232:T:C
136413846	chr3:136413846:T:C
136413863	chr3:136413863:A:G
136413867	chr3:136413867:T:C
136414018	chr3:136414018:T:G
136414212	chr3:136414212:AT:A
136414223	chr3:136414223:G:C
136414572	chr3:136414572:A:G
136415026	chr3:136415026:T:G
136416424	chr3:136416424:G:A
136416641	chr3:136416641:T:C
136418580	chr3:136418580:G:A
136418658	chr3:136418658:A:T
136418840	chr3:136418840:T:C
136418932	chr3:136418932:C:T
136419237	chr3:136419237:A:G
136419554	chr3:136419554:C:T
136419651	chr3:136419651:T:A
136420592	chr3:136420592:T:C
136420888	chr3:136420888:C:G
136421036	chr3:136421036:G:A
136421040	chr3:136421040:G:A
136421074	chr3:136421074:T:G
136421277	chr3:136421277:T:C
136421841	chr3:136421841:G:GA
136422869	chr3:136422869:A:G
136423475	chr3:136423475:T:C
136423750	chr3:136423750:G:A
136424091	chr3:136424091:G:C
136424397	chr3:136424397:T:C
136424488	chr3:136424488:C:T
136424826	chr3:136424826:G:T
136424998	chr3:136424998:C:A
136425646	chr3:136425646:G:A
136425733	chr3:136425733:CAT:C
136426166	chr3:136426166:G:A
136426266	chr3:136426266:T:C
136426882	chr3:136426882:C:G
136426924	chr3:136426924:A:G
136427519	chr3:136427519:G:C
136428073	chr3:136428073:C:T
136428249	chr3:136428249:G:A
136428284	chr3:136428284:G:C
136428929	chr3:136428929:A:G
136429394	chr3:136429394:C:T
136429951	chr3:136429951:C:T
136430297	chr3:136430297:C:T
136430465	chr3:136430465:C:T
136431609	chr3:136431609:C:G
136431824	chr3:136431824:CTT:C
136431878	chr3:136431878:G:C
136432027	chr3:136432027:G:A
136432090	chr3:136432090:T:C
136432153	chr3:136432153:T:G
136432408	chr3:136432408:A:G
136433189	chr3:136433189:T:C
136433336	chr3:136433336:A:G
136433720	chr3:136433720:A:G
136433822	chr3:136433822:T:C
136434703	chr3:136434703:T:G
136435327	chr3:136435327:G:A
136435934	chr3:136435934:C:T
136435986	chr3:136435986:C:T
136437390	chr3:136437390:C:CA
136438371	chr3:136438371:G:A
136438766	chr3:136438766:T:C
136439431	chr3:136439431:CACACACACACAA:C
136440234	chr3:136440234:T:C
136440301	chr3:136440301:C:T
136441748	chr3:136441748:G:C
136442794	chr3:136442794:C:T
136443214	chr3:136443214:C:T
136443526	chr3:136443526:C:A
136443779	chr3:136443779:A:C
136443780	chr3:136443780:AT:A
136444159	chr3:136444159:C:T
136444392	chr3:136444392:T:C
136445247	chr3:136445247:G:C
136445559	chr3:136445559:T:C
136445824	chr3:136445824:A:T
136446136	chr3:136446136:T:A
136446234	chr3:136446234:C:A
136446853	chr3:136446853:G:A
136447038	chr3:136447038:A:AG
136447322	chr3:136447322:T:G
136448042	chr3:136448042:T:G
136448185	chr3:136448185:T:C
136448428	chr3:136448428:T:C
136448539	chr3:136448539:G:A
136449789	chr3:136449789:T:TA
136450352	chr3:136450352:T:C
136450944	chr3:136450944:T:C
136451656	chr3:136451656:G:A
136452694	chr3:136452694:T:G
136453035	chr3:136453035:C:T
136453157	chr3:136453157:C:G
136453418	chr3:136453418:C:T
136453788	chr3:136453788:A:G
136454564	chr3:136454564:G:C
136456341	chr3:136456341:T:A
136456598	chr3:136456598:G:C
136457219	chr3:136457219:C:T
136457540	chr3:136457540:C:T
136457620	chr3:136457620:G:A
136458104	chr3:136458104:T:C
136458161	chr3:136458161:GTTTGT:G
136458506	chr3:136458506:A:G
136460089	chr3:136460089:T:C
136460156	chr3:136460156:G:A
136460233	chr3:136460233:A:G
136460691	chr3:136460691:A:C
136462212	chr3:136462212:A:C
136462228	chr3:136462228:G:C
136462490	chr3:136462490:T:C
136462601	chr3:136462601:C:G
136463120	chr3:136463120:T:A
136463196	chr3:136463196:T:C
136463211	chr3:136463211:C:T
136463267	chr3:136463267:A:G
136464199	chr3:136464199:G:A
136464264	chr3:136464264:A:G
136464376	chr3:136464376:C:T
136464384	chr3:136464384:T:C
136464406	chr3:136464406:A:G
136464411	chr3:136464411:G:A
136464664	chr3:136464664:C:CA
136465435	chr3:136465435:G:A
136465513	chr3:136465513:G:A
136465834	chr3:136465834:T:C
136466095	chr3:136466095:C:T
136466761	chr3:136466761:G:A
136466838	chr3:136466838:A:G
136467179	chr3:136467179:G:A
136467342	chr3:136467342:A:G
136467475	chr3:136467475:T:C
136467647	chr3:136467647:C:A
136468743	chr3:136468743:T:C
136468782	chr3:136468782:G:T
136468937	chr3:136468937:C:T
136469064	chr3:136469064:T:C
136469219	chr3:136469219:G:C
136469599	chr3:136469599:A:G
136469661	chr3:136469661:G:C
136469768	chr3:136469768:T:C
136469995	chr3:136469995:T:C
136470021	chr3:136470021:C:T
136470331	chr3:136470331:G:A
136470495	chr3:136470495:G:A
136470734	chr3:136470734:C:T
136470918	chr3:136470918:G:C
136471843	chr3:136471843:T:C
136472064	chr3:136472064:T:C
136473822	chr3:136473822:A:C
136473907	chr3:136473907:G:A
136473965	chr3:136473965:T:A
136474183	chr3:136474183:G:C
136474486	chr3:136474486:A:C
136474931	chr3:136474931:G:A
136475275	chr3:136475275:T:G
136475905	chr3:136475905:G:C
136475950	chr3:136475950:T:G
136476288	chr3:136476288:T:C
136476555	chr3:136476555:G:A
136476705	chr3:136476705:T:C
136476889	chr3:136476889:ATC:A
136476955	chr3:136476955:C:A
136477151	chr3:136477151:T:C
136477229	chr3:136477229:C:T
136478296	chr3:136478296:T:C
136478417	chr3:136478417:C:A
136478549	chr3:136478549:T:C
136478678	chr3:136478678:T:A
136478793	chr3:136478793:C:A
136485164	chr3:136485164:A:G
136485307	chr3:136485307:A:G
136485963	chr3:136485963:C:A
136486165	chr3:136486165:T:C
136486252	chr3:136486252:A:G
136486656	chr3:136486656:G:A
136487527	chr3:136487527:T:C
136487903	chr3:136487903:A:G
136488192	chr3:136488192:G:A
136488827	chr3:136488827:T:C
136489946	chr3:136489946:C:T
136490129	chr3:136490129:CT:C
136490708	chr3:136490708:A:G
136491232	chr3:136491232:C:T
136491331	chr3:136491331:T:C
136491339	chr3:136491339:C:T
136492503	chr3:136492503:T:C
136492871	chr3:136492871:A:G
136492986	chr3:136492986:G:C
136493118	chr3:136493118:A:G
136493855	chr3:136493855:A:C
136494136	chr3:136494136:G:A
136494303	chr3:136494303:C:T
136494642	chr3:136494642:C:A
136494687	chr3:136494687:C:T
136494983	chr3:136494983:C:A
136495349	chr3:136495349:T:C
136495515	chr3:136495515:A:T
136495670	chr3:136495670:T:TA
136497464	chr3:136497464:C:T
136498613	chr3:136498613:T:G
136498617	chr3:136498617:T:C
136499620	chr3:136499620:T:C
136500088	chr3:136500088:C:T
136500422	chr3:136500422:T:C
136500582	chr3:136500582:A:C
136501030	chr3:136501030:GT:G
136501660	chr3:136501660:C:T
136501904	chr3:136501904:G:A
136502009	chr3:136502009:C:T
136502181	chr3:136502181:A:C
136502318	chr3:136502318:T:TG
136502814	chr3:136502814:T:A
136503514	chr3:136503514:T:C
136503545	chr3:136503545:A:G
136503685	chr3:136503685:A:G
136504089	chr3:136504089:T:TA
136504112	chr3:136504112:T:G
136504119	chr3:136504119:C:G
136504144	chr3:136504144:C:T
136504156	chr3:136504156:C:T
136504366	chr3:136504366:G:T
136504689	chr3:136504689:C:T
136505935	chr3:136505935:T:C
136506285	chr3:136506285:G:A
136507417	chr3:136507417:A:G
136507656	chr3:136507656:T:C
136507869	chr3:136507869:C:T
136508545	chr3:136508545:G:A
136509724	chr3:136509724:A:C
136510180	chr3:136510180:A:G
136510215	chr3:136510215:G:A
136510468	chr3:136510468:T:C
136510664	chr3:136510664:T:C
136511148	chr3:136511148:T:C
136511937	chr3:136511937:AG:A
136512302	chr3:136512302:T:C
136512992	chr3:136512992:C:G
136513472	chr3:136513472:TAAAC:T
136513765	chr3:136513765:A:G
136514395	chr3:136514395:T:G
136514749	chr3:136514749:C:T
136515264	chr3:136515264:C:T
136515869	chr3:136515869:T:C
136516401	chr3:136516401:G:A
136516675	chr3:136516675:A:G
136517046	chr3:136517046:G:A
136517066	chr3:136517066:T:C
136517588	chr3:136517588:T:C
136517682	chr3:136517682:CCA:C
136517700	chr3:136517700:T:C
136517752	chr3:136517752:C:T
136518125	chr3:136518125:T:C
136518748	chr3:136518748:T:G
136519117	chr3:136519117:T:C
136519633	chr3:136519633:G:A
136520498	chr3:136520498:A:T
136520772	chr3:136520772:G:C
136521561	chr3:136521561:G:A
136521620	chr3:136521620:T:C
136521795	chr3:136521795:A:G
136521847	chr3:136521847:T:A
136522053	chr3:136522053:G:C
136522292	chr3:136522292:G:C
136523139	chr3:136523139:G:A
136523562	chr3:136523562:G:C
136524164	chr3:136524164:C:G
136524503	chr3:136524503:A:G
136524596	chr3:136524596:C:T
136524727	chr3:136524727:TG:T
136525257	chr3:136525257:G:T
136525319	chr3:136525319:C:G
136525407	chr3:136525407:C:T
136525465	chr3:136525465:G:A
136526428	chr3:136526428:T:G
136526602	chr3:136526602:G:T
136526867	chr3:136526867:G:C
136527211	chr3:136527211:C:T
136527971	chr3:136527971:C:T
136527991	chr3:136527991:C:G
136528405	chr3:136528405:T:A
136529245	chr3:136529245:T:G
136529333	chr3:136529333:G:A
136529346	chr3:136529346:T:C
136530735	chr3:136530735:T:C
136531417	chr3:136531417:A:C
136531522	chr3:136531522:G:A
136531791	chr3:136531791:G:A
136532492	chr3:136532492:C:T
136532740	chr3:136532740:A:G
136532742	chr3:136532742:A:G
136533754	chr3:136533754:C:A
136533759	chr3:136533759:G:A
136534887	chr3:136534887:C:T
136535004	chr3:136535004:C:T
136535351	chr3:136535351:A:G
136536677	chr3:136536677:G:A
136536730	chr3:136536730:C:T
136536782	chr3:136536782:G:T
136536934	chr3:136536934:A:G
136537018	chr3:136537018:A:G
136538621	chr3:136538621:A:G
136538708	chr3:136538708:C:T
136538991	chr3:136538991:C:G
136538992	chr3:136538992:A:G
136538997	chr3:136538997:A:G
136539002	chr3:136539002:C:G
136539003	chr3:136539003:AGG:A
136540082	chr3:136540082:C:G
136540987	chr3:136540987:G:A
136541141	chr3:136541141:T:C
136541734	chr3:136541734:T:C
136542325	chr3:136542325:A:T
136542494	chr3:136542494:T:TAA
136542731	chr3:136542731:A:G
136542902	chr3:136542902:G:A
136543351	chr3:136543351:A:G
136543467	chr3:136543467:A:G
136543522	chr3:136543522:T:C
136543834	chr3:136543834:T:C
136544254	chr3:136544254:C:T
136545632	chr3:136545632:AAG:A
136546292	chr3:136546292:G:A
136546840	chr3:136546840:C:T
136546979	chr3:136546979:G:C
136548998	chr3:136548998:T:C
136549052	chr3:136549052:C:T
136549661	chr3:136549661:T:G
136549976	chr3:136549976:A:G
136550554	chr3:136550554:G:A
136551744	chr3:136551744:C:CAG
136553074	chr3:136553074:T:C
136553109	chr3:136553109:T:C
136553123	chr3:136553123:G:A
136553631	chr3:136553631:G:A
136553870	chr3:136553870:C:T
136553963	chr3:136553963:C:A
136554205	chr3:136554205:A:G
136554421	chr3:136554421:T:TA
136554721	chr3:136554721:T:C
136554817	chr3:136554817:C:T
136554879	chr3:136554879:C:T
136555422	chr3:136555422:G:A
136555593	chr3:136555593:G:A
136556037	chr3:136556037:C:T
136556686	chr3:136556686:G:A
136556740	chr3:136556740:G:A
136557106	chr3:136557106:G:A
136557414	chr3:136557414:T:C
136559833	chr3:136559833:T:C
136560548	chr3:136560548:T:C
136560736	chr3:136560736:T:C
136560769	chr3:136560769:C:T
136561289	chr3:136561289:T:C
136562371	chr3:136562371:C:T
136562460	chr3:136562460:C:T
136562663	chr3:136562663:T:C
136563062	chr3:136563062:C:T
136563531	chr3:136563531:C:T
136563743	chr3:136563743:G:A
136563754	chr3:136563754:C:T
136563885	chr3:136563885:T:C
136564544	chr3:136564544:T:C
136565465	chr3:136565465:A:G
136565579	chr3:136565579:G:A
136565702	chr3:136565702:C:T
136565990	chr3:136565990:A:T
136567171	chr3:136567171:T:A
136568192	chr3:136568192:C:T
136569563	chr3:136569563:G:A
136570624	chr3:136570624:T:C
136570909	chr3:136570909:T:C
136571229	chr3:136571229:G:GCTCAAAACATTCTAAGA
136571647	chr3:136571647:G:A
136571695	chr3:136571695:G:A
136571711	chr3:136571711:A:T
136572112	chr3:136572112:G:A
136572422	chr3:136572422:G:A
136572720	chr3:136572720:T:C
136573437	chr3:136573437:C:T
136573925	chr3:136573925:C:T
136574194	chr3:136574194:T:C
136574245	chr3:136574245:A:C
136574788	chr3:136574788:G:C
136575293	chr3:136575293:C:T
136575642	chr3:136575642:A:AACATCTGAATCACAGATTATAGACACACAATCATTCTGGG
136576003	chr3:136576003:T:C
136576070	chr3:136576070:A:G
136576439	chr3:136576439:T:C
136576698	chr3:136576698:C:T
136576757	chr3:136576757:C:T
136576812	chr3:136576812:G:C
136577757	chr3:136577757:A:T
136578083	chr3:136578083:A:G
136580037	chr3:136580037:G:A
136580860	chr3:136580860:T:C
136581890	chr3:136581890:A:G
136581942	chr3:136581942:T:C
136582085	chr3:136582085:G:A
136582089	chr3:136582089:C:G
136582255	chr3:136582255:G:T
136583770	chr3:136583770:T:C
136583919	chr3:136583919:C:T
136584395	chr3:136584395:G:A
136584429	chr3:136584429:C:T
136584780	chr3:136584780:T:C
136586634	chr3:136586634:C:G
136586687	chr3:136586687:C:G
136587297	chr3:136587297:C:T
136588544	chr3:136588544:T:C
136588693	chr3:136588693:T:C
136588925	chr3:136588925:A:G
136588926	chr3:136588926:A:G
136589133	chr3:136589133:C:T
136589189	chr3:136589189:C:A
136589296	chr3:136589296:C:T
136590250	chr3:136590250:T:C
136590573	chr3:136590573:T:G
136590864	chr3:136590864:C:G
136590868	chr3:136590868:T:C
136590873	chr3:136590873:G:A
136591161	chr3:136591161:C:T
136592764	chr3:136592764:T:C
136593236	chr3:136593236:G:C
136594813	chr3:136594813:C:T
136595074	chr3:136595074:G:A
136595162	chr3:136595162:A:C
136595179	chr3:136595179:T:TA
136595277	chr3:136595277:T:C
136595475	chr3:136595475:C:T
136596123	chr3:136596123:T:C
136596218	chr3:136596218:T:G
136597193	chr3:136597193:T:C
136598039	chr3:136598039:C:T
136598560	chr3:136598560:G:T
136598664	chr3:136598664:G:C
136598823	chr3:136598823:C:T
136599494	chr3:136599494:G:A
136599518	chr3:136599518:G:A
136600849	chr3:136600849:CTTG:C
136601107	chr3:136601107:C:T
136601123	chr3:136601123:G:A
136603825	chr3:136603825:T:C
136605446	chr3:136605446:C:T
136605606	chr3:136605606:T:C
136606240	chr3:136606240:G:A
136606583	chr3:136606583:T:C
136607723	chr3:136607723:T:C
136608091	chr3:136608091:T:C
136608195	chr3:136608195:G:A
136608727	chr3:136608727:C:T
136609526	chr3:136609526:T:C
136609552	chr3:136609552:A:G
136609823	chr3:136609823:G:C
136609947	chr3:136609947:T:C
136610283	chr3:136610283:C:T
136611015	chr3:136611015:A:G
136611181	chr3:136611181:C:T
136612555	chr3:136612555:C:T
136612739	chr3:136612739:T:C
136612929	chr3:136612929:G:A
136613132	chr3:136613132:C:G
136613828	chr3:136613828:G:A
136614556	chr3:136614556:C:T
136614782	chr3:136614782:T:C
136615386	chr3:136615386:T:C
136615677	chr3:136615677:C:T
136616953	chr3:136616953:A:G
136618398	chr3:136618398:C:T
136620019	chr3:136620019:T:C
136620476	chr3:136620476:C:G
136620847	chr3:136620847:T:C
136621107	chr3:136621107:T:C
136621394	chr3:136621394:T:C
136622615	chr3:136622615:T:C
136622699	chr3:136622699:C:T
136623860	chr3:136623860:G:C
136624404	chr3:136624404:A:C
136625103	chr3:136625103:G:A
136625555	chr3:136625555:ATGCTT:A
136625643	chr3:136625643:CCTG:C
136626046	chr3:136626046:C:G
136626299	chr3:136626299:G:A
136626977	chr3:136626977:A:G
136627170	chr3:136627170:T:C
136627296	chr3:136627296:CAAGGA:C
136627364	chr3:136627364:T:C
136627450	chr3:136627450:G:A
136627543	chr3:136627543:A:G
136627771	chr3:136627771:C:A
136627775	chr3:136627775:G:A
136628300	chr3:136628300:C:T
136628530	chr3:136628530:A:C
136628687	chr3:136628687:A:G
136629366	chr3:136629366:T:C
136629372	chr3:136629372:G:GT
136629757	chr3:136629757:G:A
136629791	chr3:136629791:C:T
136629859	chr3:136629859:A:C
136630052	chr3:136630052:G:A
136630110	chr3:136630110:G:A
136630835	chr3:136630835:A:T
136631959	chr3:136631959:C:A
136632368	chr3:136632368:G:A
136633021	chr3:136633021:C:T
136633024	chr3:136633024:G:C
136633050	chr3:136633050:T:C
136633783	chr3:136633783:C:T
136634165	chr3:136634165:A:T
136634232	chr3:136634232:G:C
136634412	chr3:136634412:C:T
136634586	chr3:136634586:T:C
136634689	chr3:136634689:C:T
136634971	chr3:136634971:T:C
136635506	chr3:136635506:C:T
136637044	chr3:136637044:G:A
136637321	chr3:136637321:G:A
136637345	chr3:136637345:G:A
136637469	chr3:136637469:C:T
136637622	chr3:136637622:C:T
136637756	chr3:136637756:C:T
136638777	chr3:136638777:C:A
136638851	chr3:136638851:A:G
136638863	chr3:136638863:T:C
136639478	chr3:136639478:A:G
136639488	chr3:136639488:A:G
136639820	chr3:136639820:T:C
136640105	chr3:136640105:C:A
136641491	chr3:136641491:C:A
136642056	chr3:136642056:T:C
136642514	chr3:136642514:C:T
136642562	chr3:136642562:G:A
136643381	chr3:136643381:G:A
136644233	chr3:136644233:G:C
136644449	chr3:136644449:T:C
136644835	chr3:136644835:C:T
136644949	chr3:136644949:C:T
136645123	chr3:136645123:C:G
136645500	chr3:136645500:A:G
136645643	chr3:136645643:C:A
136645669	chr3:136645669:G:A
136646220	chr3:136646220:C:A
136646255	chr3:136646255:T:C
136646613	chr3:136646613:T:A
136647401	chr3:136647401:C:T
136647452	chr3:136647452:C:T
136647732	chr3:136647732:T:C
136649203	chr3:136649203:CA:C
136649254	chr3:136649254:G:A
136649404	chr3:136649404:G:A
136650209	chr3:136650209:C:A
136650217	chr3:136650217:C:A
136650353	chr3:136650353:T:C
136650703	chr3:136650703:G:T
136650868	chr3:136650868:T:C
136651250	chr3:136651250:C:T
136652645	chr3:136652645:T:C
136652662	chr3:136652662:C:T
136652849	chr3:136652849:G:T
136654887	chr3:136654887:A:G
136655255	chr3:136655255:C:T
136655631	chr3:136655631:C:T
136655750	chr3:136655750:T:G
136655962	chr3:136655962:A:G
136656054	chr3:136656054:AT:A
136657429	chr3:136657429:A:G
136657500	chr3:136657500:G:A
136658147	chr3:136658147:G:GTAA
136658149	chr3:136658149:C:CTGATCAT
136658151	chr3:136658151:C:CACTGAGCTATGATCG
136658514	chr3:136658514:GTTCATCAATTTCAACACTAGTACCATAATCAATAAT:G
136658535	chr3:136658535:T:C
136659573	chr3:136659573:T:C
136659669	chr3:136659669:T:A
136660263	chr3:136660263:C:T
136660571	chr3:136660571:T:C
136660909	chr3:136660909:A:G
136661358	chr3:136661358:C:T
136661617	chr3:136661617:C:T
136661758	chr3:136661758:A:C
136662526	chr3:136662526:A:C
136662952	chr3:136662952:G:A
136663321	chr3:136663321:C:A
136664399	chr3:136664399:A:G
136665059	chr3:136665059:C:G
136665332	chr3:136665332:T:A
136666283	chr3:136666283:G:A
136666677	chr3:136666677:A:G
136666849	chr3:136666849:C:T
136667506	chr3:136667506:G:A
136668218	chr3:136668218:G:C
136668640	chr3:136668640:G:A
136668656	chr3:136668656:G:T
136669033	chr3:136669033:G:A
136669611	chr3:136669611:A:T
136669793	chr3:136669793:T:C
136670267	chr3:136670267:G:A
136670402	chr3:136670402:C:G
136670475	chr3:136670475:T:C
136671525	chr3:136671525:T:C
136672030	chr3:136672030:A:C
136672353	chr3:136672353:A:G
136672874	chr3:136672874:A:C
136673417	chr3:136673417:A:G
136673899	chr3:136673899:T:A
136673964	chr3:136673964:G:A
136674902	chr3:136674902:T:C
136675297	chr3:136675297:C:T
136675406	chr3:136675406:T:C
136675966	chr3:136675966:G:A
136676665	chr3:136676665:G:A
136676874	chr3:136676874:T:G
136677391	chr3:136677391:C:T
136678795	chr3:136678795:T:C
136679275	chr3:136679275:C:A
136679467	chr3:136679467:G:A
136679545	chr3:136679545:A:G
136679684	chr3:136679684:G:A
136680041	chr3:136680041:G:C
136681049	chr3:136681049:T:C
136681501	chr3:136681501:A:T
136681578	chr3:136681578:G:T
136681659	chr3:136681659:T:C
136682439	chr3:136682439:A:T
136682448	chr3:136682448:T:A
136683218	chr3:136683218:G:A
136683311	chr3:136683311:T:C
136684749	chr3:136684749:C:G
136685177	chr3:136685177:G:A
136685253	chr3:136685253:T:C
136685516	chr3:136685516:G:A
136685569	chr3:136685569:C:T
136685625	chr3:136685625:T:C
136685841	chr3:136685841:C:T
136685924	chr3:136685924:G:GAA
136685955	chr3:136685955:G:A
136686606	chr3:136686606:G:C
136686920	chr3:136686920:A:T
136687141	chr3:136687141:T:C
136687866	chr3:136687866:A:G
136687925	chr3:136687925:C:T
136688317	chr3:136688317:G:T
136688427	chr3:136688427:TCTCA:T
136690329	chr3:136690329:C:T
136690779	chr3:136690779:T:C
136690805	chr3:136690805:A:C
136691025	chr3:136691025:T:C
136692168	chr3:136692168:G:A
136692936	chr3:136692936:C:T
136692977	chr3:136692977:A:G
136694127	chr3:136694127:C:T
136694174	chr3:136694174:A:T
136694443	chr3:136694443:G:A
136694567	chr3:136694567:G:C
136695309	chr3:136695309:A:AT
136695471	chr3:136695471:T:C
136695479	chr3:136695479:C:T
136695791	chr3:136695791:C:T
136696375	chr3:136696375:T:C
136696697	chr3:136696697:AAAGG:A
136696951	chr3:136696951:G:A
136697035	chr3:136697035:G:A
136698021	chr3:136698021:A:G
136698490	chr3:136698490:CAACA:C
136699432	chr3:136699432:C:T
136700190	chr3:136700190:T:A
136700351	chr3:136700351:T:C
136700639	chr3:136700639:C:T
136701084	chr3:136701084:G:A
136701180	chr3:136701180:C:T
136701942	chr3:136701942:C:G
136702170	chr3:136702170:TGTG:T
136703150	chr3:136703150:C:T
136704090	chr3:136704090:G:A
136704954	chr3:136704954:A:G
136705102	chr3:136705102:G:A
136705134	chr3:136705134:G:C
136705437	chr3:136705437:C:T
136705530	chr3:136705530:G:T
136705781	chr3:136705781:C:T
136706597	chr3:136706597:C:T
136706672	chr3:136706672:A:C
136706758	chr3:136706758:T:C
136706867	chr3:136706867:T:C
136707361	chr3:136707361:T:G
136707684	chr3:136707684:G:A
136707963	chr3:136707963:G:A
136707980	chr3:136707980:A:T
136708495	chr3:136708495:G:A
136708822	chr3:136708822:CAT:C
136709491	chr3:136709491:T:C
136709614	chr3:136709614:T:C
136709949	chr3:136709949:C:T
136710234	chr3:136710234:A:C
136710830	chr3:136710830:T:C
136711064	chr3:136711064:T:A
136712162	chr3:136712162:C:T
136712163	chr3:136712163:G:A
136713482	chr3:136713482:C:T
136713724	chr3:136713724:C:T
136713905	chr3:136713905:C:T
136714031	chr3:136714031:A:G
136715396	chr3:136715396:G:A
136715585	chr3:136715585:A:G
136715592	chr3:136715592:C:G
136715991	chr3:136715991:A:C
136716320	chr3:136716320:A:G
136716442	chr3:136716442:G:A
136716467	chr3:136716467:A:G
136716510	chr3:136716510:C:A
136716757	chr3:136716757:C:T
136717458	chr3:136717458:G:GT
136717492	chr3:136717492:T:C
136719042	chr3:136719042:T:A
136720619	chr3:136720619:G:A
136721459	chr3:136721459:G:T
136722807	chr3:136722807:T:A
136723031	chr3:136723031:T:G
136723121	chr3:136723121:G:A
136723542	chr3:136723542:C:A
136724166	chr3:136724166:A:G
136724168	chr3:136724168:A:G
136724377	chr3:136724377:C:T
136724648	chr3:136724648:C:G
136724775	chr3:136724775:C:T
136725747	chr3:136725747:C:T
136725851	chr3:136725851:G:C
136725970	chr3:136725970:C:G
136726555	chr3:136726555:C:G
136726586	chr3:136726586:G:A
136726754	chr3:136726754:T:C
136727117	chr3:136727117:C:T
136727162	chr3:136727162:GTA:G
136728656	chr3:136728656:A:G
136728941	chr3:136728941:T:G
136729456	chr3:136729456:T:C
136730035	chr3:136730035:C:T
136730888	chr3:136730888:A:G
136731205	chr3:136731205:C:G
136731651	chr3:136731651:A:G
136731700	chr3:136731700:T:C
136732375	chr3:136732375:T:C
136732903	chr3:136732903:C:T
136733317	chr3:136733317:C:A
136733698	chr3:136733698:C:A
136733886	chr3:136733886:T:C
136734627	chr3:136734627:A:T
136735317	chr3:136735317:G:T
136736165	chr3:136736165:A:T
136736862	chr3:136736862:C:T
136737349	chr3:136737349:A:G
136738215	chr3:136738215:G:GC
136738238	chr3:136738238:C:T
136738406	chr3:136738406:G:A
136739786	chr3:136739786:T:C
136739960	chr3:136739960:C:T
136740645	chr3:136740645:A:AATTTTTTGT
136740828	chr3:136740828:A:T
136740950	chr3:136740950:G:C
136741012	chr3:136741012:G:A
136741590	chr3:136741590:T:C
136741873	chr3:136741873:A:G
136742345	chr3:136742345:A:G
136742668	chr3:136742668:T:C
136742702	chr3:136742702:A:G
136743018	chr3:136743018:C:T
136743720	chr3:136743720:G:A
136744484	chr3:136744484:T:G
136745920	chr3:136745920:G:A
136745953	chr3:136745953:T:C
136746837	chr3:136746837:C:T
136747177	chr3:136747177:G:A
136747272	chr3:136747272:A:C
136747549	chr3:136747549:C:T
136747558	chr3:136747558:A:C
136747757	chr3:136747757:A:G
136748720	chr3:136748720:A:T
136748740	chr3:136748740:C:G
136749158	chr3:136749158:A:G
136749199	chr3:136749199:T:G
136749336	chr3:136749336:C:T
136749795	chr3:136749795:T:C
136751162	chr3:136751162:G:C
136751601	chr3:136751601:G:A
136751673	chr3:136751673:A:G
136752224	chr3:136752224:A:G
136753072	chr3:136753072:C:G
136753366	chr3:136753366:G:A
136753731	chr3:136753731:T:C
136753798	chr3:136753798:G:A
136753825	chr3:136753825:T:G
136754720	chr3:136754720:A:G
136754893	chr3:136754893:T:TA
136755070	chr3:136755070:CACTT:C
136755425	chr3:136755425:A:G
136755564	chr3:136755564:A:G
136755920	chr3:136755920:C:G
136756079	chr3:136756079:G:A
136756584	chr3:136756584:C:T
136757186	chr3:136757186:T:C
136758020	chr3:136758020:T:C
136758706	chr3:136758706:C:G
136758849	chr3:136758849:T:C
136758913	chr3:136758913:T:C
136758999	chr3:136758999:C:T
136759498	chr3:136759498:A:T
136759977	chr3:136759977:T:TA
136759992	chr3:136759992:A:G
136763028	chr3:136763028:C:A
136763402	chr3:136763402:A:G
136764186	chr3:136764186:G:T
136764367	chr3:136764367:G:A
136764589	chr3:136764589:A:G
136764883	chr3:136764883:G:T
136765543	chr3:136765543:C:T
136766774	chr3:136766774:G:A
136767386	chr3:136767386:G:A
136767826	chr3:136767826:A:G
136768415	chr3:136768415:A:T
136768717	chr3:136768717:A:G
136768885	chr3:136768885:G:A
136769147	chr3:136769147:G:A
136769179	chr3:136769179:T:C
136770390	chr3:136770390:C:T
136770714	chr3:136770714:G:A
136770721	chr3:136770721:G:A
136770760	chr3:136770760:G:A
136770909	chr3:136770909:G:A
136770997	chr3:136770997:A:G
136771679	chr3:136771679:G:A
136772057	chr3:136772057:A:G
136772961	chr3:136772961:A:G
136773065	chr3:136773065:A:T
136773307	chr3:136773307:T:C
136773561	chr3:136773561:G:A
136773795	chr3:136773795:G:A
136774051	chr3:136774051:C:G
136774634	chr3:136774634:C:T
136775181	chr3:136775181:C:G
136775308	chr3:136775308:A:G
136775828	chr3:136775828:G:A
136777228	chr3:136777228:G:A
136777294	chr3:136777294:A:C
136777848	chr3:136777848:T:C
136778204	chr3:136778204:T:C
136778550	chr3:136778550:C:G
136779008	chr3:136779008:C:T
136779047	chr3:136779047:G:A
136779127	chr3:136779127:G:A
136779327	chr3:136779327:A:C
136779367	chr3:136779367:C:T
136780664	chr3:136780664:C:T
136780886	chr3:136780886:G:A
136781008	chr3:136781008:A:G
136781346	chr3:136781346:A:G
136781891	chr3:136781891:T:G
136783607	chr3:136783607:T:C
136784562	chr3:136784562:A:G
136785054	chr3:136785054:C:T
136785069	chr3:136785069:G:A
136785416	chr3:136785416:A:C
136785749	chr3:136785749:CTTTTTTCT:C
136786990	chr3:136786990:C:T
136787073	chr3:136787073:A:T
136788104	chr3:136788104:G:A
136788248	chr3:136788248:C:T
136788638	chr3:136788638:A:T
136788976	chr3:136788976:G:A
136789405	chr3:136789405:C:T
136789606	chr3:136789606:G:A
136791033	chr3:136791033:T:A
136791424	chr3:136791424:C:T
136791925	chr3:136791925:G:T
136792549	chr3:136792549:T:C
136792617	chr3:136792617:G:A
136793186	chr3:136793186:C:T
136793656	chr3:136793656:C:T
136794440	chr3:136794440:T:C
136794445	chr3:136794445:A:G
136794508	chr3:136794508:G:A
136795413	chr3:136795413:C:G
136795468	chr3:136795468:G:A
136796020	chr3:136796020:G:T
136796424	chr3:136796424:G:A
136796835	chr3:136796835:G:A
136797214	chr3:136797214:C:T
136797269	chr3:136797269:A:G
136797428	chr3:136797428:G:A
136798174	chr3:136798174:C:T
136798186	chr3:136798186:T:A
136798841	chr3:136798841:C:T
136799157	chr3:136799157:G:A
136799828	chr3:136799828:T:C
136800194	chr3:136800194:T:C
136801097	chr3:136801097:T:A
136802039	chr3:136802039:T:C
136802323	chr3:136802323:CCCT:C
136802366	chr3:136802366:G:A
136803472	chr3:136803472:A:G
136804633	chr3:136804633:T:G
136804795	chr3:136804795:C:T
136805354	chr3:136805354:T:G
136805658	chr3:136805658:G:A
136807380	chr3:136807380:C:T
136807761	chr3:136807761:G:A
136808097	chr3:136808097:T:C
136809169	chr3:136809169:G:A
136809257	chr3:136809257:G:A
136809700	chr3:136809700:C:T
136810053	chr3:136810053:C:T
136811306	chr3:136811306:C:T
136812330	chr3:136812330:G:A
136812407	chr3:136812407:C:T
136812745	chr3:136812745:T:G
136812813	chr3:136812813:T:C
136813759	chr3:136813759:G:A
136813986	chr3:136813986:T:C
136814129	chr3:136814129:A:G
136814191	chr3:136814191:A:T
136814292	chr3:136814292:T:C
136814383	chr3:136814383:A:G
136814594	chr3:136814594:A:G
136814706	chr3:136814706:T:A
136816182	chr3:136816182:G:A
136817457	chr3:136817457:A:G
136817993	chr3:136817993:C:G
136818202	chr3:136818202:T:C
136818232	chr3:136818232:G:A
136818670	chr3:136818670:C:T
136818827	chr3:136818827:G:A
136818875	chr3:136818875:G:T
136819545	chr3:136819545:CGT:C
136820008	chr3:136820008:G:C
136820105	chr3:136820105:C:G
136820182	chr3:136820182:C:A
136820847	chr3:136820847:T:C
136820857	chr3:136820857:C:A
136820972	chr3:136820972:ATAAT:A
136820995	chr3:136820995:T:TAAG
136821248	chr3:136821248:C:T
136821687	chr3:136821687:T:C
136822270	chr3:136822270:T:C
136822520	chr3:136822520:T:C
136824147	chr3:136824147:C:T
136824437	chr3:136824437:G:A
136824573	chr3:136824573:G:A
136824755	chr3:136824755:A:T
136824798	chr3:136824798:G:A
136824866	chr3:136824866:A:G
136825318	chr3:136825318:G:A
136825514	chr3:136825514:T:C
136825880	chr3:136825880:T:C
136826328	chr3:136826328:C:T
136826573	chr3:136826573:C:T
136826698	chr3:136826698:G:A
136826742	chr3:136826742:A:G
136827323	chr3:136827323:T:C
136827400	chr3:136827400:G:A
136827848	chr3:136827848:T:C
136828507	chr3:136828507:C:G
136828548	chr3:136828548:A:G
136829003	chr3:136829003:A:G
136829018	chr3:136829018:A:G
136829467	chr3:136829467:G:A
136829958	chr3:136829958:CTT:C
136830321	chr3:136830321:C:T
136830645	chr3:136830645:AC:A
136830837	chr3:136830837:A:C
136831258	chr3:136831258:T:A
136831418	chr3:136831418:G:A
136831830	chr3:136831830:T:C
136831934	chr3:136831934:G:A
136832992	chr3:136832992:C:T
136833211	chr3:136833211:G:A
136833785	chr3:136833785:A:G
136834407	chr3:136834407:T:C
136834408	chr3:136834408:A:T
136834779	chr3:136834779:G:A
136835081	chr3:136835081:C:A
136835560	chr3:136835560:A:G
136835969	chr3:136835969:A:G
136836591	chr3:136836591:A:G
136836904	chr3:136836904:T:C
136837332	chr3:136837332:A:G
136838322	chr3:136838322:TCTC:T
136838471	chr3:136838471:T:G
136839293	chr3:136839293:T:G
136839803	chr3:136839803:G:A
136839993	chr3:136839993:A:G
136840279	chr3:136840279:C:T
136840466	chr3:136840466:T:G
136840834	chr3:136840834:G:T
136841081	chr3:136841081:A:G
136841391	chr3:136841391:T:G
136842067	chr3:136842067:AAGAT:A
136842736	chr3:136842736:T:C
136842783	chr3:136842783:T:A
136843112	chr3:136843112:A:G
136843194	chr3:136843194:C:G
136843376	chr3:136843376:G:C
136843447	chr3:136843447:C:G
136843849	chr3:136843849:C:T
136844205	chr3:136844205:A:G
136844215	chr3:136844215:C:T
136844614	chr3:136844614:C:T
136844711	chr3:136844711:T:C
136844843	chr3:136844843:T:C
136844921	chr3:136844921:A:C
136845099	chr3:136845099:TATAAA:T
136845147	chr3:136845147:A:T
136845753	chr3:136845753:G:A
136846007	chr3:136846007:T:C
136846946	chr3:136846946:C:T
136847581	chr3:136847581:C:T
136849689	chr3:136849689:T:C
136850591	chr3:136850591:C:CA
136851318	chr3:136851318:C:T
136851586	chr3:136851586:T:C
136851678	chr3:136851678:C:T
136852053	chr3:136852053:T:C
136852224	chr3:136852224:GGAA:G
136852347	chr3:136852347:T:C
136852638	chr3:136852638:A:G
136852685	chr3:136852685:A:G
136852854	chr3:136852854:A:G
136853373	chr3:136853373:G:T
136853730	chr3:136853730:G:T
136853950	chr3:136853950:C:A
136854447	chr3:136854447:G:A
136854598	chr3:136854598:A:G
136855397	chr3:136855397:T:C
136855659	chr3:136855659:A:G
136855679	chr3:136855679:C:T
136856414	chr3:136856414:C:T
136857400	chr3:136857400:A:G
136858243	chr3:136858243:C:T
136858944	chr3:136858944:G:A
136859459	chr3:136859459:A:AAC
136860357	chr3:136860357:C:A
136860881	chr3:136860881:T:C
136861682	chr3:136861682:A:C
136862055	chr3:136862055:T:G
136862451	chr3:136862451:C:T
136862682	chr3:136862682:C:G
136862769	chr3:136862769:G:A
136863111	chr3:136863111:C:T
136863195	chr3:136863195:G:T
136864030	chr3:136864030:G:A
136864080	chr3:136864080:G:A
136864144	chr3:136864144:C:T
136864708	chr3:136864708:A:T
136864845	chr3:136864845:C:T
136865114	chr3:136865114:C:T
136865319	chr3:136865319:A:C
136865374	chr3:136865374:C:T
136865930	chr3:136865930:T:C
136866097	chr3:136866097:C:G
136866287	chr3:136866287:A:G
136867312	chr3:136867312:T:C
136867621	chr3:136867621:C:T
136867776	chr3:136867776:G:A
136867865	chr3:136867865:G:A
136868275	chr3:136868275:A:G
136868350	chr3:136868350:C:T
136868481	chr3:136868481:C:T
136868817	chr3:136868817:GA:G
136869082	chr3:136869082:A:T
136869321	chr3:136869321:C:T
136869502	chr3:136869502:G:A
136869675	chr3:136869675:C:G
136870084	chr3:136870084:T:C
136870478	chr3:136870478:C:T
136871569	chr3:136871569:C:T
136871628	chr3:136871628:C:T
136871751	chr3:136871751:G:A
136871823	chr3:136871823:C:T
136871882	chr3:136871882:T:C
136872673	chr3:136872673:G:A
136872741	chr3:136872741:A:T
136873375	chr3:136873375:G:A
136874251	chr3:136874251:C:T
136874475	chr3:136874475:C:T
136874809	chr3:136874809:CTT:C
136875505	chr3:136875505:A:G
136876381	chr3:136876381:G:A
136876392	chr3:136876392:T:C
136876768	chr3:136876768:G:A
136876909	chr3:136876909:T:A
136877226	chr3:136877226:T:A
136878129	chr3:136878129:C:T
136878278	chr3:136878278:A:G
136878716	chr3:136878716:T:C
136879810	chr3:136879810:G:A
136880181	chr3:136880181:A:G
136881206	chr3:136881206:C:T
136881241	chr3:136881241:A:G
136883319	chr3:136883319:C:T
136883997	chr3:136883997:A:G
136884555	chr3:136884555:C:T
136884601	chr3:136884601:C:T
136884757	chr3:136884757:G:A
136884928	chr3:136884928:T:C
136885198	chr3:136885198:T:C
136885461	chr3:136885461:T:G
136886544	chr3:136886544:T:C
136886955	chr3:136886955:T:C
136887009	chr3:136887009:A:G
136887636	chr3:136887636:C:A
136888232	chr3:136888232:C:T
136888356	chr3:136888356:A:G
136889526	chr3:136889526:T:C
136889635	chr3:136889635:T:G
136889764	chr3:136889764:C:A
136889836	chr3:136889836:C:T
136889999	chr3:136889999:C:T
136890175	chr3:136890175:G:A
136890353	chr3:136890353:C:T
136890448	chr3:136890448:A:G
136890996	chr3:136890996:T:C
136891311	chr3:136891311:T:A
136891788	chr3:136891788:G:T
136891791	chr3:136891791:A:C
136892103	chr3:136892103:G:A
136892154	chr3:136892154:T:C
136892388	chr3:136892388:G:A
136892505	chr3:136892505:TTGA:T
136892928	chr3:136892928:C:G
136893130	chr3:136893130:G:A
136893307	chr3:136893307:T:C
136893354	chr3:136893354:TA:T
136893408	chr3:136893408:T:C
136893919	chr3:136893919:C:G
136893946	chr3:136893946:G:T
136894429	chr3:136894429:C:A
136894945	chr3:136894945:G:A
136895397	chr3:136895397:C:T
136896384	chr3:136896384:C:T
136896426	chr3:136896426:G:A
136896797	chr3:136896797:C:T
136897053	chr3:136897053:A:G
136899035	chr3:136899035:T:G
136899156	chr3:136899156:A:T
136899372	chr3:136899372:G:A
136899718	chr3:136899718:C:T
136900724	chr3:136900724:A:G
136902165	chr3:136902165:G:A
136902346	chr3:136902346:T:C
136902483	chr3:136902483:T:C
136902596	chr3:136902596:T:A
136902627	chr3:136902627:G:A
136902776	chr3:136902776:C:T
136902875	chr3:136902875:A:C
136903166	chr3:136903166:C:A
136903400	chr3:136903400:T:A
136903624	chr3:136903624:C:T
136903718	chr3:136903718:C:T
136903773	chr3:136903773:CAG:C
136904481	chr3:136904481:C:T
136904949	chr3:136904949:C:T
136905183	chr3:136905183:G:C
136905202	chr3:136905202:T:C
136905952	chr3:136905952:C:T
136906312	chr3:136906312:G:C
136906427	chr3:136906427:G:A
136906497	chr3:136906497:C:G
136906594	chr3:136906594:G:A
136906960	chr3:136906960:C:T
136907060	chr3:136907060:C:T
136907855	chr3:136907855:G:T
136910483	chr3:136910483:G:A
136910685	chr3:136910685:G:C
136911144	chr3:136911144:A:G
136912230	chr3:136912230:T:C
136912433	chr3:136912433:C:T
136913106	chr3:136913106:T:A
136913113	chr3:136913113:G:A
136913280	chr3:136913280:C:T
136913413	chr3:136913413:T:C
136913510	chr3:136913510:C:G
136913635	chr3:136913635:G:A
136913695	chr3:136913695:A:G
136915650	chr3:136915650:GT:G
136915704	chr3:136915704:T:C
136916329	chr3:136916329:A:G
136916451	chr3:136916451:T:C
136917741	chr3:136917741:C:A
136917843	chr3:136917843:T:C
136919011	chr3:136919011:A:G
136919658	chr3:136919658:A:G
136920133	chr3:136920133:A:G
136920257	chr3:136920257:A:T
136920459	chr3:136920459:G:A
136921042	chr3:136921042:G:A
136923330	chr3:136923330:C:T
136923981	chr3:136923981:C:T
136924892	chr3:136924892:A:G
136925436	chr3:136925436:A:G
136926045	chr3:136926045:G:A
136926575	chr3:136926575:A:G
136927034	chr3:136927034:C:T
136927226	chr3:136927226:C:T
136928316	chr3:136928316:T:C
136928639	chr3:136928639:G:A
136928795	chr3:136928795:C:A
136928796	chr3:136928796:T:G
136928965	chr3:136928965:C:T
136929765	chr3:136929765:T:C
136929851	chr3:136929851:G:A
136930621	chr3:136930621:C:T
136931022	chr3:136931022:G:A
136931568	chr3:136931568:AT:A
136932085	chr3:136932085:T:C
136932675	chr3:136932675:G:C
136932757	chr3:136932757:T:G
136933122	chr3:136933122:A:C
136933292	chr3:136933292:A:G
136933354	chr3:136933354:C:T
136933355	chr3:136933355:C:T
136934039	chr3:136934039:T:G
136934841	chr3:136934841:G:A
136935086	chr3:136935086:C:G
136935842	chr3:136935842:C:T
136936110	chr3:136936110:A:G
136936443	chr3:136936443:C:T
136936471	chr3:136936471:T:C
136936830	chr3:136936830:T:C
136937187	chr3:136937187:A:G
136937418	chr3:136937418:C:T
136937751	chr3:136937751:C:T
136937952	chr3:136937952:AG:A
136938110	chr3:136938110:T:A
136938517	chr3:136938517:T:C
136938578	chr3:136938578:A:G
136939012	chr3:136939012:C:G
136940810	chr3:136940810:G:T
136940937	chr3:136940937:G:T
136940999	chr3:136940999:A:G
136941381	chr3:136941381:T:C
136942505	chr3:136942505:A:G
136942901	chr3:136942901:A:C
136943220	chr3:136943220:G:A
136943687	chr3:136943687:C:T
136943761	chr3:136943761:G:A
136944199	chr3:136944199:A:G
136944448	chr3:136944448:G:A
136945895	chr3:136945895:C:T
136946666	chr3:136946666:TTGGATGCAATGTGTAA:T
136946981	chr3:136946981:C:CT
136947055	chr3:136947055:G:A
136947612	chr3:136947612:C:T
136947757	chr3:136947757:A:G
136948563	chr3:136948563:T:C
136948826	chr3:136948826:T:C
136949079	chr3:136949079:A:G
136949227	chr3:136949227:A:C
136949418	chr3:136949418:TAA:T
136949570	chr3:136949570:T:C
136949783	chr3:136949783:T:C
136950237	chr3:136950237:C:T
136950602	chr3:136950602:A:G
136951443	chr3:136951443:A:T
136951674	chr3:136951674:T:C
136952489	chr3:136952489:A:G
136952537	chr3:136952537:C:G
136952662	chr3:136952662:A:T
136953048	chr3:136953048:G:A
136954315	chr3:136954315:A:T
136955364	chr3:136955364:ATCT:A
136955626	chr3:136955626:A:G
136955658	chr3:136955658:A:C
136955812	chr3:136955812:T:C
136956705	chr3:136956705:A:C
136957363	chr3:136957363:A:G
136957461	chr3:136957461:C:T
136957549	chr3:136957549:CTTCT:C
136957586	chr3:136957586:A:G
136957654	chr3:136957654:T:C
136957683	chr3:136957683:A:T
136957860	chr3:136957860:T:C
136957947	chr3:136957947:G:A
136958222	chr3:136958222:A:G
136958256	chr3:136958256:A:G
136958497	chr3:136958497:T:C
136958608	chr3:136958608:T:G
136958618	chr3:136958618:A:C
136958654	chr3:136958654:C:G
136958739	chr3:136958739:G:A
136958803	chr3:136958803:T:C
136959628	chr3:136959628:C:T
136960441	chr3:136960441:C:T
136960647	chr3:136960647:C:G
136962118	chr3:136962118:C:T
136962307	chr3:136962307:T:C
136962479	chr3:136962479:C:T
136962761	chr3:136962761:C:A
136962917	chr3:136962917:A:G
136962982	chr3:136962982:A:G
136963399	chr3:136963399:C:T
136963699	chr3:136963699:T:A
136969926	chr3:136969926:C:T
136971154	chr3:136971154:G:A
136971531	chr3:136971531:G:A
136971872	chr3:136971872:G:T
136972335	chr3:136972335:G:A
136972966	chr3:136972966:A:G
136973143	chr3:136973143:T:A
136973167	chr3:136973167:G:A
136973245	chr3:136973245:A:G
136973534	chr3:136973534:T:A
136973778	chr3:136973778:A:T
136974186	chr3:136974186:C:T
136974617	chr3:136974617:A:G
136974643	chr3:136974643:G:A
136974879	chr3:136974879:C:T
136975764	chr3:136975764:C:T
136976005	chr3:136976005:C:T
136976044	chr3:136976044:G:C
136976153	chr3:136976153:A:C
136976259	chr3:136976259:A:G
136976825	chr3:136976825:G:A
136976864	chr3:136976864:A:G
136977580	chr3:136977580:C:T
136977742	chr3:136977742:C:T
136978664	chr3:136978664:C:T
136979006	chr3:136979006:A:T
136980719	chr3:136980719:C:A
136981051	chr3:136981051:T:G
136981613	chr3:136981613:G:A
136981784	chr3:136981784:A:G
136981829	chr3:136981829:A:G
136982081	chr3:136982081:C:T
136982453	chr3:136982453:G:T
136982522	chr3:136982522:A:C
136982694	chr3:136982694:T:TC
136982696	chr3:136982696:G:C
136983342	chr3:136983342:C:T
136983572	chr3:136983572:A:G
136983862	chr3:136983862:A:G
136983916	chr3:136983916:A:C
136983933	chr3:136983933:C:A
136984080	chr3:136984080:C:T
136984279	chr3:136984279:A:C
136984288	chr3:136984288:G:C
136984523	chr3:136984523:A:T
136984538	chr3:136984538:G:T
136984632	chr3:136984632:G:T
136984674	chr3:136984674:T:C
136985166	chr3:136985166:T:C
136987734	chr3:136987734:C:T
136987785	chr3:136987785:G:A
136987796	chr3:136987796:A:G
136987834	chr3:136987834:C:A
136988070	chr3:136988070:C:T
136988218	chr3:136988218:G:A
136988665	chr3:136988665:A:C
136988707	chr3:136988707:T:TAC
136989117	chr3:136989117:A:C
136989369	chr3:136989369:C:T
136989600	chr3:136989600:C:T
136989976	chr3:136989976:G:A
136990224	chr3:136990224:G:A
136990403	chr3:136990403:G:T
136990629	chr3:136990629:C:T
136990671	chr3:136990671:C:T
136991082	chr3:136991082:G:A
136991677	chr3:136991677:C:T
136992459	chr3:136992459:C:T
136992623	chr3:136992623:C:T
136992989	chr3:136992989:C:T
136993410	chr3:136993410:A:G
136993688	chr3:136993688:G:A
136993819	chr3:136993819:C:A
136994513	chr3:136994513:G:T
136994874	chr3:136994874:A:G
136996365	chr3:136996365:C:A
136996626	chr3:136996626:C:T
136997137	chr3:136997137:C:T
136997522	chr3:136997522:T:C
136997805	chr3:136997805:A:G
136998911	chr3:136998911:C:T
136999210	chr3:136999210:C:T
136999949	chr3:136999949:T:C
137000436	chr3:137000436:A:G
137001406	chr3:137001406:T:A
137001639	chr3:137001639:G:A
137002619	chr3:137002619:T:G
137002725	chr3:137002725:T:C
137002790	chr3:137002790:T:A
137003037	chr3:137003037:C:T
137003117	chr3:137003117:C:T
137003717	chr3:137003717:A:G
137004348	chr3:137004348:T:G
137004550	chr3:137004550:C:T
137004618	chr3:137004618:T:G
137005816	chr3:137005816:A:G
137005858	chr3:137005858:G:A
137006060	chr3:137006060:A:T
137006244	chr3:137006244:TG:T
137006603	chr3:137006603:T:C
137007093	chr3:137007093:G:A
137007147	chr3:137007147:T:C
137007359	chr3:137007359:TC:T
137007363	chr3:137007363:C:G
137007377	chr3:137007377:G:T
137007948	chr3:137007948:G:A
137008021	chr3:137008021:T:A
137008037	chr3:137008037:C:T
137008704	chr3:137008704:A:G
137009065	chr3:137009065:G:T
137009272	chr3:137009272:C:T
137009738	chr3:137009738:GT:G
137009814	chr3:137009814:T:C
137010636	chr3:137010636:G:A
137010969	chr3:137010969:C:T
137011043	chr3:137011043:C:T
137011313	chr3:137011313:T:G
137011314	chr3:137011314:T:A
137011995	chr3:137011995:C:G
137012195	chr3:137012195:C:A
137012360	chr3:137012360:A:G
137013240	chr3:137013240:T:C
137014408	chr3:137014408:C:CT
137016150	chr3:137016150:G:A
137016274	chr3:137016274:C:T
137016654	chr3:137016654:C:A
137016765	chr3:137016765:G:A
137016950	chr3:137016950:C:T
137017236	chr3:137017236:C:T
137017418	chr3:137017418:A:G
137017640	chr3:137017640:G:A
137017645	chr3:137017645:C:G
137017998	chr3:137017998:G:T
137018127	chr3:137018127:G:A
137018579	chr3:137018579:C:T
137018911	chr3:137018911:C:G
137019218	chr3:137019218:T:C
137019278	chr3:137019278:G:A
137019798	chr3:137019798:C:T
137020417	chr3:137020417:A:G
137020498	chr3:137020498:T:A
137020545	chr3:137020545:CT:C
137020944	chr3:137020944:A:G
137021145	chr3:137021145:C:T
137021264	chr3:137021264:C:T
137021773	chr3:137021773:G:A
137021814	chr3:137021814:A:G
137022053	chr3:137022053:G:GA
137022237	chr3:137022237:G:C
137022384	chr3:137022384:A:G
137022525	chr3:137022525:C:T
137022547	chr3:137022547:C:T
137022962	chr3:137022962:C:A
137023458	chr3:137023458:A:G
137024254	chr3:137024254:A:G
137024424	chr3:137024424:T:C
137025161	chr3:137025161:G:A
137025264	chr3:137025264:C:T
137025435	chr3:137025435:C:T
137025544	chr3:137025544:T:G
137025779	chr3:137025779:T:C
137026154	chr3:137026154:T:C
137026526	chr3:137026526:G:A
137026898	chr3:137026898:G:A
137027379	chr3:137027379:G:A
137027836	chr3:137027836:G:A
137028132	chr3:137028132:T:C
137028377	chr3:137028377:T:C
137028874	chr3:137028874:C:T
137029324	chr3:137029324:C:T
137029680	chr3:137029680:C:T
137029937	chr3:137029937:A:T
137029966	chr3:137029966:T:G
137031248	chr3:137031248:G:A
137031621	chr3:137031621:C:G
137032138	chr3:137032138:G:C
137032832	chr3:137032832:T:G
137033126	chr3:137033126:C:T
137033748	chr3:137033748:G:A
137033811	chr3:137033811:T:C
137034320	chr3:137034320:CAGCTACTCG:C
137034680	chr3:137034680:A:G
137034780	chr3:137034780:G:A
137035007	chr3:137035007:T:C
137035034	chr3:137035034:T:A
137035253	chr3:137035253:T:C
137035278	chr3:137035278:A:G
137035409	chr3:137035409:C:T
137035605	chr3:137035605:T:C
137035743	chr3:137035743:C:T
137035858	chr3:137035858:G:A
137036426	chr3:137036426:CAGGA:C
137036563	chr3:137036563:G:A
137036711	chr3:137036711:A:G
137036752	chr3:137036752:C:A
137036911	chr3:137036911:A:T
137037128	chr3:137037128:AT:A
137037140	chr3:137037140:A:G
137037301	chr3:137037301:G:A
137037387	chr3:137037387:G:A
137037397	chr3:137037397:C:T
137037595	chr3:137037595:A:G
137037828	chr3:137037828:C:T
137038236	chr3:137038236:G:A
137038268	chr3:137038268:G:T
137038381	chr3:137038381:T:C
137038408	chr3:137038408:G:A
137038620	chr3:137038620:G:A
137038621	chr3:137038621:C:T
137038752	chr3:137038752:G:A
137038865	chr3:137038865:G:A
137039016	chr3:137039016:T:C
137039194	chr3:137039194:T:C
137039213	chr3:137039213:A:G
137039256	chr3:137039256:C:T
137039328	chr3:137039328:G:A
137039394	chr3:137039394:G:T
137039483	chr3:137039483:T:C
137040004	chr3:137040004:T:C
137040155	chr3:137040155:C:T
137040691	chr3:137040691:G:A
137040778	chr3:137040778:T:A
137041756	chr3:137041756:G:A
137042103	chr3:137042103:T:C
137042233	chr3:137042233:T:G
137042319	chr3:137042319:A:G
137042658	chr3:137042658:A:G
137042748	chr3:137042748:C:T
137042845	chr3:137042845:C:G
137043082	chr3:137043082:T:C
137043407	chr3:137043407:C:T
137043497	chr3:137043497:G:A
137043534	chr3:137043534:A:T
137044010	chr3:137044010:C:T
137044095	chr3:137044095:C:A
137044306	chr3:137044306:G:A
137044488	chr3:137044488:GC:G
137044711	chr3:137044711:T:C
137044811	chr3:137044811:T:G
137044932	chr3:137044932:C:T
137046217	chr3:137046217:T:G
137046462	chr3:137046462:C:A
137047254	chr3:137047254:A:G
137047424	chr3:137047424:C:T
137047717	chr3:137047717:T:C
137049168	chr3:137049168:G:A
137050172	chr3:137050172:A:G
137050220	chr3:137050220:C:A
137050444	chr3:137050444:G:A
137050517	chr3:137050517:G:A
137050724	chr3:137050724:C:T
137050823	chr3:137050823:T:C
137050929	chr3:137050929:AT:A
137050935	chr3:137050935:A:T
137051047	chr3:137051047:A:G
137051421	chr3:137051421:A:T
137051447	chr3:137051447:T:C
137051628	chr3:137051628:C:A
137051639	chr3:137051639:C:T
137051838	chr3:137051838:A:G
137052254	chr3:137052254:C:T
137052365	chr3:137052365:T:A
137052402	chr3:137052402:T:A
137052483	chr3:137052483:C:T
137052540	chr3:137052540:G:A
137053160	chr3:137053160:A:G
137053257	chr3:137053257:A:G
137053297	chr3:137053297:G:A
137053506	chr3:137053506:C:T
137053536	chr3:137053536:C:T
137053581	chr3:137053581:A:C
137053981	chr3:137053981:A:G
137054025	chr3:137054025:A:G
137054610	chr3:137054610:C:G
137054629	chr3:137054629:G:A
137055033	chr3:137055033:T:C
137055130	chr3:137055130:T:C
137055199	chr3:137055199:C:T
137055550	chr3:137055550:T:C
137055604	chr3:137055604:AAAACCAGG:A
137055654	chr3:137055654:C:T
137055661	chr3:137055661:C:A
137055928	chr3:137055928:G:A
137055951	chr3:137055951:G:C
137056288	chr3:137056288:A:G
137056599	chr3:137056599:C:T
137056701	chr3:137056701:T:A
137056766	chr3:137056766:A:G
137056868	chr3:137056868:A:G
137056931	chr3:137056931:A:G
137057641	chr3:137057641:G:A
137057977	chr3:137057977:C:T
137057987	chr3:137057987:G:T
137058074	chr3:137058074:G:C
137058234	chr3:137058234:A:AACCTCT
137058368	chr3:137058368:C:T
137058687	chr3:137058687:A:C
137058776	chr3:137058776:T:G
137058803	chr3:137058803:C:T
137058827	chr3:137058827:A:G
137059151	chr3:137059151:G:A
137059184	chr3:137059184:C:G
137059234	chr3:137059234:T:A
137059248	chr3:137059248:A:G
137059265	chr3:137059265:T:C
137059366	chr3:137059366:A:AAGCCTTT
137059437	chr3:137059437:T:C
137059521	chr3:137059521:G:T
137059523	chr3:137059523:G:A
137059605	chr3:137059605:C:A
137059743	chr3:137059743:A:G
137059913	chr3:137059913:A:G
137060040	chr3:137060040:C:T
137060088	chr3:137060088:C:T
137060344	chr3:137060344:C:T
137060362	chr3:137060362:C:T
137060402	chr3:137060402:A:G
137060622	chr3:137060622:A:G
137060854	chr3:137060854:T:C
137060869	chr3:137060869:G:A
137060911	chr3:137060911:A:T
137061034	chr3:137061034:G:A
137061518	chr3:137061518:G:T
137061521	chr3:137061521:C:G
137061588	chr3:137061588:T:C
137061624	chr3:137061624:C:A
137061919	chr3:137061919:GA:G
137062005	chr3:137062005:T:G
137062078	chr3:137062078:T:A
137062241	chr3:137062241:A:G
137062252	chr3:137062252:C:T
137062421	chr3:137062421:A:G
137062435	chr3:137062435:G:A
137062635	chr3:137062635:A:C
137062724	chr3:137062724:C:T
137062828	chr3:137062828:T:G
137062838	chr3:137062838:T:C
137062877	chr3:137062877:G:A
137062931	chr3:137062931:C:T
137062945	chr3:137062945:T:C
137062947	chr3:137062947:C:T
137062948	chr3:137062948:G:A
137063285	chr3:137063285:A:C
137063593	chr3:137063593:C:T
137063608	chr3:137063608:C:A
137063672	chr3:137063672:G:C
137063690	chr3:137063690:T:A
137063751	chr3:137063751:T:G
137063940	chr3:137063940:C:T
137064206	chr3:137064206:C:T
137064371	chr3:137064371:C:T
137064837	chr3:137064837:C:T
137065132	chr3:137065132:A:G
137065540	chr3:137065540:C:T
137065543	chr3:137065543:A:G
137066457	chr3:137066457:A:C
137066587	chr3:137066587:T:C
137066711	chr3:137066711:A:G
137066955	chr3:137066955:G:A
137067005	chr3:137067005:T:C
137067227	chr3:137067227:T:C
137067372	chr3:137067372:G:A
137067379	chr3:137067379:T:C
137068315	chr3:137068315:A:G
137068709	chr3:137068709:A:G
137069437	chr3:137069437:C:T
137069440	chr3:137069440:T:C
137069589	chr3:137069589:T:C
137070607	chr3:137070607:G:A
137070661	chr3:137070661:C:T
137071687	chr3:137071687:T:C
137071697	chr3:137071697:C:T
137072412	chr3:137072412:C:T
137072964	chr3:137072964:T:C
137073317	chr3:137073317:C:T
137073395	chr3:137073395:T:C
137073826	chr3:137073826:AG:A
137073905	chr3:137073905:C:T
137073942	chr3:137073942:C:A
137074247	chr3:137074247:G:GACCCCACTTTAATT
137074274	chr3:137074274:G:A
137074328	chr3:137074328:G:A
137074447	chr3:137074447:C:T
137075187	chr3:137075187:A:T
137075213	chr3:137075213:A:C
137075855	chr3:137075855:G:A
137076129	chr3:137076129:T:C
137076165	chr3:137076165:G:T
137076356	chr3:137076356:T:C
137076561	chr3:137076561:C:A
137077208	chr3:137077208:A:G
137077731	chr3:137077731:C:T
137078223	chr3:137078223:G:T
137078528	chr3:137078528:C:G
137078656	chr3:137078656:G:A
137078719	chr3:137078719:G:A
137078720	chr3:137078720:C:A
137078958	chr3:137078958:G:A
137079205	chr3:137079205:A:G
137079496	chr3:137079496:T:C
137080144	chr3:137080144:G:T
137080191	chr3:137080191:T:C
137080973	chr3:137080973:T:C
137080975	chr3:137080975:G:A
137081107	chr3:137081107:G:C
137081402	chr3:137081402:C:T
137081769	chr3:137081769:G:A
137081879	chr3:137081879:C:A
137082077	chr3:137082077:G:A
137082224	chr3:137082224:G:C
137082357	chr3:137082357:C:T
137082731	chr3:137082731:A:G
137082912	chr3:137082912:G:A
137083044	chr3:137083044:T:C
137083096	chr3:137083096:A:C
137083386	chr3:137083386:G:T
137084595	chr3:137084595:T:A
137085003	chr3:137085003:T:C
137085059	chr3:137085059:A:G
137085313	chr3:137085313:A:G
137085369	chr3:137085369:G:A
137085371	chr3:137085371:G:A
137086121	chr3:137086121:A:G
137086144	chr3:137086144:A:G
137086175	chr3:137086175:G:A
137086228	chr3:137086228:G:A
137086269	chr3:137086269:A:T
137086683	chr3:137086683:G:A
137086757	chr3:137086757:T:G
137087032	chr3:137087032:A:G
137087095	chr3:137087095:G:A
137087232	chr3:137087232:T:A
137087364	chr3:137087364:C:T
137087404	chr3:137087404:G:A
137087442	chr3:137087442:T:C
137087625	chr3:137087625:C:T
137087699	chr3:137087699:GGATT:G
137087905	chr3:137087905:C:G
137088183	chr3:137088183:A:G
137088446	chr3:137088446:T:C
137089180	chr3:137089180:A:G
137089335	chr3:137089335:G:A
137089522	chr3:137089522:C:T
137089871	chr3:137089871:C:G
137090591	chr3:137090591:C:T
137090755	chr3:137090755:C:T
137090850	chr3:137090850:T:C
137090857	chr3:137090857:A:G
137090914	chr3:137090914:T:C
137090992	chr3:137090992:A:G
137090999	chr3:137090999:T:C
137091093	chr3:137091093:T:C
137091448	chr3:137091448:C:T
137091957	chr3:137091957:T:C
137092184	chr3:137092184:C:T
137092303	chr3:137092303:G:A
137092357	chr3:137092357:G:A
137092475	chr3:137092475:G:T
137092564	chr3:137092564:C:A
137092981	chr3:137092981:T:A
137093276	chr3:137093276:T:C
137093290	chr3:137093290:T:A
137093613	chr3:137093613:T:C
137093829	chr3:137093829:TC:T
137096043	chr3:137096043:G:C
137096176	chr3:137096176:A:T
137096262	chr3:137096262:G:A
137096287	chr3:137096287:A:T
137096333	chr3:137096333:G:C
137097762	chr3:137097762:A:G
137098141	chr3:137098141:G:A
137098358	chr3:137098358:T:C
137098676	chr3:137098676:G:C
137098968	chr3:137098968:C:T
137099199	chr3:137099199:C:T
137099282	chr3:137099282:T:C
137099939	chr3:137099939:C:A
137100476	chr3:137100476:G:A
137101027	chr3:137101027:C:T
137101085	chr3:137101085:T:C
137101392	chr3:137101392:A:T
137101435	chr3:137101435:G:C
137103041	chr3:137103041:A:T
137103330	chr3:137103330:C:A
137103637	chr3:137103637:A:G
137103873	chr3:137103873:A:G
137103921	chr3:137103921:A:T
137104111	chr3:137104111:G:A
137104277	chr3:137104277:C:A
137104290	chr3:137104290:C:G
137104797	chr3:137104797:G:C
137105115	chr3:137105115:C:G
137105240	chr3:137105240:C:A
137106570	chr3:137106570:A:G
137106732	chr3:137106732:C:A
137106943	chr3:137106943:G:C
137107928	chr3:137107928:A:G
137110076	chr3:137110076:A:G
137110276	chr3:137110276:T:TA
137110970	chr3:137110970:T:C
137111126	chr3:137111126:A:G
137111688	chr3:137111688:T:C
137111696	chr3:137111696:A:G
137112188	chr3:137112188:A:G
137112610	chr3:137112610:G:A
137113278	chr3:137113278:C:T
137113902	chr3:137113902:G:A
137113907	chr3:137113907:G:A
137113949	chr3:137113949:G:C
137113984	chr3:137113984:G:A
137114189	chr3:137114189:T:A
137114625	chr3:137114625:G:A
137114837	chr3:137114837:C:T
137115227	chr3:137115227:T:C
137115619	chr3:137115619:G:A
137115620	chr3:137115620:T:C
137115978	chr3:137115978:G:A
137116040	chr3:137116040:T:C
137116216	chr3:137116216:G:C
137116395	chr3:137116395:A:G
137116565	chr3:137116565:A:G
137116652	chr3:137116652:C:T
137116926	chr3:137116926:G:A
137117923	chr3:137117923:T:C
137118713	chr3:137118713:G:A
137118932	chr3:137118932:T:A
137119451	chr3:137119451:G:A
137119495	chr3:137119495:T:A
137119864	chr3:137119864:G:A
137119905	chr3:137119905:G:A
137120495	chr3:137120495:G:A
137120566	chr3:137120566:G:A
137120838	chr3:137120838:T:C
137121424	chr3:137121424:A:G
137121639	chr3:137121639:T:A
137121727	chr3:137121727:T:C
137121779	chr3:137121779:T:TGG
137121835	chr3:137121835:G:A
137121858	chr3:137121858:C:T
137122590	chr3:137122590:G:A
137122607	chr3:137122607:T:C
137122711	chr3:137122711:A:G
137122868	chr3:137122868:A:G
137122879	chr3:137122879:G:A
137123473	chr3:137123473:G:T
137123512	chr3:137123512:T:C
137123527	chr3:137123527:C:A
137124201	chr3:137124201:A:G
137124395	chr3:137124395:G:C
137124581	chr3:137124581:A:G
137124845	chr3:137124845:G:T
137125365	chr3:137125365:G:GC
137125524	chr3:137125524:C:T
137125655	chr3:137125655:A:T
137125758	chr3:137125758:A:C
137125814	chr3:137125814:C:G
137125836	chr3:137125836:A:G
137126308	chr3:137126308:C:T
137126477	chr3:137126477:G:A
137126805	chr3:137126805:A:C
137126824	chr3:137126824:A:G
137126962	chr3:137126962:T:TA
137127417	chr3:137127417:A:C
137128012	chr3:137128012:C:T
137128081	chr3:137128081:C:T
137128126	chr3:137128126:C:T
137128441	chr3:137128441:G:A
137128592	chr3:137128592:G:A
137128815	chr3:137128815:C:T
137129040	chr3:137129040:C:T
137129205	chr3:137129205:A:G
137129420	chr3:137129420:A:G
137129585	chr3:137129585:G:A
137129725	chr3:137129725:G:A
137129888	chr3:137129888:C:T
137130227	chr3:137130227:A:G
137130385	chr3:137130385:A:G
137130444	chr3:137130444:A:T
137130612	chr3:137130612:C:T
137130785	chr3:137130785:A:G
137131130	chr3:137131130:A:G
137131214	chr3:137131214:CT:C
137131393	chr3:137131393:G:A
137131913	chr3:137131913:G:A
137132187	chr3:137132187:T:C
137132380	chr3:137132380:T:C
137132678	chr3:137132678:C:T
137132941	chr3:137132941:GAGAA:G
137133069	chr3:137133069:A:G
137133131	chr3:137133131:AGTACTC:A
137133683	chr3:137133683:G:T
137133822	chr3:137133822:C:T
137134222	chr3:137134222:T:C
137134587	chr3:137134587:C:T
137134621	chr3:137134621:C:A
137135059	chr3:137135059:A:G
137135282	chr3:137135282:T:C
137135378	chr3:137135378:C:T
137136098	chr3:137136098:G:C
137136136	chr3:137136136:C:T
137137108	chr3:137137108:C:T
137137148	chr3:137137148:A:C
137137360	chr3:137137360:T:G
137137787	chr3:137137787:T:C
137137844	chr3:137137844:C:T
137137892	chr3:137137892:C:T
137137932	chr3:137137932:A:G
137138029	chr3:137138029:G:A
137138275	chr3:137138275:C:T
137138340	chr3:137138340:C:A
137138432	chr3:137138432:T:G
137138626	chr3:137138626:C:T
137138764	chr3:137138764:G:A
137138783	chr3:137138783:T:A
137138810	chr3:137138810:A:G
137138820	chr3:137138820:C:A
137139066	chr3:137139066:A:T
137139155	chr3:137139155:C:T
137139235	chr3:137139235:C:T
137139424	chr3:137139424:C:T
137139544	chr3:137139544:C:T
137139684	chr3:137139684:T:G
137139748	chr3:137139748:A:G
137139767	chr3:137139767:T:C
137139812	chr3:137139812:T:C
137139876	chr3:137139876:A:G
137140074	chr3:137140074:T:C
137140232	chr3:137140232:A:T
137140240	chr3:137140240:G:A
137140366	chr3:137140366:A:G
137140392	chr3:137140392:A:G
137140395	chr3:137140395:C:T
137140429	chr3:137140429:C:T
137140731	chr3:137140731:T:C
137140742	chr3:137140742:T:C
137140855	chr3:137140855:A:G
137140953	chr3:137140953:G:A
137140962	chr3:137140962:C:G
137140972	chr3:137140972:G:C
137141086	chr3:137141086:A:G
137141173	chr3:137141173:A:C
137141240	chr3:137141240:C:T
137141484	chr3:137141484:A:G
137141885	chr3:137141885:G:A
137142084	chr3:137142084:C:T
137142702	chr3:137142702:C:G
137143512	chr3:137143512:A:T
137143550	chr3:137143550:G:T
137143720	chr3:137143720:A:G
137143964	chr3:137143964:T:C
137143978	chr3:137143978:A:C
137144025	chr3:137144025:C:T
137144237	chr3:137144237:T:C
137144391	chr3:137144391:C:A
137144429	chr3:137144429:G:C
137144857	chr3:137144857:C:T
137144896	chr3:137144896:T:C
137145022	chr3:137145022:C:A
137145026	chr3:137145026:T:C
137145510	chr3:137145510:A:G
137145660	chr3:137145660:G:A
137145708	chr3:137145708:A:G
137145996	chr3:137145996:A:G
137146061	chr3:137146061:A:G
137146529	chr3:137146529:G:A
137146592	chr3:137146592:A:T
137147004	chr3:137147004:G:A
137147048	chr3:137147048:A:G
137147167	chr3:137147167:G:A
137147348	chr3:137147348:C:T
137147349	chr3:137147349:A:G
137147415	chr3:137147415:A:T
137147430	chr3:137147430:G:A
137147792	chr3:137147792:C:T
137147827	chr3:137147827:A:G
137147861	chr3:137147861:A:T
137148003	chr3:137148003:A:G
137148055	chr3:137148055:T:C
137148194	chr3:137148194:C:T
137148325	chr3:137148325:A:T
137148377	chr3:137148377:A:G
137148471	chr3:137148471:A:G
137148707	chr3:137148707:A:T
137148900	chr3:137148900:C:T
137148940	chr3:137148940:T:C
137149147	chr3:137149147:C:T
137149387	chr3:137149387:C:G
137149443	chr3:137149443:T:C
137149721	chr3:137149721:T:C
137149758	chr3:137149758:G:A
137149978	chr3:137149978:C:T
137150299	chr3:137150299:T:C
137150358	chr3:137150358:T:G
137150512	chr3:137150512:G:A
137150761	chr3:137150761:G:A
137151371	chr3:137151371:G:A
137151425	chr3:137151425:G:T
137151756	chr3:137151756:A:G
137151778	chr3:137151778:G:A
137151917	chr3:137151917:T:C
137151993	chr3:137151993:T:A
137152185	chr3:137152185:A:T
137152208	chr3:137152208:A:G
137152383	chr3:137152383:C:T
137152399	chr3:137152399:T:C
137152523	chr3:137152523:G:C
137152831	chr3:137152831:A:T
137153044	chr3:137153044:G:T
137153107	chr3:137153107:T:C
137153188	chr3:137153188:G:A
137153198	chr3:137153198:C:A
137153360	chr3:137153360:G:A
137153963	chr3:137153963:G:A
137154027	chr3:137154027:C:T
137154083	chr3:137154083:G:A
137154091	chr3:137154091:A:G
137155025	chr3:137155025:T:C
137155043	chr3:137155043:C:CT
137155065	chr3:137155065:T:G
137155315	chr3:137155315:T:C
137155331	chr3:137155331:G:A
137155344	chr3:137155344:A:G
137155447	chr3:137155447:T:A
137155476	chr3:137155476:T:C
137155602	chr3:137155602:A:C
137155640	chr3:137155640:C:T
137155690	chr3:137155690:T:C
137155691	chr3:137155691:G:A
137155800	chr3:137155800:A:G
137155916	chr3:137155916:A:G
137155989	chr3:137155989:C:T
137156023	chr3:137156023:ACT:A
137156037	chr3:137156037:A:G
137156167	chr3:137156167:C:T
137156386	chr3:137156386:A:C
137156438	chr3:137156438:A:T
137156517	chr3:137156517:C:T
137156849	chr3:137156849:A:G
137156865	chr3:137156865:C:G
137156931	chr3:137156931:G:A
137156976	chr3:137156976:G:T
137157074	chr3:137157074:A:T
137157843	chr3:137157843:A:T
137157977	chr3:137157977:G:A
137158441	chr3:137158441:A:C
137158609	chr3:137158609:T:C
137158621	chr3:137158621:A:C
137158651	chr3:137158651:T:A
137158902	chr3:137158902:C:T
137159012	chr3:137159012:T:C
137159077	chr3:137159077:C:G
137159095	chr3:137159095:G:A
137159183	chr3:137159183:G:A
137159410	chr3:137159410:C:A
137159691	chr3:137159691:T:C
137159863	chr3:137159863:C:T
137159999	chr3:137159999:A:G
137160178	chr3:137160178:G:C
137160278	chr3:137160278:G:A
137160401	chr3:137160401:A:T
137160619	chr3:137160619:G:A
137160688	chr3:137160688:A:G
137160761	chr3:137160761:A:G
137160874	chr3:137160874:A:C
137161019	chr3:137161019:A:G
137161053	chr3:137161053:T:C
137161183	chr3:137161183:C:CAATT
137161758	chr3:137161758:T:C
137161842	chr3:137161842:G:A
137162127	chr3:137162127:C:T
137162132	chr3:137162132:G:A
137162227	chr3:137162227:C:T
137162241	chr3:137162241:C:T
137162333	chr3:137162333:C:T
137162785	chr3:137162785:T:G
137163494	chr3:137163494:C:T
137163832	chr3:137163832:A:T
137163980	chr3:137163980:G:A
137165831	chr3:137165831:T:C
137166057	chr3:137166057:A:G
137166094	chr3:137166094:C:A
137166710	chr3:137166710:T:C
137167052	chr3:137167052:G:A
137167310	chr3:137167310:C:T
137168773	chr3:137168773:A:G
137168980	chr3:137168980:A:C
137168992	chr3:137168992:T:C
137169022	chr3:137169022:T:G
137169198	chr3:137169198:G:T
137169469	chr3:137169469:A:C
137169855	chr3:137169855:T:C
137170343	chr3:137170343:C:G
137171639	chr3:137171639:A:G
137171689	chr3:137171689:C:T
137172054	chr3:137172054:G:A
137172432	chr3:137172432:T:C
137173222	chr3:137173222:G:A
137173325	chr3:137173325:G:C
137173456	chr3:137173456:A:G
137173466	chr3:137173466:G:A
137173683	chr3:137173683:A:G
137173739	chr3:137173739:G:A
137173886	chr3:137173886:A:G
137174108	chr3:137174108:A:C
137174116	chr3:137174116:C:A
137174514	chr3:137174514:C:T
137175291	chr3:137175291:C:T
137175392	chr3:137175392:G:A
137175689	chr3:137175689:A:G
137175782	chr3:137175782:AGAAAG:A
137176242	chr3:137176242:G:A
137176599	chr3:137176599:C:T
137176662	chr3:137176662:C:T
137176738	chr3:137176738:T:TGTAGTCCCA
137177213	chr3:137177213:A:G
137177548	chr3:137177548:A:G
137177653	chr3:137177653:A:G
137178017	chr3:137178017:T:C
137178768	chr3:137178768:T:C
137179009	chr3:137179009:G:A
137179055	chr3:137179055:G:A
137179062	chr3:137179062:C:T
137179339	chr3:137179339:C:G
137179596	chr3:137179596:T:G
137179608	chr3:137179608:G:A
137179996	chr3:137179996:C:CTT
137180079	chr3:137180079:T:C
137180286	chr3:137180286:A:G
137180638	chr3:137180638:A:T
137180827	chr3:137180827:T:A
137180907	chr3:137180907:T:G
137180968	chr3:137180968:G:A
137181023	chr3:137181023:G:A
137181045	chr3:137181045:C:T
137181380	chr3:137181380:G:C
137181631	chr3:137181631:A:C
137181738	chr3:137181738:A:C
137182047	chr3:137182047:C:A
137182313	chr3:137182313:C:G
137183044	chr3:137183044:T:C
137183177	chr3:137183177:T:C
137183335	chr3:137183335:C:T
137183360	chr3:137183360:C:T
137183382	chr3:137183382:AC:A
137183618	chr3:137183618:G:A
137183687	chr3:137183687:C:T
137184355	chr3:137184355:G:A
137184448	chr3:137184448:C:T
137184449	chr3:137184449:G:A
137184503	chr3:137184503:T:C
137184571	chr3:137184571:T:C
137185232	chr3:137185232:T:G
137185272	chr3:137185272:A:T
137185606	chr3:137185606:T:C
137185899	chr3:137185899:G:A
137185919	chr3:137185919:A:G
137187074	chr3:137187074:A:C
137187423	chr3:137187423:C:T
137187633	chr3:137187633:C:A
137187739	chr3:137187739:G:A
137187761	chr3:137187761:G:A
137187879	chr3:137187879:G:T
137188256	chr3:137188256:G:T
137189300	chr3:137189300:G:A
137190404	chr3:137190404:A:AC
137190423	chr3:137190423:T:A
137190426	chr3:137190426:T:TA
137190429	chr3:137190429:TCTCTTAGGTTGCTGCAGTTTGTTTCTGACCAGGCTGGTGGTGAGGGTCCTAGTGGCTGGCATCAAGGTAG:T
137192001	chr3:137192001:A:G
137192004	chr3:137192004:G:A
137192192	chr3:137192192:T:C
137192227	chr3:137192227:G:A
137192441	chr3:137192441:A:AG
137192880	chr3:137192880:C:T
137194572	chr3:137194572:A:T
137194791	chr3:137194791:T:C
137194960	chr3:137194960:C:T
137194989	chr3:137194989:A:G
137195713	chr3:137195713:C:T
137195745	chr3:137195745:A:T
137196006	chr3:137196006:G:A
137196083	chr3:137196083:C:T
137196509	chr3:137196509:A:G
137196806	chr3:137196806:A:G
137197348	chr3:137197348:A:C
137197459	chr3:137197459:T:C
137197673	chr3:137197673:T:A
137198223	chr3:137198223:T:C
137198338	chr3:137198338:C:T
137198490	chr3:137198490:G:A
137199024	chr3:137199024:T:A
137199755	chr3:137199755:T:C
137199971	chr3:137199971:A:G
137200018	chr3:137200018:T:C
137200729	chr3:137200729:C:T
137200985	chr3:137200985:T:C
137201366	chr3:137201366:C:T
137201572	chr3:137201572:A:T
137201788	chr3:137201788:T:G
137201857	chr3:137201857:A:G
137202104	chr3:137202104:G:A
137202618	chr3:137202618:G:A
137202696	chr3:137202696:G:A
137202722	chr3:137202722:A:G
137203298	chr3:137203298:G:A
137203756	chr3:137203756:C:T
137204308	chr3:137204308:A:G
137204320	chr3:137204320:T:C
137204956	chr3:137204956:C:T
137204973	chr3:137204973:G:A
137205157	chr3:137205157:T:G
137205816	chr3:137205816:C:T
137207395	chr3:137207395:C:T
137208107	chr3:137208107:G:C
137208185	chr3:137208185:G:A
137208772	chr3:137208772:T:TG
137209231	chr3:137209231:A:G
137209241	chr3:137209241:A:T
137209414	chr3:137209414:G:A
137209453	chr3:137209453:A:G
137209563	chr3:137209563:C:T
137209834	chr3:137209834:A:T
137210050	chr3:137210050:C:G
137210063	chr3:137210063:A:G
137210294	chr3:137210294:G:C
137210329	chr3:137210329:C:T
137210973	chr3:137210973:A:T
137212217	chr3:137212217:T:A
137212290	chr3:137212290:G:A
137213191	chr3:137213191:G:A
137213675	chr3:137213675:A:G
137213835	chr3:137213835:G:C
137214104	chr3:137214104:A:G
137215592	chr3:137215592:C:A
137216037	chr3:137216037:A:C
137216137	chr3:137216137:C:A
137216260	chr3:137216260:T:C
137216386	chr3:137216386:A:G
137216852	chr3:137216852:G:A
137217274	chr3:137217274:G:A
137217582	chr3:137217582:A:T
137217667	chr3:137217667:G:T
137217718	chr3:137217718:T:C
137217884	chr3:137217884:G:A
137218230	chr3:137218230:T:C
137218440	chr3:137218440:T:TA
137218542	chr3:137218542:G:A
137218809	chr3:137218809:C:G
137219297	chr3:137219297:T:C
137219370	chr3:137219370:C:G
137219856	chr3:137219856:C:T
137219970	chr3:137219970:T:C
137220394	chr3:137220394:G:A
137220911	chr3:137220911:C:T
137221030	chr3:137221030:T:C
137221376	chr3:137221376:T:C
137221575	chr3:137221575:G:A
137221624	chr3:137221624:T:C
137222697	chr3:137222697:G:T
137223465	chr3:137223465:C:T
137224339	chr3:137224339:C:A
137224438	chr3:137224438:A:G
137224653	chr3:137224653:A:G
137225271	chr3:137225271:G:T
137225571	chr3:137225571:A:T
137225759	chr3:137225759:T:C
137226018	chr3:137226018:C:T
137226396	chr3:137226396:G:A
137226728	chr3:137226728:C:T
137227085	chr3:137227085:C:A
137228296	chr3:137228296:T:G
137228433	chr3:137228433:T:C
137228889	chr3:137228889:G:A
137229300	chr3:137229300:T:C
137229661	chr3:137229661:C:T
137230007	chr3:137230007:C:A
137230078	chr3:137230078:A:G
137230536	chr3:137230536:G:A
137230802	chr3:137230802:A:G
137230836	chr3:137230836:T:C
137230984	chr3:137230984:G:A
137231266	chr3:137231266:T:A
137231624	chr3:137231624:T:C
137232371	chr3:137232371:T:C
137232567	chr3:137232567:G:A
137233633	chr3:137233633:C:T
137234522	chr3:137234522:T:C
137234580	chr3:137234580:T:C
137234782	chr3:137234782:G:A
137235251	chr3:137235251:A:T
137235297	chr3:137235297:C:T
137235298	chr3:137235298:G:A
137235432	chr3:137235432:C:T
137235485	chr3:137235485:G:A
137236409	chr3:137236409:T:TGTCA
137236430	chr3:137236430:G:T
137237253	chr3:137237253:T:A
137237736	chr3:137237736:C:T
137237819	chr3:137237819:A:G
137237926	chr3:137237926:T:C
137238646	chr3:137238646:C:A
137238910	chr3:137238910:C:T
137238919	chr3:137238919:C:T
137239266	chr3:137239266:A:G
137239480	chr3:137239480:A:G
137239807	chr3:137239807:T:C
137239870	chr3:137239870:TG:T
137240895	chr3:137240895:T:C
137241046	chr3:137241046:A:G
137241352	chr3:137241352:TA:T
137241606	chr3:137241606:G:A
137241918	chr3:137241918:C:T
137242265	chr3:137242265:A:G
137242274	chr3:137242274:A:G
137242437	chr3:137242437:C:T
137242795	chr3:137242795:A:T
137243079	chr3:137243079:A:T
137243646	chr3:137243646:T:C
137243732	chr3:137243732:T:C
137244203	chr3:137244203:A:C
137244294	chr3:137244294:C:A
137244783	chr3:137244783:C:A
137245125	chr3:137245125:C:T
137245384	chr3:137245384:G:A
137245391	chr3:137245391:C:T
137245550	chr3:137245550:T:C
137245623	chr3:137245623:T:G
137245740	chr3:137245740:G:A
137245832	chr3:137245832:C:G
137245897	chr3:137245897:C:A
137246091	chr3:137246091:T:C
137246118	chr3:137246118:G:A
137246124	chr3:137246124:C:A
137246317	chr3:137246317:C:A
137246393	chr3:137246393:GC:G
137246654	chr3:137246654:C:T
137247058	chr3:137247058:A:G
137247485	chr3:137247485:A:G
137247886	chr3:137247886:G:T
137247888	chr3:137247888:G:T
137247890	chr3:137247890:G:T
137247900	chr3:137247900:A:G
137247915	chr3:137247915:G:T
137247925	chr3:137247925:GAGAGAA:G
137248255	chr3:137248255:C:T
137248383	chr3:137248383:T:C
137248478	chr3:137248478:T:C
137248720	chr3:137248720:A:G
137248843	chr3:137248843:T:A
137249047	chr3:137249047:G:A
137249238	chr3:137249238:T:C
137249442	chr3:137249442:T:C
137249764	chr3:137249764:C:G
137249924	chr3:137249924:TACA:T
137250204	chr3:137250204:T:G
137250213	chr3:137250213:C:T
137250788	chr3:137250788:A:C
137250827	chr3:137250827:A:C
137250846	chr3:137250846:T:C
137251168	chr3:137251168:A:G
137251227	chr3:137251227:C:T
137251338	chr3:137251338:C:T
137251362	chr3:137251362:G:T
137251740	chr3:137251740:T:C
137251904	chr3:137251904:T:C
137252031	chr3:137252031:C:T
137252032	chr3:137252032:G:A
137252148	chr3:137252148:A:G
137252493	chr3:137252493:T:A
137252656	chr3:137252656:C:T
137252711	chr3:137252711:C:A
137252845	chr3:137252845:A:G
137252910	chr3:137252910:C:T
137252952	chr3:137252952:C:T
137253369	chr3:137253369:T:C
137253906	chr3:137253906:C:T
137254357	chr3:137254357:TA:T
137254362	chr3:137254362:G:A
137254448	chr3:137254448:A:G
137254465	chr3:137254465:A:G
137254829	chr3:137254829:T:A
137254870	chr3:137254870:G:C
137254909	chr3:137254909:C:T
137256264	chr3:137256264:A:G
137256437	chr3:137256437:G:A
137256444	chr3:137256444:G:A
137257137	chr3:137257137:C:T
137257195	chr3:137257195:G:C
137257711	chr3:137257711:A:T
137258066	chr3:137258066:T:C
137259394	chr3:137259394:CTG:C
137259403	chr3:137259403:T:C
137259819	chr3:137259819:C:T
137260410	chr3:137260410:A:G
137260732	chr3:137260732:A:G
137260806	chr3:137260806:G:A
137261063	chr3:137261063:G:A
137261097	chr3:137261097:A:C
137261172	chr3:137261172:T:C
137261246	chr3:137261246:A:T
137261662	chr3:137261662:T:C
137261730	chr3:137261730:T:C
137261750	chr3:137261750:A:C
137262851	chr3:137262851:C:T
137263375	chr3:137263375:T:C
137263455	chr3:137263455:A:G
137263582	chr3:137263582:T:A
137263851	chr3:137263851:G:GGTGTT
137263852	chr3:137263852:A:G
137264254	chr3:137264254:C:T
137264700	chr3:137264700:G:T
137265589	chr3:137265589:T:C
137265694	chr3:137265694:C:T
137266076	chr3:137266076:A:G
137268246	chr3:137268246:G:A
137268571	chr3:137268571:A:G
137269335	chr3:137269335:G:C
137269424	chr3:137269424:A:G
137270081	chr3:137270081:G:A
137270141	chr3:137270141:C:T
137270257	chr3:137270257:C:T
137270802	chr3:137270802:C:CT
137271149	chr3:137271149:C:T
137271433	chr3:137271433:T:C
137271599	chr3:137271599:C:T
137271802	chr3:137271802:C:T
137271963	chr3:137271963:C:T
137272567	chr3:137272567:G:T
137272598	chr3:137272598:G:A
137272815	chr3:137272815:A:G
137272872	chr3:137272872:A:G
137272920	chr3:137272920:T:C
137273453	chr3:137273453:T:C
137273998	chr3:137273998:T:G
137274241	chr3:137274241:T:C
137274683	chr3:137274683:G:C
137274903	chr3:137274903:C:T
137275093	chr3:137275093:A:G
137275771	chr3:137275771:G:A
137275941	chr3:137275941:C:T
137275980	chr3:137275980:TAGTA:T
137276559	chr3:137276559:G:C
137276662	chr3:137276662:A:G
137276886	chr3:137276886:G:A
137276907	chr3:137276907:A:G
137277109	chr3:137277109:G:A
137277138	chr3:137277138:T:C
137277441	chr3:137277441:A:G
137277712	chr3:137277712:C:T
137277722	chr3:137277722:A:G
137278243	chr3:137278243:T:C
137278452	chr3:137278452:C:T
137278613	chr3:137278613:A:C
137279046	chr3:137279046:G:A
137279298	chr3:137279298:C:T
137279375	chr3:137279375:A:T
137279584	chr3:137279584:T:C
137279720	chr3:137279720:T:C
137280075	chr3:137280075:C:A
137280163	chr3:137280163:GGCAGTGGCATGT:G
137280229	chr3:137280229:C:T
137280432	chr3:137280432:C:T
137280513	chr3:137280513:G:T
137281262	chr3:137281262:A:T
137281347	chr3:137281347:C:T
137281757	chr3:137281757:T:C
137281887	chr3:137281887:G:A
137282388	chr3:137282388:A:T
137282742	chr3:137282742:G:A
137283065	chr3:137283065:C:T
137283375	chr3:137283375:C:T
137283456	chr3:137283456:T:C
137283585	chr3:137283585:C:T
137283682	chr3:137283682:G:C
137283787	chr3:137283787:T:C
137283802	chr3:137283802:T:C
137283848	chr3:137283848:C:G
137284003	chr3:137284003:C:G
137284559	chr3:137284559:C:T
137284619	chr3:137284619:T:G
137284870	chr3:137284870:T:A
137284941	chr3:137284941:A:G
137286254	chr3:137286254:GTCATA:G
137287200	chr3:137287200:A:T
137288312	chr3:137288312:C:T
137288434	chr3:137288434:A:G
137288556	chr3:137288556:G:A
137288768	chr3:137288768:C:T
137288968	chr3:137288968:C:T
137288976	chr3:137288976:T:C
137289194	chr3:137289194:A:G
137289414	chr3:137289414:C:T
137289996	chr3:137289996:A:G
137290196	chr3:137290196:T:C
137290592	chr3:137290592:T:C
137290626	chr3:137290626:T:C
137291095	chr3:137291095:A:G
137291161	chr3:137291161:G:A
137291597	chr3:137291597:C:T
137291598	chr3:137291598:G:A
137291845	chr3:137291845:A:G
137291984	chr3:137291984:A:G
137292180	chr3:137292180:A:G
137292550	chr3:137292550:C:G
137293125	chr3:137293125:T:C
137293331	chr3:137293331:A:G
137293546	chr3:137293546:C:T
137295280	chr3:137295280:T:C
137295855	chr3:137295855:G:A
137295993	chr3:137295993:A:C
137296144	chr3:137296144:C:T
137296415	chr3:137296415:G:C
137296431	chr3:137296431:G:C
137296562	chr3:137296562:T:C
137296645	chr3:137296645:A:G
137296786	chr3:137296786:C:A
137297394	chr3:137297394:T:G
137298143	chr3:137298143:CACCAAA:C
137298766	chr3:137298766:TC:T
137298970	chr3:137298970:A:T
137299235	chr3:137299235:G:A
137299268	chr3:137299268:A:G
137300223	chr3:137300223:G:A
137301342	chr3:137301342:G:A
137301549	chr3:137301549:C:G
137302251	chr3:137302251:A:G
137302326	chr3:137302326:A:T
137303893	chr3:137303893:A:C
137304050	chr3:137304050:A:T
137304421	chr3:137304421:G:A
137304500	chr3:137304500:G:C
137304925	chr3:137304925:T:C
137304961	chr3:137304961:T:G
137305279	chr3:137305279:G:A
137305720	chr3:137305720:TTATACA:T
137305969	chr3:137305969:T:A
137306173	chr3:137306173:T:C
137307246	chr3:137307246:A:C
137307451	chr3:137307451:C:T
137307466	chr3:137307466:A:G
137307570	chr3:137307570:T:C
137308097	chr3:137308097:A:T
137308148	chr3:137308148:T:C
137308272	chr3:137308272:T:G
137308783	chr3:137308783:A:C
137309009	chr3:137309009:T:A
137309388	chr3:137309388:T:A
137309814	chr3:137309814:A:C
137309982	chr3:137309982:C:G
137310148	chr3:137310148:G:A
137310411	chr3:137310411:A:T
137310513	chr3:137310513:C:T
137310614	chr3:137310614:A:G
137310674	chr3:137310674:T:C
137310684	chr3:137310684:T:C
137310835	chr3:137310835:C:T
137311341	chr3:137311341:T:C
137311756	chr3:137311756:C:T
137312395	chr3:137312395:T:G
137312522	chr3:137312522:G:A
137312595	chr3:137312595:G:T
137312662	chr3:137312662:T:C
137313250	chr3:137313250:T:C
137313450	chr3:137313450:T:C
137313532	chr3:137313532:T:C
137313734	chr3:137313734:G:T
137313931	chr3:137313931:A:G
137314381	chr3:137314381:C:T
137314389	chr3:137314389:C:T
137314509	chr3:137314509:C:T
137314825	chr3:137314825:C:T
137315191	chr3:137315191:C:T
137315202	chr3:137315202:T:C
137315428	chr3:137315428:A:G
137315875	chr3:137315875:CTTGT:C
137315891	chr3:137315891:C:T
137316152	chr3:137316152:A:G
137316412	chr3:137316412:TGA:T
137316979	chr3:137316979:T:A
137317047	chr3:137317047:G:A
137318091	chr3:137318091:G:A
137318216	chr3:137318216:A:G
137318248	chr3:137318248:T:C
137318461	chr3:137318461:T:C
137318492	chr3:137318492:A:T
137318590	chr3:137318590:G:A
137318681	chr3:137318681:T:A
137318913	chr3:137318913:G:A
137319218	chr3:137319218:G:T
137319370	chr3:137319370:G:A
137319433	chr3:137319433:C:T
137319503	chr3:137319503:C:T
137319539	chr3:137319539:C:T
137319560	chr3:137319560:C:A
137319665	chr3:137319665:G:C
137319813	chr3:137319813:T:C
137319820	chr3:137319820:T:C
137319986	chr3:137319986:C:T
137320693	chr3:137320693:G:A
137320888	chr3:137320888:G:T
137321398	chr3:137321398:T:TCC
137321535	chr3:137321535:C:T
137322104	chr3:137322104:G:A
137322163	chr3:137322163:A:C
137322382	chr3:137322382:A:T
137322665	chr3:137322665:TTAAGGTCA:T
137322918	chr3:137322918:C:A
137323005	chr3:137323005:C:T
137323194	chr3:137323194:A:C
137323774	chr3:137323774:G:A
137324796	chr3:137324796:T:C
137324852	chr3:137324852:C:T
137325121	chr3:137325121:C:T
137325129	chr3:137325129:A:G
137325299	chr3:137325299:G:A
137325831	chr3:137325831:T:C
137325960	chr3:137325960:A:G
137326141	chr3:137326141:C:T
137326157	chr3:137326157:G:A
137326818	chr3:137326818:T:C
137326858	chr3:137326858:A:T
137327269	chr3:137327269:T:G
137327728	chr3:137327728:C:A
137328247	chr3:137328247:T:A
137328871	chr3:137328871:A:C
137329447	chr3:137329447:A:T
137329798	chr3:137329798:G:A
137330010	chr3:137330010:TGGGAAGGACA:T
137331073	chr3:137331073:C:T
137331203	chr3:137331203:A:G
137331238	chr3:137331238:T:G
137331692	chr3:137331692:G:A
137331848	chr3:137331848:G:T
137332235	chr3:137332235:C:T
137332274	chr3:137332274:T:G
137332701	chr3:137332701:T:C
137332916	chr3:137332916:C:G
137333254	chr3:137333254:T:C
137333446	chr3:137333446:A:G
137333628	chr3:137333628:AT:A
137333730	chr3:137333730:T:C
137333795	chr3:137333795:T:C
137333850	chr3:137333850:GA:G
137333909	chr3:137333909:C:G
137334001	chr3:137334001:G:A
137334487	chr3:137334487:G:A
137334740	chr3:137334740:A:G
137335015	chr3:137335015:AAAAAAAAAAT:A
137335117	chr3:137335117:A:T
137335219	chr3:137335219:A:G
137335967	chr3:137335967:TAAG:T
137336023	chr3:137336023:G:A
137336279	chr3:137336279:T:G
137336312	chr3:137336312:G:A
137336474	chr3:137336474:C:T
137336620	chr3:137336620:CAT:C
137338178	chr3:137338178:A:G
137338615	chr3:137338615:G:A
137338681	chr3:137338681:T:C
137338788	chr3:137338788:C:A
137339478	chr3:137339478:C:T
137340120	chr3:137340120:G:A
137340214	chr3:137340214:A:C
137340720	chr3:137340720:T:C
137341331	chr3:137341331:A:C
137341351	chr3:137341351:T:C
137341847	chr3:137341847:C:T
137342241	chr3:137342241:T:C
137342273	chr3:137342273:T:C
137342275	chr3:137342275:G:T
137342417	chr3:137342417:T:G
137342712	chr3:137342712:C:T
137342813	chr3:137342813:A:G
137343013	chr3:137343013:C:T
137343032	chr3:137343032:GCTTAGCTATTACTAAGGA:G
137343464	chr3:137343464:C:T
137343672	chr3:137343672:A:G
137343840	chr3:137343840:G:T
137344339	chr3:137344339:A:G
137345007	chr3:137345007:C:A
137345717	chr3:137345717:G:C
137345975	chr3:137345975:G:C
137346288	chr3:137346288:A:G
137346585	chr3:137346585:CAT:C
137347149	chr3:137347149:G:A
137347239	chr3:137347239:G:A
137347592	chr3:137347592:T:C
137347628	chr3:137347628:G:A
137347663	chr3:137347663:C:A
137347875	chr3:137347875:G:A
137348021	chr3:137348021:A:G
137349060	chr3:137349060:C:T
137349151	chr3:137349151:G:A
137349171	chr3:137349171:C:T
137349601	chr3:137349601:G:T
137350135	chr3:137350135:A:G
137350203	chr3:137350203:G:A
137350254	chr3:137350254:A:G
137350494	chr3:137350494:T:C
137350552	chr3:137350552:C:G
137350657	chr3:137350657:T:G
137350763	chr3:137350763:A:T
137351652	chr3:137351652:C:T
137351670	chr3:137351670:A:G
137351675	chr3:137351675:T:C
137352184	chr3:137352184:C:A
137352185	chr3:137352185:A:G
137352200	chr3:137352200:C:T
137352823	chr3:137352823:G:GACT
137352883	chr3:137352883:A:G
137353259	chr3:137353259:CA:C
137353397	chr3:137353397:C:T
137354637	chr3:137354637:A:G
137354761	chr3:137354761:T:A
137354762	chr3:137354762:T:C
137354862	chr3:137354862:G:A
137355236	chr3:137355236:C:T
137355476	chr3:137355476:C:A
137355793	chr3:137355793:C:T
137355968	chr3:137355968:T:A
137356079	chr3:137356079:T:C
137357299	chr3:137357299:G:C
137357435	chr3:137357435:G:C
137357501	chr3:137357501:A:T
137357511	chr3:137357511:T:C
137357590	chr3:137357590:G:C
137357742	chr3:137357742:G:A
137357801	chr3:137357801:T:G
137358146	chr3:137358146:G:A
137358237	chr3:137358237:C:T
137358506	chr3:137358506:C:T
137358578	chr3:137358578:A:G
137358754	chr3:137358754:C:T
137358875	chr3:137358875:G:A
137358977	chr3:137358977:G:C
137359002	chr3:137359002:T:C
137359714	chr3:137359714:A:G
137360039	chr3:137360039:T:C
137360047	chr3:137360047:T:C
137360097	chr3:137360097:T:C
137360642	chr3:137360642:C:T
137360723	chr3:137360723:C:A
137360931	chr3:137360931:G:A
137361250	chr3:137361250:T:G
137361259	chr3:137361259:C:G
137361346	chr3:137361346:G:A
137361517	chr3:137361517:A:C
137361657	chr3:137361657:C:G
137362178	chr3:137362178:C:T
137362632	chr3:137362632:G:A
137362807	chr3:137362807:G:A
137363013	chr3:137363013:C:T
137363154	chr3:137363154:C:CTCAACT
137363505	chr3:137363505:C:T
137363522	chr3:137363522:T:C
137364028	chr3:137364028:A:G
137364324	chr3:137364324:C:T
137364405	chr3:137364405:T:C
137364753	chr3:137364753:A:T
137364907	chr3:137364907:A:G
137365251	chr3:137365251:A:G
137365508	chr3:137365508:A:T
137365509	chr3:137365509:T:G
137365513	chr3:137365513:A:G
137365546	chr3:137365546:T:TC
137366197	chr3:137366197:C:T
137366267	chr3:137366267:T:A
137366299	chr3:137366299:A:G
137366461	chr3:137366461:A:G
137367026	chr3:137367026:G:A
137367104	chr3:137367104:A:G
137368387	chr3:137368387:GTAT:G
137368794	chr3:137368794:G:A
137368897	chr3:137368897:A:G
137368999	chr3:137368999:C:A
137369176	chr3:137369176:A:G
137369435	chr3:137369435:A:G
137369628	chr3:137369628:T:G
137369861	chr3:137369861:G:A
137370137	chr3:137370137:T:C
137370241	chr3:137370241:A:G
137370406	chr3:137370406:CATATCT:C
137370869	chr3:137370869:A:G
137371133	chr3:137371133:C:T
137371403	chr3:137371403:A:G
137371421	chr3:137371421:T:A
137371489	chr3:137371489:C:T
137372137	chr3:137372137:A:G
137372524	chr3:137372524:T:C
137373204	chr3:137373204:G:A
137373212	chr3:137373212:C:T
137373215	chr3:137373215:T:C
137373334	chr3:137373334:A:G
137373601	chr3:137373601:C:T
137373653	chr3:137373653:G:A
137374165	chr3:137374165:A:T
137374209	chr3:137374209:T:C
137374851	chr3:137374851:C:A
137375667	chr3:137375667:C:T
137375840	chr3:137375840:T:C
137375867	chr3:137375867:TCTGCTGGATAATATC:T
137376337	chr3:137376337:T:C
137376429	chr3:137376429:C:A
137376455	chr3:137376455:G:C
137376522	chr3:137376522:A:G
137377609	chr3:137377609:C:T
137378191	chr3:137378191:C:T
137378443	chr3:137378443:T:C
137379656	chr3:137379656:A:G
137379960	chr3:137379960:A:G
137380339	chr3:137380339:C:A
137380358	chr3:137380358:C:A
137380654	chr3:137380654:A:C
137381314	chr3:137381314:CT:C
137381385	chr3:137381385:C:T
137381539	chr3:137381539:C:T
137381576	chr3:137381576:T:A
137381778	chr3:137381778:G:C
137381921	chr3:137381921:T:C
137382711	chr3:137382711:C:G
137383632	chr3:137383632:A:G
137383967	chr3:137383967:G:C
137384132	chr3:137384132:A:T
137384161	chr3:137384161:G:A
137384339	chr3:137384339:G:A
137384468	chr3:137384468:TTTGCACCAAATTAAAATTTGA:T
137384718	chr3:137384718:G:A
137384854	chr3:137384854:C:T
137385072	chr3:137385072:C:T
137385401	chr3:137385401:A:T
137386028	chr3:137386028:A:G
137386614	chr3:137386614:CATTTT:C
137386765	chr3:137386765:A:G
137386849	chr3:137386849:T:C
137387058	chr3:137387058:C:T
137387468	chr3:137387468:C:T
137387557	chr3:137387557:A:G
137387937	chr3:137387937:A:T
137388224	chr3:137388224:T:C
137388259	chr3:137388259:C:T
137388351	chr3:137388351:T:C
137388370	chr3:137388370:T:A
137388743	chr3:137388743:T:C
137389079	chr3:137389079:C:T
137389317	chr3:137389317:C:T
137389333	chr3:137389333:C:T
137389467	chr3:137389467:AT:A
137389640	chr3:137389640:T:C
137390335	chr3:137390335:C:A
137390885	chr3:137390885:G:T
137391302	chr3:137391302:T:A
137391467	chr3:137391467:G:C
137391502	chr3:137391502:C:A
137391510	chr3:137391510:C:T
137391512	chr3:137391512:T:G
137391619	chr3:137391619:A:G
137391633	chr3:137391633:C:T
137391643	chr3:137391643:T:C
137391923	chr3:137391923:G:A
137391969	chr3:137391969:T:C
137392261	chr3:137392261:T:C
137392574	chr3:137392574:G:C
137392784	chr3:137392784:G:T
137393358	chr3:137393358:A:G
137393525	chr3:137393525:C:G
137393811	chr3:137393811:TTC:T
137393993	chr3:137393993:T:G
137394362	chr3:137394362:A:G
137395009	chr3:137395009:T:C
137395092	chr3:137395092:T:A
137395942	chr3:137395942:G:A
137396139	chr3:137396139:G:A
137396140	chr3:137396140:A:G
137396311	chr3:137396311:T:C
137396570	chr3:137396570:A:G
137397020	chr3:137397020:T:C
137397109	chr3:137397109:C:T
137397260	chr3:137397260:T:C
137398564	chr3:137398564:G:A
137398570	chr3:137398570:G:A
137398709	chr3:137398709:G:A
137399136	chr3:137399136:G:A
137399244	chr3:137399244:G:A
137399699	chr3:137399699:A:G
137400428	chr3:137400428:C:T
137400649	chr3:137400649:A:G
137400797	chr3:137400797:C:T
137400894	chr3:137400894:G:A
137400902	chr3:137400902:C:T
137401101	chr3:137401101:G:A
```
