## Supplementary material for "Characterization of shared and ancestry-specific signals driving complex traits using multi-ancestry fine-mapping": orig_s2_snps

```
rs138059112
rs57903480
rs141597975
rs78189380
rs149826366
rs12374001
rs73875472
rs78575449
rs75897619
rs7627528
rs59827519
rs35462273
rs7653233
rs9827833
rs73875473
rs7653361
rs72494862
rs9828189
rs34016896
rs6441370
rs7636941
rs9876077
rs9838945
rs77064010
rs9839527
rs75025367
rs9815222
rs9821201
rs55914832
rs115086756
rs9859045
rs6790805
rs112205834
rs6778186
rs76873456
rs9290074
rs2404340
rs113200804
rs7652267
rs7630356
rs11711413
rs4856756
rs4856757
rs114427592
rs117911609
rs9842290
rs13059386
rs28853731
rs78746084
rs7629987
rs7652624
rs12629929
rs144142834
rs7610800
rs7632797
rs73017340
rs74425278
rs7633186
rs7611367
rs114136407
rs4856767
rs4856768
rs4856769
rs12488318
rs116689885
rs12486253
rs113474841
rs112861066
rs12632632
rs12636573
rs117826014
rs7626773
rs1154701
rs13083229
rs115941743
rs6797066
rs6441371
rs149655195
rs12494261
rs61578814
rs117198641
rs187699121
rs1478568
rs9862867
rs1478567
rs78628354
rs115602379
rs1382429
rs9839404
rs146817520
rs3849524
rs7647118
rs12108169
rs7647327
rs118028632
rs9812083
rs9850455
rs9870059
rs9818470
rs9790314
rs12639236
rs9290075
rs148241427
rs12631808
rs12632346
rs114549144
rs137961645
rs975323
rs148557354
rs116587574
rs77875142
rs74750648
rs183366330
rs13062740
rs146153764
rs76024820
rs7624791
rs6441372
rs150907228
rs6809256
rs6441373
rs1478565
rs191102028
rs9880536
rs79066438
rs62279892
rs76873962
rs28515190
rs9811833
rs12630038
rs117585390
rs73875481
rs145161574
rs1382428
rs182011597
rs1382427
rs73875482
rs78931588
rs6791213
rs12633103
rs55949838
rs115507726
rs56890199
rs61193379
rs978933
rs73162530
rs80128717
rs76826578
rs57201455
rs57212203
rs56741879
rs1600209
rs57441646
rs60228180
rs10804790
rs1904204
rs60684226
rs1471440
rs77246403
rs57278490
rs58350275
rs899275
rs9851699
rs1017799
rs9872514
rs73875492
rs11715591
rs16834031
rs16832082
rs10936227
rs4856701
rs13073147
rs1382426
rs11929238
rs79447138
rs147113798
rs78376802
rs12634781
rs7638668
rs1993891
rs115806772
rs4856703
rs960212
rs116133612
rs138817800
rs114926857
rs114886954
rs114272449
rs12636434
rs12631095
rs7625217
rs111546305
rs60612225
rs57496534
rs73875497
rs12632351
rs58562874
rs115860997
rs76229731
rs11718905
rs115356076
rs79364529
rs116519000
rs57803909
rs59964190
rs78670101
rs9812574
rs73875500
rs116831070
rs114350365
rs114895094
rs72494864
rs116347602
rs115730998
rs114154561
rs114795180
rs115016794
rs115795758
rs336541
rs73875502
rs77139337
rs11711695
rs73878303
rs115792391
rs2100238
rs116799153
rs336548
rs116834079
rs6780536
rs116516362
rs115955036
rs1450530
rs114845553
rs77017422
rs116613730
rs336546
rs10513564
rs34771618
rs34896809
rs115235497
rs336545
rs336544
rs336543
rs144418410
rs7652447
rs13059340
rs163327
3:161062848_G_A
rs189270
rs339101
rs73878304
rs6441374
rs148768725
rs77057785
rs62279921
rs56230831
rs141487967
rs336577
rs117899629
rs73878305
rs336576
rs336575
rs116456922
rs114131957
rs336574
rs336573
3:161068014_G_A
rs336571
rs67460515
rs115936894
rs6441375
rs12632686
rs7651924
rs9835530
rs9855572
rs58550445
rs73878306
rs6800515
rs336570
rs336569
rs873183
rs336568
rs336567
rs80068062
rs140785423
rs163328
rs336566
rs896080
rs336565
rs59761692
rs61217744
rs336564
rs115822821
rs13319558
rs163138
rs9844862
rs336593
rs73878307
rs336592
rs1450523
rs75052295
rs1450522
rs336591
rs79201270
rs9822705
rs80260759
rs9860980
rs336590
rs114723888
rs336589
rs78798041
rs336588
rs336587
rs336586
rs73878308
rs336585
rs336584
rs336583
rs73878309
rs336582
rs336581
rs336580
rs76357082
rs12634006
rs35100811
rs60625846
rs139108573
rs75290771
rs73878311
rs13084731
rs13084746
rs336579
rs419703
rs464766
rs460165
rs463928
rs1376122
rs2306210
rs2306209
rs80349259
rs455739
rs143768523
rs2054710
rs460508
rs466399
rs1450521
rs2122527
rs459515
rs2404341
rs2404342
rs458197
rs462514
rs76765185
rs11710489
rs459697
rs143833586
rs459067
rs461616
rs1450519
rs462081
rs149461233
rs457272
rs13076251
rs456611
rs6781086
rs6793980
rs115404711
rs465985
rs7629841
rs456331
rs73878313
rs466119
rs6787697
rs460987
rs459565
rs4856705
rs465539
rs460013
rs465964
rs459923
rs459592
rs460176
rs456137
rs467353
rs2035499
rs76361117
rs458344
rs462413
rs59541314
rs457240
rs374501
rs393076
rs420081
rs59193340
rs460957
rs2061804
rs455386
rs463890
rs16832203
rs456858
rs58892449
rs458175
rs459679
rs57175632
rs461638
rs73162580
rs466626
rs16832216
rs463630
rs467458
rs456882
rs460950
rs73162584
rs466971
rs12494520
rs60400555
rs16832237
rs339114
3:161109220_A_C
rs12632537
rs336551
rs16832246
rs148368744
rs73021435
rs59368066
rs58851337
rs144167065
rs11713185
rs12491623
rs163136
rs336550
rs78434364
rs75394628
rs60172527
rs336549
rs77243103
rs9863590
rs115161264
rs339111
rs142075319
rs147115186
rs138833407
rs1349352
rs16832279
rs77545648
rs73162595
rs163137
rs12488127
rs73878321
rs79250676
rs336561
rs11710086
rs73878322
rs79993368
rs1839491
rs73878323
rs73878324
rs73878325
rs73021449
rs7614130
rs12634319
rs11710916
rs336560
rs1811483
rs1450518
rs35713426
rs73162599
rs339124
rs182162120
rs73878329
rs336559
rs112086073
rs74448484
rs182084000
rs2004862
rs78562926
rs12486111
rs115754329
rs12486998
rs12487002
rs336558
rs336557
rs67077657
rs117936590
rs34727114
rs336556
rs142175001
rs7631479
rs56839556
rs17411201
rs404725
rs112700962
rs9861165
rs7653259
rs9862544
rs9842676
rs9862852
rs336552
rs77623888
rs73878330
rs7618391
rs61048679
rs9858921
rs73164106
rs60786535
rs7621696
rs12487559
rs73878332
rs73878333
rs12163613
rs12163614
rs6787829
rs7633191
rs1450525
rs1450524
rs116218807
rs1905532
rs1905533
rs9837148
rs73878336
rs971515
rs6795310
rs7651540
rs9847488
rs7620513
rs56375427
rs59686054
rs1117344
rs1960516
rs336554
rs12497913
rs114901172
rs146701366
rs116526295
rs6441376
rs73164114
rs336555
rs9830562
rs372992564
rs1601198
rs73164115
rs1450526
rs1450527
rs1450528
rs7611043
rs7611369
rs7622871
rs7633221
rs16832359
rs9841691
rs9290077
rs1843080
rs10936228
rs141392939
rs9846626
rs9828938
rs3906963
rs73164124
rs9813985
rs9833740
rs9833754
rs16832362
rs9814485
rs7625210
rs4599324
rs4622911
rs4560316
rs2404344
rs78600662
rs73164129
rs60273956
rs73164132
rs1159250
rs6762110
rs192710105
rs76977247
rs16832376
rs16832377
rs12632716
rs73164136
rs73878345
rs73878347
rs73878348
rs73164138
rs57119780
rs77372680
rs73875603
rs58235971
rs75505278
rs73164141
rs73164143
rs1904206
rs9942056
rs1904205
rs73164146
rs73164147
rs1597494
rs58302911
rs73164149
rs16832385
rs12636206
rs12633334
rs78334089
rs76381321
rs62281467
rs62281468
rs73164152
rs73164153
rs59777031
rs77093527
rs114326853
rs56909806
rs73164156
rs56288375
rs60458714
rs73164157
rs73875613
rs7630664
rs73164161
rs9838439
rs73164165
rs9843804
rs73164167
rs73164168
rs80206206
rs73164169
rs2122528
rs80122192
rs74813395
rs73164171
rs9820744
rs73164172
rs4476517
rs76700169
rs2084611
rs78831677
rs2084612
rs77029829
rs73875619
rs73875620
rs2084613
rs73164174
rs59808131
rs12632883
rs55663755
rs73875621
rs73164176
rs79060976
rs73875623
rs73164177
rs1601199
rs73164178
rs2404345
rs9831011
rs12636640
rs60069838
rs74806880
rs55795028
rs78717641
rs1597495
rs1376124
rs56892296
rs79718180
rs1450537
rs4516628
rs4638985
rs4368516
rs6808635
rs1450536
rs1450535
rs1450534
rs6763117
rs16832433
rs1002490
rs73875625
rs1450533
rs1349353
rs73875626
rs1450532
rs77647922
rs73875627
rs117307476
rs75207162
rs73164187
rs1872206
rs977380
rs142189101
rs16832441
rs77985237
rs16832443
rs9854937
rs9835278
rs76898494
rs9835582
rs76345731
rs111525977
rs59279938
rs146577125
rs6441378
rs7630900
rs981949
rs73875631
rs17418895
rs6800601
rs9823346
rs6779032
rs1839492
rs62278271
rs80079118
rs9866418
rs139185708
rs77535475
rs921364
rs921363
rs9871953
rs73164190
rs9290079
rs1450531
rs60971767
rs1450515
rs1450516
rs1450517
rs62278272
rs6785300
rs7653548
rs17419222
rs16832503
rs7631288
rs7621221
rs17478663
rs9290080
rs73875635
rs6781610
rs1825400
rs117598216
rs9290084
rs9290085
rs9816665
rs9817212
rs9854509
rs9836887
rs9817387
rs9854709
rs9821472
rs79583939
rs13433795
rs13434143
rs6778346
rs7624603
rs7646635
rs7624657
rs7624747
rs7636548
rs6803152
rs6782059
rs9832020
rs9832179
rs73166012
rs7639672
rs9869804
rs9832490
rs16832526
rs6785379
rs17478991
rs1484139
rs17479046
rs73875637
rs1506480
rs2019095
rs62278274
rs6773923
rs6798423
rs12491985
rs78259382
rs57306175
rs59955550
rs62278277
rs62278278
rs73166018
rs34842468
rs10936229
rs77077772
rs6780612
rs6441379
rs6441380
rs6441381
rs6441382
rs7648970
rs73875638
rs7627320
rs12630808
rs73166022
rs62278291
rs872675
rs872676
rs872677
rs937811
rs10513565
rs10513566
rs6788534
rs9861927
rs1506481
rs1506482
rs1506483
rs73875639
rs1506484
rs41386047
rs148179975
rs73166030
rs9847876
rs9847781
rs9813997
rs139605099
rs77382557
rs1463946
rs1463947
rs16832548
rs76257965
rs1463948
rs3921595
rs2221514
rs2063006
rs1354732
rs1354733
rs9985491
rs66861749
rs60861269
rs9828633
rs9809416
rs137912487
rs7644500
rs9809639
rs7622326
rs13433808
rs115931492
rs76047675
rs9881962
rs62278294
rs4287919
rs78009669
rs9872424
rs76996304
rs9821882
rs188484630
rs73875642
rs9883089
rs77204240
rs76174966
rs12489244
rs2048038
rs115110176
rs6766974
rs6802799
rs9817407
rs138466558
rs150243450
rs4241429
rs76301719
rs58984753
rs77279217
rs9860670
rs9823730
rs73166039
rs537056268
rs55659916
rs73166043
rs2135449
rs56391809
rs12488709
rs62278301
rs62278302
rs9871657
rs73166044
rs73166045
rs9848019
rs138370392
rs9830665
rs12485647
rs9848777
rs9811495
rs9811877
rs9831484
rs62278303
rs73166049
rs13322121
rs73166050
rs9816618
rs79083192
rs13319136
rs76979851
rs9821185
rs73166053
rs9841358
rs9822251
rs187854648
rs9826598
rs75736155
rs2174605
rs73875645
rs9831924
rs76397669
rs187154423
rs76659376
rs9843289
rs74395114
rs55638748
rs73875647
rs76527185
rs62278345
rs80334677
rs73166056
rs7635683
rs74853509
rs9854715
rs10936230
rs114844737
rs144439007
rs117353022
rs9859036
rs9859309
rs112775448
rs79071487
rs9855939
rs10936231
rs9836432
rs10936232
rs77754244
rs73166058
rs73166059
rs7638966
rs9847638
rs74882602
rs118000038
rs4856642
rs16832576
rs1463944
rs114463866
rs10936233
rs13324941
rs10936234
rs114193311
rs13324930
rs16832578
rs9831040
rs17420696
rs75730033
rs6441385
rs76335426
rs6441386
rs2063008
rs2063007
rs2174606
rs6800559
rs77604868
rs28781331
rs79608229
rs79977372
rs76983719
rs7651219
rs57598400
rs79904482
rs17480196
rs6789636
rs76470822
rs17420914
rs62278352
rs2221517
rs141966397
rs12485983
rs4856707
rs12489442
rs4856643
rs1546399
rs4856644
rs9818115
rs62278353
rs1506475
rs75362596
rs148481191
rs6774376
rs6809987
rs6786047
rs2202558
rs2221516
rs2221515
rs1506474
rs6777722
rs78613915
rs6441387
rs1506473
rs1506472
rs16832623
rs17480542
rs16832627
rs17421292
rs16832642
rs73166064
rs9849101
rs1546398
rs1546397
rs16832649
rs186333056
rs76432603
rs16832658
rs79984180
rs1848041
rs7621711
rs7621624
rs1546396
rs1546395
rs79175439
rs1546394
rs73166066
rs59111786
rs76037426
rs6781716
rs10513568
rs10513567
rs12492702
rs6797876
rs12489359
rs1506471
rs140682450
rs75456645
rs16832710
rs882747
rs9868834
rs75272002
rs16832715
rs6780945
rs75636246
rs59391552
rs117549003
rs116182259
rs16832734
rs17421738
rs77154769
rs117384353
rs4615094
rs80245426
rs9867861
rs141655519
rs77146905
rs4856708
rs59873230
rs75654555
rs9822904
rs2048040
rs7641444
rs73166070
rs7641731
rs13059068
rs17421877
rs141788514
rs17421926
rs74511717
rs9877005
rs73166073
rs62279585
rs77390716
rs73166074
rs140364091
rs12485788
rs73166075
rs1395294
rs6793693
rs79329952
rs79584820
rs4263306
rs79838376
rs9848624
rs60739746
rs13087257
rs78733483
rs9811902
rs62279587
rs1567061
rs79213294
rs77656336
rs7642359
rs62279590
rs7632851
rs138431196
rs75151714
rs869772
rs7620901
rs12493665
rs117325411
rs116467938
rs112082163
rs116150156
rs9836151
rs6793927
rs117857279
rs146649620
rs17487799
rs57233433
rs6783402
rs79761163
rs1588020
rs76423062
rs80289224
rs59085343
rs112653317
rs9883579
rs2658525
3:161325524_C_T
rs9880279
rs1399905
rs117338325
rs2674222
rs1515735
rs79502999
rs78907724
rs1913798
rs78764991
rs12487407
rs73166088
rs57527349
rs73166089
rs78076835
rs61002246
rs16832858
rs28514487
rs28576562
rs75533497
rs74520895
rs117182833
rs6441391
rs6441392
rs9851158
rs144196157
rs2048801
rs118059815
rs9840911
rs62279619
rs74815762
rs79420283
rs1588907
rs9290087
rs9858075
rs73166097
rs78752646
rs10936235
rs2138320
rs13319650
rs7646822
rs1399904
rs79337900
rs9813121
rs9851175
rs16847278
rs16832928
rs1399910
rs1878064
rs1399909
rs1399908
rs17422719
rs74285289
rs1399906
rs9290088
rs181226638
rs9871565
rs73168003
rs9872386
rs9876608
rs9876363
rs9877938
rs9881986
rs2404569
rs9879265
rs1515741
rs1849999
rs1850000
rs9837035
rs35055079
rs12639130
rs1399916
rs60680460
rs1976725
rs1515743
rs9815734
rs4269094
rs4856709
rs6441393
rs142408422
rs2138319
rs1568020
rs76179593
rs148603032
rs12629040
rs142440710
rs59226458
rs7629214
rs74943589
rs4266208
rs4305435
rs75250253
rs2203490
rs9824937
rs2063835
rs17423134
rs12631996
rs1515723
rs1515724
rs4856710
rs12632832
rs4856711
rs1913796
rs59475619
rs112298626
rs7625741
rs9876892
rs4856645
rs4856712
rs1399915
rs1399913
rs16833029
rs75639153
rs7432487
rs62281360
rs16833034
rs62281363
rs1356142
rs73168016
rs1515736
rs1568022
rs9812690
rs9855238
rs12330225
rs80231542
rs16833083
rs9881042
rs9861671
rs16833090
rs4472057
rs9829196
rs9867300
rs76780902
rs28827328
rs2222055
rs4593045
rs6441395
rs7431415
rs2896903
rs7652034
rs9820806
rs9879283
rs74444861
rs62281367
rs6809783
rs1588910
rs1588909
rs1588908
rs4389491
rs117982651
rs1106255
rs2404570
rs1515726
rs1515725
rs6780489
rs9290089
rs6808138
rs2404571
rs9863808
rs73015278
rs2404572
rs74405032
rs925768
rs7632575
rs9827593
rs11923061
rs4635724
rs1399903
rs1104702
rs76237339
rs73015282
rs4298056
rs9814442
rs12489710
rs12486357
rs6797942
rs6773647
rs6773928
rs6786814
rs1515722
rs79986064
rs1515721
rs9857552
rs9820371
rs6801320
rs6777104
rs9290090
rs16833201
rs1515720
rs7626878
rs7626753
rs73015292
rs73168034
rs6808046
rs6784302
rs6808212
rs145364934
rs75420888
rs6776649
rs56351050
rs6805019
rs6780534
rs17489908
rs146187651
rs73015300
rs73168035
rs68071371
rs73015301
rs60603263
rs7635334
rs9845108
rs78003582
rs9884113
rs73168036
rs6441396
rs9837663
rs549437099
rs13315704
rs73168038
rs76676205
rs4856646
rs1606905
rs4856647
rs6781312
rs73168039
rs116043172
rs56343804
rs4856648
rs1356141
rs2896972
rs1356140
rs78513531
rs12492378
rs1515731
rs75795672
rs9818597
rs151253668
rs73168043
rs1399898
rs1399897
rs77184360
rs1399896
rs73877461
rs9843336
rs67876817
rs80172094
rs73168049
rs9848511
rs77280873
rs75925377
rs112402176
rs6799995
rs114631991
rs115357471
rs75929065
rs138876396
rs9860420
rs117015762
rs10084648
rs4856713
rs4856649
rs147796296
rs61102157
rs11915404
rs9799247
rs113747121
rs9832004
rs112884270
rs6441397
rs73168050
rs6767240
rs58763465
rs56766554
rs2063836
rs75516315
rs3860561
rs149965351
rs12493614
rs9858533
rs185740265
rs60145448
rs60629767
rs142878870
rs149365761
rs6779588
rs6779593
rs6791482
rs7614283
rs77162690
rs114232732
rs148397773
rs6800962
rs59860665
rs78006239
rs73017233
rs111399366
rs78519859
rs4295179
rs1120955
rs111742061
rs117403903
rs6786730
rs6765877
rs113539990
rs6790206
rs76112599
rs73030538
rs79692728
rs146382207
rs6790717
rs4856715
rs79670405
rs76892073
rs76865960
rs77310517
rs1515733
rs1515732
rs199726766
rs6776471
rs77351777
rs77936627
rs55920876
rs12152297
rs62278571
rs140356204
rs144657567
rs9830046
rs113413174
rs147901563
rs12490632
rs4856716
rs4856717
rs4359825
rs4301024
rs4284999
rs12629440
rs139355082
rs143277867
rs35502899
rs9985382
rs60315691
rs114021632
rs9758752
rs9758756
rs62278590
rs569841247
rs141943517
rs150232908
rs138813822
rs142004679
rs62278591
rs141889023
rs111356330
rs148468377
rs62278592
rs150974023
rs9832382
rs190080406
rs145408702
rs142069077
rs4856718
rs4241430
rs55723504
rs1476322
rs1399900
rs1399899
rs76374656
rs2404815
rs9862749
rs4856719
rs4856720
rs4856721
rs143176471
rs4241431
rs16833265
rs9848553
rs2404817
rs2063837
rs9849475
rs1878063
rs523441
rs76611235
rs144035822
rs77732054
rs17424572
rs515915
rs1399901
rs181990340
rs57873347
rs78297773
rs58875130
rs73168064
rs116161336
rs75698436
rs507856
rs113060438
rs113567840
rs192079724
rs17490325
rs4376051
rs17424676
rs76568570
rs9819763
rs141516280
rs73168065
rs7613249
rs80021942
rs4499620
rs139769218
rs186445812
rs475336
rs693627
rs75260503
rs192672726
rs17424704
rs16833291
rs73168067
rs148449983
rs10513569
rs73168069
rs536964
rs57738525
rs77657569
rs16833306
rs188206953
rs2404818
rs118191832
rs16833312
rs498051
rs7644833
rs524462
rs525297
rs528355
rs554752
rs9820572
rs9861996
rs9824940
rs77577064
rs514683
rs79472201
rs574215
rs487000
rs59865680
rs492272
rs482314
rs28559591
rs77483261
rs479750
rs115238413
rs189814073
rs530669
rs1550155
rs528742
rs79816806
rs525965
rs185536640
rs182155778
rs518205
rs137897525
rs491775
rs112532375
rs572525
rs490737
rs573462
rs489939
rs13325746
rs78420949
rs493275
rs516157
rs141783446
rs61556020
rs73016520
rs488002
rs485315
rs181798403
rs60820909
rs12489261
rs7650155
rs370909490
rs73168079
rs9832859
rs73168081
rs17424987
rs60125032
rs9290094
rs9876196
rs528970
rs145716294
rs147769710
rs514816
rs541222
rs541280
rs76565206
rs9811507
rs541447
rs76917399
rs545932
rs77135183
rs73168084
rs308689
rs75727589
rs73168085
rs73168086
rs187712330
rs12639009
rs547631
rs177821
rs75750193
rs186302
rs308690
rs16833331
rs186303
rs172624
rs16833340
rs308691
rs308692
rs75981763
rs308693
rs9820241
rs308694
rs12636658
rs308695
rs6780511
rs308696
rs73168089
rs308697
rs13325090
rs143189141
rs80186399
rs308698
rs308699
rs57011661
rs9840785
rs6766434
rs6766435
rs150161759
rs6779522
rs142325913
rs9845882
rs551016
rs1515730
rs1515729
rs1436736
rs4856651
rs4856723
rs4856724
rs4856725
rs73168093
rs518024
rs502153
rs13314929
rs4856726
rs13318665
rs6768184
rs192812
rs74758022
rs17425527
rs9857417
rs75209712
rs78189118
rs76912822
rs308705
rs308704
rs308703
rs17425603
rs111477329
rs61438002
rs2118099
rs111275252
rs35608652
rs1119259
rs1849998
rs1849997
rs1987997
rs11929455
rs11921748
rs4256146
rs4574316
rs4256147
rs308701
rs150527551
rs9290095
rs375126772
rs9813483
rs185700725
rs11711567
rs117665263
rs1515728
rs9838024
rs9856223
rs9985423
rs1515727
rs2404822
rs184865269
rs376163971
rs10936238
rs2082981
rs2082980
rs9833527
rs9985316
rs10513570
rs12489743
rs16833410
rs12490422
rs308688
rs372322534
rs116227233
rs1515739
rs16833420
rs1515738
rs10804791
rs4856652
rs11921798
rs10936239
rs10936240
rs62278615
rs62278616
rs10936241
rs10936242
rs1996264
rs12054391
rs9855725
rs60832962
rs61063942
rs9842393
rs10936243
rs13060639
rs693859
rs9820263
rs9858269
rs9859265
rs9879208
rs115676632
rs59282056
rs62278641
rs56011310
rs78999589
rs185077635
rs1370088
rs9875108
rs9819591
rs189864967
rs141086264
rs74623046
rs137962139
rs59750999
rs12696122
rs10513571
rs10513572
rs17491851
rs11914556
rs11914562
rs11918801
rs1370087
rs1370086
rs76018866
rs12637350
rs12629464
rs1865882
rs1865881
rs57332006
rs116680747
rs4462979
rs1865880
rs150351261
rs138194488
rs369105485
rs75943454
rs4856653
rs4856654
rs4856655
rs12639469
rs9290096
rs143520975
rs183208914
rs9883611
rs2196535
rs138768002
rs141819641
rs10936244
rs9809075
rs1836936
rs34252675
rs147316154
rs2196534
rs77426467
rs184791360
rs56878138
rs12486912
rs145591965
rs16833442
rs16833446
rs4856727
rs4856728
rs147054848
rs1436742
rs2164570
rs1436741
rs189207002
rs10936246
rs12634015
rs2196533
rs60649244
rs1347625
rs1436740
rs2896973
rs147038451
rs4273381
rs1436739
rs2404824
rs2118098
rs138346918
rs4256144
rs143909820
rs2118097
rs1436738
rs372756584
rs1436737
rs9859426
3:161524132_C_A
rs73020598
rs2118096
rs1550156
rs148448039
rs2404825
rs2118095
rs73020602
rs142276659
rs10936247
rs188892146
rs767795
rs10513573
rs116741547
rs1962657
rs1898285
rs73022575
rs78591569
rs2404828
rs12636315
rs73170127
rs12485349
rs11717351
rs2033686
rs58621194
rs10936248
rs9848255
rs1436735
rs17427131
rs73022600
rs73170130
rs146844086
rs73024506
rs2046942
rs6795712
rs6779918
rs11926881
rs9874696
rs9841487
rs17427370
rs7620420
rs113326885
rs1009379
rs1550152
rs13061797
rs1160072
rs1565594
rs1565593
rs10936249
rs6804170
rs12489331
rs79184944
rs1492140
rs73170139
rs1157706
rs1157705
rs73170140
rs10513575
rs7610490
rs17493606
rs9834399
rs13093909
rs66602894
rs73170142
rs73170144
rs35916110
rs62280969
rs11709800
rs186508052
rs7428572
rs6799747
rs73170149
rs9849049
rs143024057
rs78137964
rs1844951
rs2404829
rs2404830
rs2896974
rs2404831
rs1115517
rs2019291
rs62280974
rs1844953
rs4856656
rs6784209
rs4856657
rs12492767
rs35286282
rs79918449
rs13071041
rs36070938
rs118004500
rs34595574
rs35462724
rs11915112
rs10936254
rs1976207
rs1972828
rs144268063
rs1972827
rs1550157
rs6767545
rs6767735
rs4472059
rs1492160
rs1844954
rs12631106
rs1586846
rs1586847
rs1586848
rs1388714
rs73170161
rs73170163
rs1388699
rs5029866
rs1388700
rs1388701
rs6441408
rs1492146
rs74957660
rs16833700
rs1388702
rs1388705
rs62280976
rs76627526
rs1492147
rs11916007
rs6441410
rs9290101
rs62280990
rs1492148
rs1994741
rs1994742
rs17501198
rs1994743
rs17429236
rs9853204
rs35117430
rs34362775
rs34515581
rs34511808
rs1492149
rs1492150
rs1821760
rs1370089
rs9844089
rs35585663
rs76303576
rs62280992
rs7646856
rs12492932
rs12492972
rs12486497
rs10936256
rs9874605
rs9854969
rs9990383
rs13073121
rs11720338
rs13095820
rs13073187
rs13095995
rs78187470
rs78351896
rs62280993
rs6785261
rs6809478
rs4093549
rs9809159
rs6810192
rs78742937
rs9865434
rs9810082
rs13095653
rs1602595
rs1602596
rs1580638
rs62280994
rs4856731
rs4856732
rs140493979
rs4856733
rs4856734
rs11713768
rs7629759
rs7640336
rs7640449
rs145229924
rs13066303
rs9857513
rs28539730
rs13078006
rs1565595
rs1492151
rs12489980
rs10936258
rs3912845
rs2405021
rs9846725
rs9829046
rs9809629
rs12485381
rs7629474
rs9852273
rs9840287
rs4856658
rs4856659
rs7636083
rs1492152
rs1492153
rs1994744
rs1994745
rs1994746
rs1994747
rs1492154
rs1492155
rs9824686
rs9882506
rs1388706
rs13082799
rs13082968
rs9868207
rs35629517
rs7637869
rs1532212
rs1492156
rs6772555
rs77352877
rs2029600
rs1077660
rs1078307
rs77914232
rs2405025
rs12696123
rs11707244
rs1532213
rs1532214
rs6786568
rs2405029
rs7637373
rs4280649
rs62278675
rs4558774
rs34599099
rs722711
rs140179926
rs1388712
rs1388711
rs1388710
rs1492164
rs1492163
rs28658351
rs1492162
rs7633348
rs1817827
rs1948391
rs1948390
rs2405046
rs2405047
rs372124426
rs34373347
rs59476261
rs74782672
rs7649119
rs6794790
rs6441411
rs9831750
rs6441412
rs1352914
rs9290102
rs117182610
rs6441413
rs6441414
rs2046940
rs7626487
rs7626758
rs56131973
rs7647219
rs13100369
rs117257555
rs58172792
rs10936262
rs60625001
rs6769782
rs62278709
rs12696125
rs60371016
rs143796638
rs62278711
rs7619616
rs80327179
rs57245356
rs62278713
rs6776255
rs55806914
rs116931310
rs55644053
rs55818910
rs9882510
rs9863070
rs9866592
rs9829079
rs62278717
rs6765203
rs112072123
rs1826366
rs7635202
rs186664758
rs6441415
rs1492159
rs12490541
rs1492158
rs1388709
rs1388708
rs6796839
rs1492157
rs1844952
rs4453856
rs34180022
rs4856660
rs4856661
rs4856662
rs4856735
rs147436080
rs56118139
rs7624949
rs76691109
rs6441416
rs7653510
rs9871478
rs7653624
rs9875612
rs11711859
rs11711919
rs10460789
rs4327405
rs73030414
rs1948389
rs1492143
rs75546354
rs6792618
rs1492142
rs1492141
rs6769020
rs6441417
rs6441418
rs117326520
rs6441419
rs56370506
rs6809623
rs78230670
rs6776643
rs79428199
rs6764196
rs6788766
rs2101653
rs7614632
rs9838303
rs62278732
rs16833959
rs1826367
rs2087739
rs4501128
rs2405032
rs10936263
rs4856736
rs6797849
rs62278734
rs6788455
rs6763974
rs16847288
rs13433983
rs55730751
rs12330759
rs571999315
rs11927460
rs75317723
rs9862890
rs62278736
rs9841205
rs9878666
rs4856737
rs10513576
rs12496769
rs9818766
rs6441421
rs62278737
rs16833981
rs150274618
rs78405216
rs146197142
rs2405034
rs2405035
rs62278738
rs16833987
rs12632401
rs13080637
rs9832680
rs57468658
rs12496691
rs2131138
rs1352913
rs2131137
rs9811337
rs73030447
rs9811662
rs36037470
rs9836800
rs2201158
rs140812904
rs9842099
rs144634222
rs117378507
rs192526953
rs9822965
rs73030450
rs12492746
rs59632634
rs80036495
rs4544631
rs73172704
rs35447687
rs34440293
rs116951512
rs75697872
rs138920961
rs6784918
rs4856740
rs79565042
rs12632907
rs12638318
rs9841566
rs191652330
rs6789450
rs7637441
rs6780674
rs73030455
rs9820734
rs75151827
rs62278739
rs76864883
rs4510391
rs4575917
rs58707882
rs147571792
rs73030460
rs149123142
rs9812882
rs117346835
rs55959701
rs55659212
rs56177787
rs6803845
rs117265422
rs9290106
rs9867137
rs13082202
rs4299495
rs66460554
rs16834045
rs66912051
rs7621883
rs9834910
rs4597725
rs9817605
rs9821852
rs9822026
rs6776328
rs6441422
rs59451012
rs74404921
rs9813600
rs6810201
rs9839557
rs6441423
rs4586823
rs13099303
rs13099922
rs9850162
rs7618729
rs7640981
rs144426303
rs7641065
rs4856663
rs4856741
rs4241432
rs4241433
rs4425278
rs4256145
rs6801763
rs6441424
rs16834101
rs7637261
rs73172707
rs139321912
rs4856664
rs12494760
rs59539229
rs57628918
rs58618482
rs4856742
rs73030496
rs9875486
rs7615033
rs7626556
rs79731883
rs4608713
rs4346557
rs13071617
rs4323020
rs138603952
rs12374105
rs59872885
rs12630366
rs80299203
rs77364586
rs9862898
rs4856665
rs180940285
rs4241434
rs16834133
rs4594629
rs4312667
rs117708268
rs9840976
rs73032205
rs4856743
rs117166396
rs9871781
rs7431844
rs79695408
rs1912454
rs76368957
rs1355290
rs7635026
rs28413956
rs16834194
rs4333097
rs4450831
rs961840
rs1510340
rs77226143
rs907079
rs9290107
rs9827385
rs4602407
rs6779506
rs4498059
rs4498060
rs907080
rs6767956
rs145658818
rs78920988
rs148354533
rs1858239
rs984096
rs984097
rs10936266
rs4453857
rs58885376
rs11917938
rs1510344
rs9869369
rs73032224
rs9814278
rs4241435
rs9869853
rs142646044
rs150221438
rs4856666
rs7632987
rs1397234
rs73032234
rs28532919
rs73032236
rs9814837
rs1858240
rs56315604
rs16847297
rs9826218
rs1154807
rs77001797
rs1983208
rs962873
rs1510346
rs1397246
rs7620145
rs75809076
rs80228035
rs35282795
rs9819461
rs1027921
rs1397245
rs34922593
rs16847298
rs1397244
rs1397243
rs1397242
rs1397241
rs2175265
rs6796372
rs2136712
rs6796554
rs1397240
rs1397239
rs1397238
rs16834360
rs951475
rs1397237
rs4856667
rs1397236
rs13100661
rs9883680
rs9884026
rs9850597
rs35512559
rs34793869
rs6789071
rs6789187
rs6776232
rs6778769
rs6791872
rs6779000
rs6779195
rs2089738
rs150342756
rs1813301
rs7625559
rs7647638
rs7625640
rs77499329
rs7625822
rs7628078
rs2102509
rs2089737
rs2102508
rs35298688
rs34869298
rs73014613
rs4856668
rs6786598
rs6786600
rs9876455
rs6762210
rs6789427
rs60886133
rs139041487
rs6789851
rs9844411
rs140100897
rs57955167
rs9882103
rs13099598
rs60022403
rs7637893
rs7615800
rs4856669
rs4856744
rs35648700
rs13067265
rs13067435
rs13067436
rs73014673
rs9816747
rs35888322
rs117524521
rs56210893
rs7432475
rs74587680
rs4340718
rs4611839
rs6800261
rs6800276
rs6800277
rs13097361
rs9880694
rs34880574
rs4856745
rs62278873
rs4856746
rs4856747
rs12637049
rs12631615
rs13085452
rs13085482
rs73014684
rs73014685
rs9871102
rs59423366
rs61342226
rs34809784
rs6767648
rs12632991
rs117397948
rs12638401
rs6768079
rs13072361
rs5002246
rs13098951
rs9843945
rs13098556
rs4380421
rs9844303
rs75013365
rs13061799
rs34739573
rs146790848
rs12636815
rs12636833
rs6766969
rs6441431
rs13058751
rs3991663
rs12629678
rs2405274
rs12632119
rs57994213
rs12629781
rs12637619
rs12637654
rs13089467
rs13090072
rs13090130
rs13090291
rs1119974
rs1119975
rs1119976
rs1119977
rs28411090
rs6776758
rs73172723
rs6788445
rs73016621
rs9842314
rs9825008
rs9825150
rs1397221
rs938001
rs76118018
rs907078
rs1397222
rs73172728
rs55988235
rs35538103
rs28552501
rs67954438
rs35626895
rs1510330
rs1510331
rs871934
rs871933
rs871932
rs871935
rs6804239
rs1397223
rs1397224
rs79917056
rs1397225
rs6804840
rs79020426
rs6769304
rs13071732
rs13072249
rs13071757
rs13072429
rs16847305
rs73016695
rs1567453
rs1157715
rs16847309
rs117624139
rs1016744
rs1016743
rs34141100
rs34036050
rs35598685
rs34707800
rs35797074
rs34585114
rs118159764
rs9856062
rs35722908
rs35628140
rs12632886
rs35535628
rs7619710
rs79767954
rs7619822
rs7641676
rs78888364
rs4856749
rs4856750
rs4856751
rs4856752
rs60253806
rs12631171
rs6780071
rs60991485
rs11923641
rs36033785
rs1510332
rs62278938
rs1033057
rs12638648
rs12638716
rs993595
rs993596
rs12696134
rs73018723
rs62278939
rs9850826
rs73018726
rs7431778
rs2405276
rs60020746
rs73018729
rs73018731
rs6789240
rs73018739
rs9868656
rs3920194
rs1397230
rs6771758
rs6441432
rs4856753
rs4856754
rs4856755
rs56292019
rs12636327
rs9860767
rs9809327
rs6803547
rs12637053
rs56340997
rs41497744
rs7618754
rs6441433
rs76449714
rs35775644
rs2202974
rs2202973
rs35197901
rs34015870
rs12632884
rs9290110
rs981642
rs981641
rs981640
rs981639
rs9880910
rs6804961
rs6805150
rs2202972
rs6796159
rs7372638
rs2175262
rs4856672
rs4856759
rs2175261
rs2175260
rs1912455
rs1510334
rs1949079
rs1949078
rs12696135
rs62280343
rs34949416
rs12696136
rs13079563
rs9813352
rs6787654
rs6800712
rs1588428
rs1588427
rs10222445
rs35303397
rs10222628
rs10222465
rs9819073
rs56400336
rs9290111
rs12638307
rs4465957
rs4355296
rs4355297
rs4508798
rs12638402
rs1588426
rs1588425
rs1588424
rs1605978
3:161813459_G_C
3:161813459_G_T
rs1605976
rs73020769
rs34359679
rs35557428
rs34467216
rs78285829
rs73020772
rs67821376
rs62278961
rs35571555
rs62278963
rs13098748
rs9862141
rs80308200
rs9862586
rs16834540
rs35996216
rs9863090
rs9862824
rs6441434
rs7626286
rs7616071
rs6441435
rs6441436
rs6441437
rs6441438
rs7651664
rs7651480
rs2202971
rs1397228
rs16834555
rs4856761
rs4856762
rs73024725
rs1397227
rs141717464
rs7628375
rs150814420
rs7628479
rs7617022
rs73024729
rs7639255
rs9856659
rs2405278
rs2405279
rs1581057
rs7609974
rs2063357
rs60190193
rs13088846
rs57353052
rs9812326
rs9832121
rs9849916
rs76992138
rs73154008
rs13063743
rs74646404
rs9817087
rs4588375
rs146671487
rs1397235
rs13080578
rs16834616
rs78606684
rs7639999
rs7628350
rs12107164
rs13086633
rs62278969
rs13087182
rs73024748
rs4459917
rs7617720
rs6771785
rs4856763
rs4856764
rs4856766
rs11922869
rs1510345
rs71314079
rs11923944
rs78885350
rs6809637
rs11920395
rs73024758
rs73024759
rs9852534
rs73024762
rs78971225
rs9290113
rs9290114
rs139492317
rs35214999
rs73154010
rs73154011
rs12486041
rs2175263
rs78318001
rs2136711
rs62278989
rs12496458
rs1510336
rs62278991
rs73154012
rs76271975
rs9830251
rs73154014
rs13060818
rs13075714
rs17749684
rs9829131
rs6783569
rs1510329
rs1510328
rs10936267
rs954260
rs73154018
rs17749844
rs78063197
rs6779491
rs75928146
rs62278992
rs6794311
rs62278993
rs6770323
rs17749916
rs73154019
rs73154020
rs12490412
rs7650220
rs73154021
rs13075982
rs12634026
rs73154022
rs73154023
rs57413299
rs10513578
rs1397217
rs1397216
rs73154027
rs2221756
rs13089199
rs17749973
rs73154030
rs73154031
rs13068573
rs9817753
rs62278995
rs13069031
rs1876992
rs78756507
rs56118535
rs16834787
rs1510327
rs13080816
rs13081161
rs17693654
rs80118590
rs75459222
rs117651567
rs16834797
rs11919496
rs9871692
rs62278997
rs13092533
rs16835290
rs36065252
rs62278998
rs1510326
rs79827218
rs79252140
rs2405281
rs2063359
rs73154039
rs146552757
rs16835297
rs2063358
rs17693746
rs34704644
rs79564766
rs79801201
rs79449188
rs7642562
rs7631043
rs77429765
rs2063360
rs2063361
rs78558987
rs9842248
rs13096521
rs59835533
rs7648209
rs2405282
rs1355292
rs1397231
rs13060564
rs62279001
rs13065809
rs13065810
rs10936268
rs9872675
rs58526640
rs10936269
rs76335431
rs13071849
rs73154048
rs62279036
rs62279037
rs13073054
rs117193533
rs4856674
rs181882352
rs73154049
rs55747233
rs56302084
rs140925749
rs6806733
rs6794412
rs1848865
rs77728640
rs1848866
rs13097266
rs13075939
rs9862007
rs114748874
rs9882415
rs9882573
rs71625425
rs13077628
rs143634153
rs13082185
rs115011115
rs4856770
rs13082108
rs78829742
rs1912456
rs73154054
rs13083147
rs77201186
rs28572162
rs9817336
rs140296748
rs10212571
rs1848867
rs55907234
rs139110211
rs2089739
rs2102510
rs77962502
rs10755118
rs12233501
rs9850493
rs140198588
rs76270918
rs13064222
rs10212286
rs4856771
rs35711221
rs78200644
rs80179636
rs180792558
rs5026024
rs952874
rs57135470
rs12631780
rs74623535
rs9867116
rs1397232
rs76946714
rs74804736
rs34583515
rs1397233
rs79033591
rs1878431
rs74759338
rs6769247
rs7616115
rs9832108
rs1567455
rs1567454
rs79408325
rs1397220
rs1397219
rs1397218
rs73878557
rs12106925
rs9822413
rs12491063
rs75579764
rs148104441
rs6803354
rs7636887
rs1876993
rs79784056
rs1876994
rs13085981
rs193156160
rs73026880
rs1605979
rs11923578
rs11927925
rs67125992
rs6762028
rs1112663
rs1112662
rs1112661
rs78825750
rs1976600
rs2405283
rs10513579
rs76094653
rs12485819
rs12496424
rs73878562
rs6778533
rs1510337
rs140013960
rs79363568
rs982053
rs13074049
rs16850685
rs13074731
rs4422328
rs149201863
rs6785473
rs6798308
rs16850784
rs6788503
rs9842355
rs77092564
rs16850942
rs78680134
rs56899883
rs1488580
rs1601898
rs1586530
rs13089816
rs73154067
rs78007835
rs9841394
rs1488586
rs1488585
rs1488584
rs6807720
rs111435943
rs143216084
rs149936836
rs148397823
rs74854917
rs138106009
rs78406603
rs9852547
rs2129940
rs57224352
rs16851775
rs57503916
rs60614615
rs4134190
rs74487732
rs2129939
rs985702
rs985703
rs62290472
rs13325741
rs9840210
rs9823100
rs13095680
rs28478397
rs59677809
rs73154071
rs1488582
rs117001825
rs76424517
rs12485327
rs989197
rs57369338
rs1994508
rs13081918
rs9871568
rs57374178
rs73032928
rs12496975
rs58770211
rs58541102
rs1387013
rs9844455
rs55924218
rs78661847
rs76804469
rs75259927
rs13090381
rs9789999
rs7624830
rs62290473
rs13074778
rs9843284
rs58934734
rs2129938
rs143380832
rs16854222
rs11713937
rs1488579
rs6787191
rs73878582
rs7632463
rs16854366
rs1488578
rs9859007
rs75879003
rs77105105
rs13096250
rs12696145
rs1471973
rs11917985
rs2405547
rs4390940
rs1488574
rs80144456
rs1471972
rs117952928
rs62290476
rs7340714
rs55776785
rs73876203
rs1488573
rs60018900
rs62290477
rs1352422
rs1463681
rs189295954
rs118010364
rs9836187
rs6787636
rs6800523
rs34819866
rs12636428
rs56019777
rs73876204
rs9846433
rs9846558
rs59547599
rs11922194
rs1387010
rs1387009
rs10513581
rs113232320
rs1973309
rs9867096
rs11717772
rs11717792
rs76701784
rs79915737
rs9817047
rs77753355
rs76373707
rs1488571
rs78313725
rs140321847
rs1488570
rs9880055
rs6414397
rs6764876
rs57175118
rs2405549
rs9827407
rs76534642
rs9828074
rs1488569
rs1488568
rs146686432
rs10936271
rs7653585
rs9872333
rs11928363
rs1488583
rs9882293
rs55663253
rs6802741
rs6778379
rs12635475
rs77699933
rs74285903
rs7652830
rs62290503
rs7630785
rs7653283
rs80012483
rs12053988
rs142175782
rs12053991
rs6764051
rs9828622
rs12054343
rs77295516
rs149606799
rs144338736
rs2171563
rs1488576
rs1352423
rs118058763
rs79603552
rs77060844
rs11923202
rs74703574
rs12633693
rs62290506
rs78502710
rs80025476
rs151283769
rs183212527
rs183745567
rs2200720
rs2220421
rs7632684
rs1813113
rs7647241
rs372504484
rs150297870
rs9871645
rs9818230
rs12493358
rs142249459
rs532833592
rs7612693
rs1387011
rs10513582
rs12495380
rs1542700
rs11927519
rs10936273
rs12152507
rs16846843
rs7640686
rs79800096
rs1542701
rs13072441
rs77503967
rs1601895
rs1109921
rs117946580
rs60942257
rs883442
rs883441
rs936943
rs2405562
rs77538210
rs11709562
rs10936274
rs9833288
rs76954203
rs114067726
rs62290512
rs62290513
rs62290514
rs189946339
rs16846945
rs1488566
rs9832510
rs1488567
rs1387007
rs116178764
rs139803138
rs11925201
rs11921315
rs6773758
rs139094163
rs142210453
rs1488575
rs16847002
rs192370208
rs12635341
rs16847022
rs78013894
rs1488577
rs16847030
rs9866117
rs12634280
rs1601897
rs28550426
rs77013510
rs9876779
rs1119939
rs79416028
rs9881820
rs9882096
rs9866493
rs201909553
rs6441441
rs9883161
rs2054887
rs143672985
rs9864115
rs77916496
rs959804
rs9850476
rs10936277
rs12638460
rs12636302
rs73155832
rs9860966
rs13075191
rs6441442
rs9866575
rs1387008
rs75188576
rs77559608
rs9858717
rs79221325
rs6441443
rs73876236
rs13315794
rs9820198
rs9875902
rs6788372
rs6441444
rs79568899
rs9880820
rs2897170
rs76471830
rs1352424
rs7651936
rs79849668
rs76724275
rs4579025
rs74767159
rs9851503
rs67762951
rs12631338
rs9866956
rs74435039
rs9830839
rs79704827
rs541647671
rs9840652
rs9860568
rs150912824
rs142372497
rs2405564
rs145954845
rs13325500
rs1586528
rs58806043
rs78617316
rs9833281
rs9853466
rs150232301
rs76716951
rs12490564
rs55817412
rs11922686
rs141367730
rs9812572
rs9855417
rs13326293
rs13315534
rs62292273
rs7612261
rs150299989
rs11918192
rs150823381
rs113507111
rs62292274
rs12633040
rs140742807
rs62292275
rs117979580
rs112765481
rs117565102
rs117727921
rs140082637
rs2405567
rs145416935
rs2405568
rs147781505
rs1844140
rs192392504
rs138645999
rs189448936
rs77329480
rs78053923
rs142019046
rs76841416
rs1601896
rs7611892
rs76633243
rs9825217
rs116898520
rs73876245
rs9283615
rs7648390
rs117324980
rs75728770
rs7651879
rs13100767
rs2405571
rs146719579
rs117024248
rs78816896
rs2405572
rs7429198
rs146524284
rs80188589
rs9833330
rs9833336
rs16847963
rs56029384
rs4618236
rs2405497
rs2897148
rs9839982
rs11917604
rs117333917
rs6441447
rs77696281
rs73876248
rs11716550
rs185030354
rs62292278
rs11718486
rs73876249
rs55968299
rs4413326
rs5025609
rs4414865
rs2405500
rs4611838
rs2897217
rs75335883
rs117148368
rs9849484
rs2405738
rs9812213
rs9812218
rs11914994
rs147069688
rs2405739
rs2897218
rs12493123
rs117226787
rs76211314
rs75462292
rs2405740
rs11709520
rs116916098
rs75320496
rs80313787
rs80182584
rs6763928
rs9811154
rs7648256
rs34155539
rs35237305
rs75267745
rs79365919
rs12638465
rs145414334
rs76488534
rs6808301
rs6441448
rs77078133
rs6441449
rs62292281
rs2405743
rs75438585
rs74802735
rs76424330
rs59796094
rs62292282
rs12487461
rs2897219
rs78613284
rs10936278
rs2405744
rs6770397
rs56413611
rs116367357
rs2405746
rs7430120
rs4292246
rs146581818
rs137876947
rs7633158
rs75139773
rs6776942
rs11928908
rs75040667
rs78461292
rs9842535
rs75892023
rs74643081
rs80309229
rs10513587
rs74742341
rs79597315
rs58442530
rs76613524
rs13071450
rs74672736
rs79469677
rs76615616
rs77754503
rs12636042
rs16848248
rs12633503
rs2405748
rs16848256
rs13100275
rs9863256
rs75165935
rs16848265
rs76344017
rs12636840
rs77381615
rs17752778
rs79000892
rs77009764
rs16848305
rs9869267
rs4472058
rs4482675
rs2405749
rs2405750
rs2897220
rs2405752
rs16848335
rs12491789
rs12488754
rs12486036
rs12486096
rs76637976
rs16848359
rs16848362
rs60432745
rs35137227
rs77772715
rs76973058
rs75602336
rs76138220
rs34766874
rs77221671
rs73155866
rs6792877
rs76306407
rs76635270
rs11917723
rs67231991
rs6804433
rs6780444
rs6804552
rs4449332
rs2897221
rs6780562
rs7626654
rs6783325
rs10513586
rs28458330
rs16848385
rs28653070
rs28546700
rs7640989
rs7629335
rs7641275
rs7641278
rs6768512
rs7615653
rs76971070
rs78615448
rs11716226
rs6781960
rs35654970
rs11716304
rs12494047
rs6793763
rs6782262
rs6785038
rs116777360
rs114693927
rs74337897
rs75663603
rs4856677
rs78255407
rs78840727
rs111247432
rs4856678
rs77348713
rs76052714
rs6788935
rs35095668
rs76435850
rs6441450
rs7634222
rs7625093
rs34264209
rs6792329
rs6779642
rs76907816
rs13092354
rs2897222
rs75456991
rs75301888
rs6810079
rs28588050
rs12493759
rs16848424
rs7609808
rs112231205
rs79423918
rs76354483
rs200491090
rs139401821
rs186903070
rs56786529
rs12637086
rs58271182
rs58281493
rs58526849
rs75050279
rs4856679
rs77559029
rs79824949
rs79312135
rs2405764
rs16848522
rs2405763
rs9871082
rs79424449
rs57345531
rs74666861
rs78355896
rs16848537
rs16848543
rs17753393
rs10049026
rs78879027
rs60790641
rs13097555
rs61704774
rs35090299
rs58797656
rs2405762
rs10513583
rs2405761
rs79279365
rs77054321
rs60775186
rs6782435
rs6808933
rs13085686
rs13085992
rs75081494
rs16847316
rs4327404
rs2076785
rs4337650
rs4416396
rs2405760
rs16847324
rs16848574
rs16847327
rs80093963
rs115632361
rs78285476
rs13096939
rs74836978
rs79316347
rs13097610
rs34479544
rs16848605
rs78521175
rs76194961
rs16848607
rs11926354
rs74611422
rs12634538
rs12634539
rs6795724
rs73155884
rs2897223
rs4263305
rs1015084
rs1317083
rs4488852
rs59660593
rs2405758
rs16848643
rs77621505
rs74679545
rs74660550
rs6800943
rs9290115
rs58829368
rs58474079
rs4393923
rs1320167
rs78851124
rs143933194
rs4856680
rs77765837
rs2405757
rs11712530
rs74661194
rs36111673
rs11708989
rs11712683
rs7639679
rs11712726
rs35671881
rs12493682
rs16848682
rs6441451
rs12485816
rs6780978
rs2405755
rs77018756
rs7651930
rs6441452
rs6775708
rs2405754
rs2405753
rs62292337
rs79280795
rs35597645
rs13080739
rs56048327
rs57466360
rs7611850
rs6441455
rs114490397
rs7648202
rs7650443
rs12630547
rs7618133
rs6441456
rs6441457
rs35757820
rs77158938
rs78342731
rs7651065
rs6783318
rs13076928
rs373494713
rs369540462
rs192581800
rs4856682
rs77107134
rs4856685
rs12636148
rs79007150
rs9844239
rs76601570
rs11922606
rs73159779
rs6805705
rs7649915
rs74399799
rs79802352
rs2405501
rs2405502
rs12054211
rs2897150
rs10936279
rs79882552
rs75715861
rs191600402
rs10936283
rs4453855
rs111282672
rs4856629
rs4856631
rs9868667
rs9813898
rs6803545
rs6766883
rs9837264
rs35364208
rs9819929
rs9875471
rs9879717
rs6441460
rs6441461
rs78399986
rs6770434
rs2897152
rs67514009
rs2405505
rs2405506
rs6798305
rs12635839
rs12496978
rs6801086
rs6776864
rs6801492
rs75055514
rs6776986
rs6801685
rs6801686
rs6777189
rs6765996
rs6441462
rs9883137
rs6441463
rs4856635
rs4856636
rs4856637
rs4856638
rs11916085
rs6441464
rs6441465
rs9840846
rs67795979
rs9823637
rs4449333
rs117710562
rs4491915
rs4254675
rs4266210
rs3907209
rs3907210
rs3907211
rs9846906
rs7612157
rs9833349
rs6441473
rs113827524
rs4564995
rs189889939
rs3958530
rs3912098
rs3912099
rs6768313
rs6779843
rs3907212
rs3907214
rs3907215
rs6807016
rs57369462
rs58605461
rs59621618
rs12633973
rs67487253
rs68045901
rs11709182
rs77312048
rs6762491
rs6762496
rs6765490
rs11929273
rs11929376
rs181382844
rs11929496
rs4092575
rs147570650
rs116132161
rs66750823
rs3912100
rs55865729
rs73878131
rs56268396
rs56255591
rs55983780
rs55875424
rs4296610
rs2318630
rs67180061
rs73161792
rs57269775
rs9817021
rs68048788
rs62291058
rs67382735
rs34860548
rs3907216
rs12493253
rs73161795
rs12494060
rs12630952
rs3853161
rs12488584
rs11709803
rs7650060
rs4856688
rs2873759
rs4481170
rs7614903
rs17703088
rs79083092
rs10084695
rs11928071
rs13072199
rs62292860
rs13092420
rs11924705
rs11925580
rs11929190
rs6796163
rs6771669
rs11929234
rs79127168
rs6784880
rs6441478
rs6787328
rs9844593
rs73161800
rs6441479
rs7621018
rs75219908
rs76732557
rs145997069
rs12638306
rs34519160
rs13068589
rs13068863
rs13091347
rs62292862
rs62292863
rs12495563
rs35615498
rs35463187
rs6441480
rs7375066
rs114313333
rs7630775
rs143377132
rs9637415
rs7631036
rs4856689
rs4856690
rs4856691
rs6764631
rs6789378
rs75399582
rs9637372
rs4856692
rs4856693
rs7639668
rs7639669
rs78408111
rs4856640
rs4856694
rs7640405
rs78961855
rs7610240
rs7620595
rs6763134
rs7610665
rs6441484
rs76023712
rs6774866
rs117342021
rs73878143
rs1478159
rs7641368
rs9826621
rs6441485
rs7644819
rs16849112
rs75370573
rs6441486
rs9874236
rs7636530
rs7616564
rs141744053
rs9858104
3:162175743_G_T
rs74742200
rs9882455
rs116471843
rs9825275
rs9825290
rs16849133
rs7648755
rs7626529
rs7626636
rs7618873
rs140094009
rs6441487
rs6441488
rs7610253
rs7632046
rs9874063
rs9878983
rs9883026
rs7427196
rs1478167
rs117081618
rs1478166
rs1478165
rs35167491
rs7427452
rs1600095
rs34986669
rs115443244
rs13075431
rs35789925
rs80026823
rs13076471
rs7434223
rs6762183
rs6786781
rs9881612
rs9882016
rs16849189
rs16849191
rs2318456
rs2126847
rs988107
rs988106
rs9832183
rs1478162
rs1478161
rs1478160
rs16849217
rs16849226
rs148097713
rs78635274
rs6800304
rs62292903
rs9823293
rs77320845
rs16849242
rs7625235
rs4856695
rs74355037
rs200457128
rs13085717
rs1119792
rs76687402
rs73163517
rs7637042
rs73163519
rs9863537
rs62292904
rs6441490
rs6441491
rs6441492
rs6441493
rs9849220
rs9849351
rs7621601
rs7623861
rs10936286
rs9874311
rs10936288
rs12495573
rs13325122
rs9851947
rs9869554
rs141976173
rs7641818
rs7641827
rs7642220
rs114011082
rs10470339
rs9837113
rs6763669
rs6788435
rs79762312
rs374489541
rs9842614
rs9637373
rs7349544
rs111363942
rs6441494
rs12492138
rs13088979
rs78936749
rs4856696
rs117475486
rs4856641
rs62293961
rs58947267
rs62293962
rs7429337
rs1585657
rs11721162
rs9863594
rs9863897
rs6414398
rs2086090
rs2086089
rs6441496
rs12489238
rs12495768
rs6441497
rs6441498
rs6441499
rs79360761
rs80299917
rs7428875
rs11720326
rs16849405
rs75880301
rs78312447
rs78957676
rs76363751
rs1382204
rs7431616
rs9868505
rs78049700
rs13064235
rs80145675
rs9855439
rs6441500
rs6791711
rs35945221
rs191750698
rs1026693
rs6441501
rs1026692
rs1026691
rs1031839
rs1015177
rs73163529
rs78664662
rs74883110
rs2199604
rs62293966
rs28698022
rs56806422
rs7646771
rs1478157
rs137926283
rs11923869
rs9855432
rs7619644
rs113982775
rs9823249
rs1351091
rs6414399
rs2318455
rs144601591
rs1478156
rs76691095
rs1478155
rs6441502
rs78044907
rs6441503
rs115265583
rs6414400
rs1382203
```
