## Supplementary material for "Characterization of shared and ancestry-specific signals driving complex traits using multi-ancestry fine-mapping": s1.afreq

```
#CHROM	ID	REF	ALT	ALT_FREQS	OBS_CT
3	rs141476547	T	C	0.0149105	1006
3	rs138059112	G	A	0.0308151	1006
3	rs141597975	C	T	0.0208748	1006
3	rs78189380	G	A	0.0308151	1006
3	rs12374001	C	T	0.0308151	1006
3	rs73875472	C	T	0.0308151	1006
3	rs75897619	G	T	0.0516899	1006
3	rs7627528	A	G	0.457256	1006
3	rs59827519	C	T	0.0318091	1006
3	rs112433322	A	G	0.0188867	1006
3	rs35462273	C	T	0.304175	1006
3	rs7653233	G	A	0.508946	1006
3	rs9827833	C	T	0.152087	1006
3	rs73875473	C	T	0.0318091	1006
3	rs7653361	C	T	0.50994	1006
3	rs9828189	C	T	0.153082	1006
3	rs34016896	C	T	0.304175	1006
3	rs6441370	C	T	0.49006	1006
3	rs7636941	A	G	0.456262	1006
3	rs77064010	A	G	0.0318091	1006
3	rs9839527	G	A	0.457256	1006
3	rs75025367	A	T	0.0308151	1006
3	rs9815222	C	T	0.455268	1006
3	rs9821201	G	C	0.50994	1006
3	rs115086756	A	G	0.0208748	1006
3	rs9859045	A	G	0.152087	1006
3	rs112205834	C	T	0.0318091	1006
3	rs76873456	A	C	0.0308151	1006
3	rs114738136	G	A	0.0198807	1006
3	rs9290074	T	C	0.50994	1006
3	rs2404340	T	C	0.50994	1006
3	rs113200804	C	T	0.0318091	1006
3	rs7652267	A	G	0.456262	1006
3	rs7630356	C	G	0.304175	1006
3	rs11711413	C	G	0.304175	1006
3	rs4856756	G	A	0.304175	1006
3	rs4856757	A	T	0.304175	1006
3	rs114427592	G	A	0.0208748	1006
3	rs13059386	A	G	0.304175	1006
3	rs62279886	C	T	0.0457256	1006
3	rs28853731	G	A	0.0318091	1006
3	rs78746084	G	A	0.0218688	1006
3	rs7629987	A	C	0.50994	1006
3	rs12629929	A	G	0.0318091	1006
3	rs7610800	C	T	0.304175	1006
3	rs7632797	A	G	0.489066	1006
3	rs7633186	A	G	0.489066	1006
3	rs7611367	C	T	0.489066	1006
3	rs114136407	C	A	0.0208748	1006
3	rs4856767	C	T	0.456262	1006
3	rs4856768	G	A	0.457256	1006
3	rs4856769	C	A	0.303181	1006
3	rs12488318	A	G	0.152087	1006
3	rs116689885	A	G	0.0208748	1006
3	rs12486253	G	A	0.457256	1006
3	rs113474841	A	G	0.456262	1006
3	rs12636573	A	C	0.0318091	1006
3	rs1154701	T	A	0.489066	1006
3	rs13083229	G	A	0.456262	1006
3	rs115941743	C	T	0.0208748	1006
3	rs77192302	G	A	0.0188867	1006
3	rs6797066	T	A	0.456262	1006
3	rs6441371	C	A	0.489066	1006
3	rs149655195	G	T	0.0208748	1006
3	rs12494261	T	G	0.152087	1006
3	rs61578814	G	C	0.0318091	1006
3	rs73875476	T	C	0.0188867	1006
3	rs62279888	T	G	0.0159046	1006
3	rs187699121	T	A	0.0208748	1006
3	rs1478568	C	T	0.457256	1006
3	rs1478567	G	A	0.152087	1006
3	rs115602379	A	T	0.0208748	1006
3	rs62279889	T	C	0.0238569	1006
3	rs1382429	T	C	0.304175	1006
3	rs9839404	C	T	0.152087	1006
3	rs146817520	G	A	0.0258449	1006
3	rs3849524	C	T	0.50994	1006
3	rs141386449	C	T	0.00695825	1006
3	rs7647118	T	C	0.304175	1006
3	rs12108169	A	T	0.0526839	1006
3	rs7647327	T	C	0.50994	1006
3	rs9812083	A	G	0.152087	1006
3	rs9850455	G	A	0.508946	1006
3	rs9870059	T	C	0.511928	1006
3	rs114369452	C	T	0.00695825	1006
3	rs9790314	T	C	0.508946	1006
3	rs9290075	G	T	0.10338	1006
3	rs16832063	A	C	0.0487078	1006
3	rs12632346	A	G	0.0526839	1006
3	rs114549144	A	G	0.0208748	1006
3	rs137961645	T	G	0.0258449	1006
3	rs975323	A	G	0.50994	1006
3	rs116818072	A	G	0.0228628	1006
3	rs112101228	C	T	0.0377734	1006
3	rs116587574	C	T	0.0208748	1006
3	rs75270627	C	A	0.0228628	1006
3	rs74750648	G	A	0.0248509	1006
3	rs113102660	C	T	0.0328032	1006
3	rs13062740	G	A	0.304175	1006
3	rs146153764	G	A	0.0208748	1006
3	rs76024820	C	T	0.0318091	1006
3	rs28540230	T	C	0.0149105	1006
3	rs150907228	C	T	0.0208748	1006
3	rs6809256	G	A	0.456262	1006
3	rs6441373	T	G	0.50994	1006
3	rs116190718	G	A	0.0248509	1006
3	rs1478565	C	T	0.50994	1006
3	rs62279892	A	G	0.153082	1006
3	rs76873962	T	C	0.0208748	1006
3	rs28515190	G	A	0.50994	1006
3	rs9811833	G	T	0.152087	1006
3	rs12630038	C	T	0.0526839	1006
3	rs75889227	T	A	0.0119284	1006
3	rs145161574	C	T	0.0318091	1006
3	rs1382428	A	C	0.510934	1006
3	rs1382427	T	C	0.510934	1006
3	rs73875482	T	G	0.0526839	1006
3	rs78931588	G	A	0.0208748	1006
3	rs144728387	A	G	0.0159046	1006
3	rs6791213	A	G	0.457256	1006
3	rs12633103	G	C	0.0318091	1006
3	rs55949838	A	G	0.0318091	1006
3	rs78048841	C	G	0.0119284	1006
3	rs115507726	C	T	0.0208748	1006
3	rs56890199	A	G	0.0526839	1006
3	rs61193379	G	T	0.0526839	1006
3	rs978933	T	C	0.152087	1006
3	rs73162530	A	T	0.152087	1006
3	rs80128717	G	T	0.0308151	1006
3	rs57201455	T	C	0.152087	1006
3	rs56741879	A	G	0.0526839	1006
3	rs1600209	A	T	0.510934	1006
3	rs57441646	G	A	0.0367793	1006
3	rs60228180	C	T	0.0526839	1006
3	rs10804790	T	A	0.510934	1006
3	rs1904204	T	A	0.0526839	1006
3	rs62279918	C	T	0.0487078	1006
3	rs60684226	A	G	0.0208748	1006
3	rs1471440	A	G	0.152087	1006
3	rs77246403	A	G	0.0308151	1006
3	rs57278490	G	C	0.0208748	1006
3	rs58350275	G	T	0.0208748	1006
3	rs899275	T	C	0.457256	1006
3	rs9872514	T	C	0.50994	1006
3	rs73875492	A	G	0.0526839	1006
3	rs11715591	C	T	0.305169	1006
3	rs16834031	T	G	0.0318091	1006
3	rs16832082	A	G	0.305169	1006
3	rs10936227	T	G	0.357853	1006
3	rs4856701	G	T	0.359841	1006
3	rs13073147	T	C	0.306163	1006
3	rs1382426	G	A	0.511928	1006
3	rs11929238	A	T	0.306163	1006
3	rs79447138	C	G	0.0208748	1006
3	rs147113798	A	G	0.0208748	1006
3	rs78376802	G	T	0.0208748	1006
3	rs7638668	G	A	0.510934	1006
3	rs1993891	A	G	0.510934	1006
3	rs115806772	T	C	0.0208748	1006
3	rs4856703	G	T	0.305169	1006
3	rs960212	C	T	0.356859	1006
3	rs116133612	C	G	0.0208748	1006
3	rs138817800	A	G	0.0208748	1006
3	rs114926857	C	T	0.0407555	1006
3	rs114886954	G	A	0.0208748	1006
3	rs114272449	C	T	0.0208748	1006
3	rs12636434	C	T	0.028827	1006
3	rs141746378	G	A	0.00695825	1006
3	rs7625217	A	G	0.0208748	1006
3	rs60612225	T	G	0.0208748	1006
3	rs57496534	C	T	0.0208748	1006
3	rs58562874	C	T	0.0208748	1006
3	rs115860997	C	T	0.0208748	1006
3	rs76229731	C	T	0.0208748	1006
3	rs11718905	G	A	0.304175	1006
3	rs115356076	T	C	0.0208748	1006
3	rs116519000	A	G	0.0208748	1006
3	rs57803909	T	A	0.0208748	1006
3	rs59964190	C	T	0.0208748	1006
3	rs78670101	C	G	0.0208748	1006
3	rs73875500	G	C	0.0318091	1006
3	rs116831070	T	C	0.0208748	1006
3	rs114350365	C	T	0.0208748	1006
3	rs114895094	A	G	0.0208748	1006
3	rs116347602	T	G	0.0208748	1006
3	rs150926474	A	G	0.00994036	1006
3	rs115730998	T	G	0.0208748	1006
3	rs114154561	C	T	0.0208748	1006
3	rs114795180	G	A	0.0208748	1006
3	rs115016794	G	A	0.0208748	1006
3	rs115795758	T	C	0.0208748	1006
3	rs113997878	C	T	0.0139165	1006
3	rs336541	A	C	0.510934	1006
3	rs336542	T	C	0.931412	1006
3	rs73875502	A	G	0.0318091	1006
3	rs77139337	C	T	0.0308151	1006
3	rs11711695	A	G	0.305169	1006
3	rs73878303	G	A	0.0318091	1006
3	rs115792391	C	T	0.0208748	1006
3	rs2100238	T	A	0.305169	1006
3	rs116799153	G	A	0.0208748	1006
3	rs336548	T	C	0.510934	1006
3	rs336547	C	A	0.980119	1006
3	rs116834079	T	G	0.0208748	1006
3	rs13327338	C	A	0.0149105	1006
3	rs6780536	T	C	0.305169	1006
3	rs116516362	G	A	0.0208748	1006
3	rs115955036	C	T	0.0208748	1006
3	rs1450530	T	C	0.0308151	1006
3	rs114845553	G	A	0.0208748	1006
3	rs77017422	G	T	0.0308151	1006
3	rs116613730	A	G	0.0208748	1006
3	rs336546	T	C	0.152087	1006
3	rs10513564	A	G	0.305169	1006
3	rs34771618	A	C	0.305169	1006
3	rs34896809	C	T	0.305169	1006
3	rs115235497	C	T	0.0208748	1006
3	rs336545	C	T	0.152087	1006
3	rs336544	C	T	0.152087	1006
3	rs336543	T	C	0.511928	1006
3	rs7652447	C	T	0.0318091	1006
3	rs13059340	T	C	0.305169	1006
3	rs163327	A	G	0.461233	1006
3	rs189270	T	C	0.50994	1006
3	rs339101	A	T	0.496024	1006
3	rs73878304	A	G	0.0318091	1006
3	rs6441374	A	T	0.333996	1006
3	rs9837806	G	A	0.0149105	1006
3	rs62279920	A	G	0.0487078	1006
3	rs148768725	C	T	0.0308151	1006
3	rs77057785	A	C	0.0318091	1006
3	rs62279921	T	C	0.502982	1006
3	rs336577	C	T	0.511928	1006
3	rs73878305	C	T	0.0318091	1006
3	rs336576	C	G	0.0924453	1006
3	rs336575	A	T	0.133201	1006
3	rs116456922	C	T	0.0208748	1006
3	rs114131957	T	C	0.0208748	1006
3	rs336574	A	G	0.0924453	1006
3	rs62279922	A	G	0.0487078	1006
3	rs336573	A	G	0.0924453	1006
3	rs336571	C	T	0.0924453	1006
3	rs9850424	T	C	0.00795229	1006
3	rs67460515	T	C	0.308151	1006
3	rs115936894	T	C	0.0208748	1006
3	rs9836154	C	T	0.00894632	1006
3	rs9836554	G	C	0.00894632	1006
3	rs9836308	C	G	0.00894632	1006
3	rs73162552	T	C	0.0487078	1006
3	rs186827064	T	C	0.00894632	1006
3	rs6800515	A	G	0.0318091	1006
3	rs336570	G	A	0.50994	1006
3	rs336569	T	G	0.50994	1006
3	rs148385099	A	G	0.00894632	1006
3	rs873183	G	A	0.0218688	1006
3	rs336568	G	C	0.479125	1006
3	rs336567	A	G	0.50994	1006
3	rs80068062	T	C	0.0308151	1006
3	rs140785423	A	C	0.0208748	1006
3	rs62279923	A	G	0.0487078	1006
3	rs163328	A	G	0.508946	1006
3	rs336566	A	G	0.141153	1006
3	rs896080	G	A	0.0218688	1006
3	rs336565	T	C	0.0924453	1006
3	rs73162554	T	G	0.0487078	1006
3	rs59761692	G	A	0.0218688	1006
3	rs61217744	G	A	0.0218688	1006
3	rs336564	G	A	0.0924453	1006
3	rs115822821	C	T	0.0526839	1006
3	rs114528427	C	T	0.0318091	1006
3	rs163138	T	C	0.0924453	1006
3	rs9844862	G	A	0.337972	1006
3	rs336593	T	C	0.50994	1006
3	rs9811652	A	G	0.00894632	1006
3	rs73878307	T	G	0.0218688	1006
3	rs336592	T	C	0.0924453	1006
3	rs1450523	G	A	0.337972	1006
3	rs16832129	G	A	0.0487078	1006
3	rs62279924	A	G	0.0487078	1006
3	rs28548802	G	C	0.00894632	1006
3	rs28425747	G	A	0.00894632	1006
3	rs1450522	A	G	0.306163	1006
3	rs336591	A	G	0.50994	1006
3	rs79201270	C	T	0.0308151	1006
3	rs16847274	G	A	0.0487078	1006
3	rs80260759	T	C	0.0308151	1006
3	rs336590	G	A	0.50994	1006
3	rs16832137	G	A	0.0387674	1006
3	rs114723888	C	A	0.0208748	1006
3	rs336589	C	T	0.50994	1006
3	rs78798041	G	A	0.0308151	1006
3	rs336588	G	T	0.0924453	1006
3	rs336587	G	T	0.0924453	1006
3	rs336586	G	A	0.50994	1006
3	rs73878308	C	A	0.0218688	1006
3	rs336585	A	G	0.50994	1006
3	rs336584	C	A	0.0924453	1006
3	rs336583	T	A	0.50994	1006
3	rs9838693	A	G	0.00894632	1006
3	rs336582	C	T	0.479125	1006
3	rs336581	T	C	0.0924453	1006
3	rs336580	A	T	0.479125	1006
3	rs9826921	T	C	0.00894632	1006
3	rs62279925	C	T	0.0487078	1006
3	rs9844860	A	G	0.00894632	1006
3	rs76357082	C	T	0.0308151	1006
3	rs12634006	A	G	0.0218688	1006
3	rs35100811	A	C	0.306163	1006
3	rs9831694	T	C	0.00894632	1006
3	rs60625846	G	T	0.337972	1006
3	rs75290771	G	A	0.0308151	1006
3	rs9827110	A	G	0.00894632	1006
3	rs150081942	C	G	0.0178926	1006
3	rs73878311	G	A	0.0218688	1006
3	rs13084731	G	A	0.337972	1006
3	rs13084746	G	A	0.337972	1006
3	rs336579	G	A	0.503976	1006
3	rs419703	A	G	0.0924453	1006
3	rs464766	C	G	0.50994	1006
3	rs460165	G	A	0.500994	1006
3	rs463928	A	T	0.500994	1006
3	rs1376122	A	G	0.337972	1006
3	rs62279927	C	A	0.0487078	1006
3	rs80349259	G	T	0.0526839	1006
3	rs455739	G	A	0.0924453	1006
3	rs9815630	G	A	0.00894632	1006
3	rs62279928	A	G	0.0218688	1006
3	rs2054710	C	T	0.305169	1006
3	rs460508	G	C	0.50994	1006
3	rs140599128	T	C	0.00596421	1006
3	rs466399	G	T	0.500994	1006
3	rs1450521	C	A	0.335984	1006
3	rs2122527	G	A	0.34493	1006
3	rs190919654	T	A	0.00894632	1006
3	rs459515	T	C	0.477137	1006
3	rs2404341	T	C	0.304175	1006
3	rs2404342	C	T	0.304175	1006
3	rs458197	G	A	0.0924453	1006
3	rs462514	C	T	0.477137	1006
3	rs11710489	G	A	0.304175	1006
3	rs459697	G	A	0.50994	1006
3	rs9832567	G	A	0.00894632	1006
3	rs9856366	T	A	0.00894632	1006
3	rs459067	G	A	0.0924453	1006
3	rs461616	G	A	0.0924453	1006
3	rs1450519	T	C	0.368787	1006
3	rs62279929	G	T	0.0487078	1006
3	rs62279930	A	C	0.0487078	1006
3	rs462081	C	T	0.141153	1006
3	rs457272	A	G	0.50994	1006
3	rs62279931	G	A	0.0487078	1006
3	rs13076251	G	A	0.304175	1006
3	rs456611	A	G	0.50994	1006
3	rs460960	G	A	0.892644	1006
3	rs76928701	C	A	0.0188867	1006
3	rs115404711	T	C	0.0228628	1006
3	rs465985	T	C	0.508946	1006
3	rs456331	T	C	0.101392	1006
3	rs113981666	G	C	0.0248509	1006
3	rs62279948	A	G	0.0487078	1006
3	rs73878313	T	G	0.0238569	1006
3	rs466119	T	C	0.101392	1006
3	rs460987	G	A	0.101392	1006
3	rs459565	C	T	0.101392	1006
3	rs4856705	T	G	0.404573	1006
3	rs465539	G	A	0.101392	1006
3	rs460013	A	G	0.101392	1006
3	rs465964	A	G	0.101392	1006
3	rs459923	T	C	0.101392	1006
3	rs459592	A	G	0.101392	1006
3	rs460176	T	G	0.101392	1006
3	rs456137	A	G	0.101392	1006
3	rs467353	G	C	0.101392	1006
3	rs76361117	C	A	0.154076	1006
3	rs458344	T	C	0.101392	1006
3	rs462413	T	C	0.506958	1006
3	rs9809257	A	G	0.00894632	1006
3	rs146394706	G	A	0.0337972	1006
3	rs59541314	A	T	0.0238569	1006
3	rs457240	G	A	0.100398	1006
3	rs374501	G	T	0.110338	1006
3	rs393076	A	G	0.110338	1006
3	rs420081	C	T	0.100398	1006
3	rs148751769	C	T	0.0139165	1006
3	rs59193340	C	T	0.00994036	1006
3	rs142344717	C	T	0.0139165	1006
3	rs460957	C	T	0.110338	1006
3	rs2061804	C	A	0.38171	1006
3	rs455386	A	T	0.506958	1006
3	rs111243945	C	G	0.0258449	1006
3	rs186355524	C	T	0.00894632	1006
3	rs463890	G	A	0.125249	1006
3	rs16832203	C	T	0.0298211	1006
3	rs458175	G	A	0.125249	1006
3	rs459679	T	C	0.100398	1006
3	rs188022144	C	T	0.00894632	1006
3	rs461638	A	G	0.506958	1006
3	rs73162580	G	A	0.0497018	1006
3	rs466626	A	C	0.478131	1006
3	rs463630	A	G	0.125249	1006
3	rs467458	A	G	0.125249	1006
3	rs456882	A	T	0.125249	1006
3	rs460950	G	T	0.125249	1006
3	rs73162584	G	A	0.028827	1006
3	rs62279949	C	T	0.0487078	1006
3	rs466971	G	C	0.125249	1006
3	rs60400555	G	A	0.0238569	1006
3	rs143084366	A	G	0.00894632	1006
3	rs9813991	G	T	0.00894632	1006
3	rs62279950	C	T	0.0487078	1006
3	rs16832237	G	A	0.028827	1006
3	rs339114	A	G	0.482107	1006
3	rs12632537	G	A	0.0238569	1006
3	rs336551	T	C	0.481113	1006
3	rs9858890	T	G	0.00894632	1006
3	rs16832246	G	A	0.346918	1006
3	rs11713185	C	G	0.346918	1006
3	rs163136	G	C	0.0516899	1006
3	rs336550	A	G	0.124254	1006
3	rs75412445	G	A	0.0218688	1006
3	rs9860998	G	A	0.00894632	1006
3	rs143948956	A	T	0.00894632	1006
3	rs336549	T	C	0.50994	1006
3	rs114466814	G	A	0.0119284	1006
3	rs9863590	T	C	0.50994	1006
3	rs115161264	G	A	0.0298211	1006
3	rs339111	T	C	0.0516899	1006
3	rs142075319	A	T	0.028827	1006
3	rs336563	C	T	0.928429	1006
3	rs1349352	C	T	0.346918	1006
3	rs9859595	C	T	0.00894632	1006
3	rs16832279	C	T	0.346918	1006
3	rs73162595	G	A	0.028827	1006
3	rs163137	G	A	0.125249	1006
3	rs147750993	C	T	0.0178926	1006
3	rs79852225	C	T	0.00894632	1006
3	rs73878321	G	A	0.0238569	1006
3	rs79250676	C	T	0.0397614	1006
3	rs336561	C	T	0.481113	1006
3	rs9863247	C	T	0.00894632	1006
3	rs11710086	A	T	0.346918	1006
3	rs73878322	T	C	0.0238569	1006
3	rs79993368	A	G	0.0228628	1006
3	rs1839491	C	A	0.346918	1006
3	rs73162597	G	A	0.0168986	1006
3	rs115117205	G	A	0.0178926	1006
3	rs73878324	A	G	0.0238569	1006
3	rs73878325	A	C	0.0238569	1006
3	rs73021449	G	A	0.346918	1006
3	rs11710916	T	C	0.345924	1006
3	rs336560	C	A	0.101392	1006
3	rs1811483	A	G	0.345924	1006
3	rs35713426	A	G	0.345924	1006
3	rs73162598	T	C	0.0497018	1006
3	rs73162599	A	G	0.028827	1006
3	rs339124	A	G	0.0516899	1006
3	rs115543374	T	C	0.00596421	1006
3	rs336559	T	C	0.0516899	1006
3	rs62279954	A	C	0.0497018	1006
3	rs558569381	T	C	0.0178926	1006
3	rs74448484	G	A	0.028827	1006
3	rs9813578	G	A	0.00894632	1006
3	rs2004862	C	T	0.44831	1006
3	rs78562926	C	T	0.028827	1006
3	rs9813631	C	T	0.00994036	1006
3	rs115754329	T	C	0.0228628	1006
3	rs336558	G	A	0.0516899	1006
3	rs336557	G	A	0.0516899	1006
3	rs67077657	A	G	0.34493	1006
3	rs34727114	A	C	0.34493	1006
3	rs62279955	A	T	0.0497018	1006
3	rs336556	A	G	0.0516899	1006
3	rs142175001	A	G	0.0188867	1006
3	rs7631479	C	T	0.44831	1006
3	rs139696380	C	A	0.00894632	1006
3	rs115386681	T	C	0.00596421	1006
3	rs56839556	A	G	0.0506958	1006
3	rs17411201	A	G	0.341948	1006
3	rs2035498	A	G	0.0636183	1006
3	rs404725	G	A	0.497018	1006
3	rs187821966	T	C	0.00894632	1006
3	rs112700962	G	A	0.341948	1006
3	rs9861165	G	A	0.33996	1006
3	rs7653259	A	T	0.340954	1006
3	rs9862544	T	G	0.341948	1006
3	rs9842676	C	G	0.340954	1006
3	rs9862852	T	A	0.245527	1006
3	rs336552	T	C	0.0387674	1006
3	rs144626964	A	G	0.0129225	1006
3	rs73878330	G	T	0.027833	1006
3	rs7618391	A	G	0.416501	1006
3	rs61048679	A	T	0.0298211	1006
3	rs9858921	G	A	0.489066	1006
3	rs73164106	G	A	0.0168986	1006
3	rs60786535	C	T	0.0178926	1006
3	rs7621696	A	G	0.366799	1006
3	rs12487559	A	G	0.0656064	1006
3	rs12163613	G	T	0.0168986	1006
3	rs12163614	G	A	0.11332	1006
3	rs7633191	G	C	0.482107	1006
3	rs1450525	G	A	0.399602	1006
3	rs1450524	T	C	0.483101	1006
3	rs116218807	C	T	0.0159046	1006
3	rs1905532	C	T	0.32505	1006
3	rs1905533	T	C	0.465209	1006
3	rs9837148	A	G	0.483101	1006
3	rs971515	C	A	0.465209	1006
3	rs7651540	T	C	0.460239	1006
3	rs62281463	G	A	0.0188867	1006
3	rs9847488	A	C	0.400596	1006
3	rs7620513	A	G	0.0646123	1006
3	rs56375427	A	T	0.364811	1006
3	rs59686054	C	T	0.0347913	1006
3	rs1117344	A	G	0.483101	1006
3	rs1960516	G	A	0.365805	1006
3	rs336554	T	C	0.865805	1006
3	rs12497913	T	C	0.400596	1006
3	rs114901172	T	A	0.0646123	1006
3	rs146701366	C	T	0.0347913	1006
3	rs116526295	C	T	0.0646123	1006
3	rs6441376	T	C	0.483101	1006
3	rs73164114	A	G	0.0168986	1006
3	rs336555	A	G	0.865805	1006
3	rs9830562	A	C	0.483101	1006
3	rs112892684	C	T	0.0109344	1006
3	rs1601198	A	G	0.483101	1006
3	rs73164115	G	A	0.0159046	1006
3	rs1450526	A	G	0.400596	1006
3	rs1450527	A	G	0.365805	1006
3	rs1450528	T	C	0.400596	1006
3	rs7611043	C	T	0.365805	1006
3	rs7611369	G	A	0.0646123	1006
3	rs7622871	T	A	0.400596	1006
3	rs7633221	A	G	0.400596	1006
3	rs9841691	A	G	0.400596	1006
3	rs9290077	T	G	0.400596	1006
3	rs1843080	C	A	0.483101	1006
3	rs10936228	T	C	0.400596	1006
3	rs9846626	A	G	0.400596	1006
3	rs9828938	T	C	0.400596	1006
3	rs3906963	A	G	0.400596	1006
3	rs73164124	T	A	0.0168986	1006
3	rs9813985	G	A	0.400596	1006
3	rs9833740	T	C	0.400596	1006
3	rs9833754	T	A	0.400596	1006
3	rs16832362	C	T	0.0656064	1006
3	rs149903373	G	C	0.0139165	1006
3	rs9814485	G	A	0.400596	1006
3	rs7625210	A	G	0.483101	1006
3	rs4599324	T	C	0.483101	1006
3	rs4622911	C	A	0.400596	1006
3	rs144176088	A	C	0.0119284	1006
3	rs4560316	A	T	0.0178926	1006
3	rs2404344	T	C	0.0178926	1006
3	rs78600662	G	A	0.0347913	1006
3	rs73164129	T	G	0.0159046	1006
3	rs60273956	T	C	0.0178926	1006
3	rs73164132	G	A	0.0178926	1006
3	rs1159250	A	G	0.0178926	1006
3	rs6762110	C	T	0.432406	1006
3	rs138776037	G	A	0.0129225	1006
3	rs16832376	A	G	0.0178926	1006
3	rs16832377	C	T	0.0168986	1006
3	rs12632716	C	A	0.430417	1006
3	rs73164136	T	C	0.0178926	1006
3	rs73878345	T	G	0.0178926	1006
3	rs73878347	T	C	0.0178926	1006
3	rs73878348	G	T	0.0178926	1006
3	rs73164138	A	G	0.0178926	1006
3	rs57119780	A	G	0.0178926	1006
3	rs77372680	A	G	0.0347913	1006
3	rs58235971	T	C	0.0178926	1006
3	rs75505278	G	A	0.0646123	1006
3	rs73164141	G	A	0.0178926	1006
3	rs73164143	C	T	0.0168986	1006
3	rs1904206	T	C	0.0178926	1006
3	rs9942056	T	C	0.0347913	1006
3	rs1904205	G	A	0.0526839	1006
3	rs73164146	C	A	0.0178926	1006
3	rs73164147	G	A	0.0178926	1006
3	rs1597494	A	G	0.430417	1006
3	rs58302911	A	G	0.0178926	1006
3	rs73164149	G	A	0.0178926	1006
3	rs12636206	T	C	0.0606362	1006
3	rs12633334	G	A	0.478131	1006
3	rs62281466	G	C	0.0397614	1006
3	rs78334089	A	T	0.0347913	1006
3	rs62281467	G	A	0.365805	1006
3	rs62281468	T	C	0.364811	1006
3	rs73164152	G	A	0.0168986	1006
3	rs73164153	G	A	0.0178926	1006
3	rs146961143	C	T	0.00994036	1006
3	rs59777031	G	A	0.0357853	1006
3	rs75877572	G	A	0.0417495	1006
3	rs78574211	A	G	0.0387674	1006
3	rs77093527	A	T	0.0596421	1006
3	rs114326853	G	T	0.0347913	1006
3	rs56909806	A	T	0.0178926	1006
3	rs73164156	G	A	0.0159046	1006
3	rs56288375	T	G	0.0178926	1006
3	rs60458714	C	T	0.0168986	1006
3	rs73164157	A	C	0.0159046	1006
3	rs62281469	A	G	0.0198807	1006
3	rs7630664	C	T	0.326044	1006
3	rs73164161	G	A	0.0178926	1006
3	rs9838439	G	A	0.479125	1006
3	rs73164165	C	T	0.0168986	1006
3	rs76120653	A	G	0.0367793	1006
3	rs9843804	C	T	0.364811	1006
3	rs73164167	A	G	0.0168986	1006
3	rs73164168	G	A	0.0178926	1006
3	rs80206206	G	A	0.0178926	1006
3	rs73164169	A	T	0.0178926	1006
3	rs2122528	G	A	0.0178926	1006
3	rs62281470	A	G	0.0387674	1006
3	rs73164171	A	G	0.0178926	1006
3	rs9820744	A	C	0.326044	1006
3	rs73164172	G	T	0.0168986	1006
3	rs4476517	C	A	0.0596421	1006
3	rs76700169	G	A	0.0357853	1006
3	rs11917968	A	C	0.027833	1006
3	rs2084611	G	T	0.0168986	1006
3	rs73029285	G	A	0.0725646	1006
3	rs78831677	T	C	0.0357853	1006
3	rs2084612	T	C	0.0178926	1006
3	rs77029829	G	C	0.0357853	1006
3	rs2084613	G	A	0.0178926	1006
3	rs73164174	T	A	0.0178926	1006
3	rs77200311	A	C	0.0357853	1006
3	rs59808131	A	G	0.0178926	1006
3	rs12632883	A	G	0.478131	1006
3	rs55663755	C	A	0.0178926	1006
3	rs73875621	C	A	0.0168986	1006
3	rs147613400	C	T	0.027833	1006
3	rs73164176	C	T	0.0168986	1006
3	rs79060976	C	T	0.0347913	1006
3	rs77842455	C	T	0.0357853	1006
3	rs73164177	T	C	0.0178926	1006
3	rs1601199	C	T	0.424453	1006
3	rs73164178	C	T	0.0159046	1006
3	rs9831011	T	A	0.364811	1006
3	rs60069838	C	T	0.0168986	1006
3	rs74806880	C	A	0.0357853	1006
3	rs55795028	T	C	0.0178926	1006
3	rs78717641	A	G	0.0357853	1006
3	rs1597495	G	A	0.477137	1006
3	rs1376124	T	C	0.477137	1006
3	rs56892296	T	C	0.0347913	1006
3	rs1450537	T	A	0.0178926	1006
3	rs4368516	A	C	0.0178926	1006
3	rs6808635	C	A	0.0178926	1006
3	rs1450536	T	C	0.477137	1006
3	rs1450535	T	C	0.0178926	1006
3	rs1450534	G	A	0.0178926	1006
3	rs149711316	G	A	0.0188867	1006
3	rs16832433	C	T	0.0168986	1006
3	rs1450533	A	G	0.364811	1006
3	rs1450532	T	C	0.477137	1006
3	rs77647922	C	T	0.0347913	1006
3	rs75062968	G	A	0.0437376	1006
3	rs75207162	G	A	0.0347913	1006
3	rs73164187	A	C	0.0159046	1006
3	rs141536206	C	T	0.00994036	1006
3	rs977380	G	A	0.424453	1006
3	rs16832441	T	G	0.0596421	1006
3	rs77985237	A	G	0.0357853	1006
3	rs9854937	T	C	0.479125	1006
3	rs9835278	C	T	0.477137	1006
3	rs9835582	C	T	0.479125	1006
3	rs76345731	T	G	0.0178926	1006
3	rs550197177	C	T	0.00994036	1006
3	rs6441378	A	G	0.427435	1006
3	rs7630900	T	G	0.520875	1006
3	rs981949	A	C	0.329026	1006
3	rs17418895	G	A	0.0397614	1006
3	rs6800601	A	G	0.427435	1006
3	rs9823346	C	T	0.328032	1006
3	rs1839492	T	G	0.426441	1006
3	rs62278271	G	A	0.0934394	1006
3	rs9866418	A	G	0.328032	1006
3	rs139185708	T	C	0.0168986	1006
3	rs921364	G	A	0.427435	1006
3	rs921363	A	G	0.427435	1006
3	rs9871953	A	C	0.328032	1006
3	rs143686489	A	G	0.0178926	1006
3	rs73164190	T	C	0.0984095	1006
3	rs9290079	G	A	0.329026	1006
3	rs1450531	C	G	0.520875	1006
3	rs1450515	G	T	0.328032	1006
3	rs1450516	G	A	0.328032	1006
3	rs1450517	T	C	0.33002	1006
3	rs62278272	C	T	0.0934394	1006
3	rs6785300	A	G	0.0934394	1006
3	rs7653548	G	T	0.327038	1006
3	rs17478516	C	T	0.0328032	1006
3	rs17419222	A	G	0.0407555	1006
3	rs16832503	T	C	0.054672	1006
3	rs7631288	A	G	0.327038	1006
3	rs7621221	T	G	0.327038	1006
3	rs17478663	G	A	0.0984095	1006
3	rs9290080	C	G	0.327038	1006
3	rs73875635	G	A	0.0109344	1006
3	rs6781610	T	C	0.327038	1006
3	rs9290084	T	C	0.518887	1006
3	rs9290085	C	A	0.327038	1006
3	rs9816665	C	A	0.518887	1006
3	rs9817212	G	A	0.328032	1006
3	rs9854509	A	G	0.328032	1006
3	rs9836887	T	C	0.519881	1006
3	rs9817387	G	A	0.328032	1006
3	rs9854709	A	G	0.327038	1006
3	rs76973833	C	T	0.0357853	1006
3	rs9821472	C	T	0.327038	1006
3	rs79583939	T	C	0.054672	1006
3	rs13433795	G	A	0.327038	1006
3	rs13434143	A	G	0.327038	1006
3	rs7624603	G	T	0.327038	1006
3	rs7646635	A	C	0.327038	1006
3	rs7624657	C	T	0.327038	1006
3	rs7624747	C	G	0.327038	1006
3	rs7636548	T	G	0.327038	1006
3	rs6803152	A	T	0.327038	1006
3	rs6782059	G	C	0.328032	1006
3	rs9832020	C	T	0.327038	1006
3	rs9832179	C	T	0.327038	1006
3	rs73166012	G	A	0.05666	1006
3	rs7639672	T	C	0.425447	1006
3	rs9869804	A	G	0.327038	1006
3	rs9832490	C	G	0.327038	1006
3	rs66954137	G	C	0.0646123	1006
3	rs17478991	T	G	0.05666	1006
3	rs146787581	T	C	0.0178926	1006
3	rs1484139	T	C	0.327038	1006
3	rs17479046	C	T	0.0984095	1006
3	rs1506480	T	C	0.327038	1006
3	rs2019095	T	C	0.0984095	1006
3	rs62278274	C	T	0.0934394	1006
3	rs6773923	C	T	0.327038	1006
3	rs6798423	A	G	0.327038	1006
3	rs12491985	G	A	0.518887	1006
3	rs78259382	G	A	0.111332	1006
3	rs57306175	G	A	0.327038	1006
3	rs59955550	T	C	0.327038	1006
3	rs62278277	G	A	0.327038	1006
3	rs62278278	C	T	0.327038	1006
3	rs73166018	C	T	0.0974155	1006
3	rs34842468	C	G	0.327038	1006
3	rs10936229	G	A	0.327038	1006
3	rs77077772	G	A	0.0994036	1006
3	rs6780612	C	T	0.327038	1006
3	rs6441379	G	A	0.327038	1006
3	rs6441380	C	T	0.327038	1006
3	rs6441381	A	G	0.327038	1006
3	rs6441382	A	C	0.327038	1006
3	rs7648970	A	T	0.327038	1006
3	rs7627320	G	C	0.518887	1006
3	rs12630808	A	G	0.0964215	1006
3	rs73166022	A	G	0.05666	1006
3	rs62278291	G	A	0.0934394	1006
3	rs872675	C	G	0.327038	1006
3	rs872676	T	C	0.327038	1006
3	rs872677	T	C	0.327038	1006
3	rs937811	G	C	0.327038	1006
3	rs10513566	G	A	0.0397614	1006
3	rs6788534	C	T	0.0984095	1006
3	rs9861927	T	C	0.326044	1006
3	rs1506481	G	A	0.327038	1006
3	rs1506482	C	T	0.327038	1006
3	rs1506483	T	C	0.327038	1006
3	rs1506484	T	C	0.327038	1006
3	rs41386047	A	G	0.327038	1006
3	rs73166030	C	T	0.0984095	1006
3	rs9847876	G	C	0.328032	1006
3	rs9847781	C	T	0.327038	1006
3	rs9813997	A	G	0.327038	1006
3	rs77382557	C	A	0.0397614	1006
3	rs1463946	G	A	0.518887	1006
3	rs1463947	C	T	0.518887	1006
3	rs16832548	G	T	0.0407555	1006
3	rs1463948	C	T	0.327038	1006
3	rs62278292	C	T	0.0387674	1006
3	rs3921595	A	C	0.466203	1006
3	rs2221514	T	A	0.466203	1006
3	rs62278293	T	G	0.0377734	1006
3	rs2063006	T	C	0.521869	1006
3	rs1354732	G	T	0.466203	1006
3	rs1354733	A	G	0.519881	1006
3	rs9985491	G	C	0.367793	1006
3	rs66861749	C	A	0.0984095	1006
3	rs60861269	G	A	0.0984095	1006
3	rs9828633	T	A	0.0984095	1006
3	rs9809416	G	A	0.466203	1006
3	rs7644500	G	A	0.0984095	1006
3	rs9809639	C	T	0.33002	1006
3	rs7622326	A	C	0.466203	1006
3	rs146361592	C	T	0.0228628	1006
3	rs13433808	A	G	0.367793	1006
3	rs115931492	T	A	0.0397614	1006
3	rs9881962	T	G	0.0994036	1006
3	rs62278294	G	C	0.367793	1006
3	rs4287919	C	T	0.420477	1006
3	rs62278295	T	G	0.0208748	1006
3	rs78009669	G	C	0.0536779	1006
3	rs76996304	G	A	0.0516899	1006
3	rs9821882	T	C	0.369781	1006
3	rs17479823	C	T	0.0119284	1006
3	rs62278296	T	C	0.0377734	1006
3	rs9883089	G	A	0.421471	1006
3	rs12489244	T	C	0.0516899	1006
3	rs2048038	G	A	0.0974155	1006
3	rs115110176	C	T	0.0516899	1006
3	rs6766974	T	C	0.369781	1006
3	rs6802799	C	T	0.369781	1006
3	rs138466558	G	A	0.0516899	1006
3	rs150243450	A	G	0.05666	1006
3	rs76301719	T	G	0.0407555	1006
3	rs58984753	A	G	0.332008	1006
3	rs77279217	C	A	0.0516899	1006
3	rs147473354	C	T	0.00894632	1006
3	rs9860670	A	G	0.369781	1006
3	rs9823730	G	A	0.421471	1006
3	rs73166039	C	T	0.0974155	1006
3	rs55659916	C	A	0.369781	1006
3	rs73166043	T	C	0.05666	1006
3	rs2135449	G	T	0.0974155	1006
3	rs56391809	C	T	0.332008	1006
3	rs12488709	G	A	0.0516899	1006
3	rs62278301	G	A	0.368787	1006
3	rs62278302	G	A	0.421471	1006
3	rs9871657	A	G	0.519881	1006
3	rs73166044	C	G	0.05666	1006
3	rs73166045	A	G	0.05666	1006
3	rs9848019	A	G	0.421471	1006
3	rs9830665	T	A	0.369781	1006
3	rs12485647	C	G	0.0516899	1006
3	rs9848777	A	G	0.332008	1006
3	rs9811495	C	T	0.369781	1006
3	rs9811877	G	A	0.421471	1006
3	rs9831484	T	C	0.519881	1006
3	rs62278303	A	G	0.421471	1006
3	rs73166049	A	G	0.05666	1006
3	rs13322121	A	G	0.421471	1006
3	rs73166050	T	C	0.05666	1006
3	rs9816618	G	C	0.332008	1006
3	rs145850284	C	T	0.0258449	1006
3	rs79083192	G	A	0.0516899	1006
3	rs13319136	T	C	0.332008	1006
3	rs76979851	G	A	0.0516899	1006
3	rs9821185	C	T	0.369781	1006
3	rs73166053	G	A	0.0974155	1006
3	rs9841358	T	C	0.421471	1006
3	rs9822251	G	T	0.369781	1006
3	rs9826598	C	T	0.369781	1006
3	rs75736155	C	T	0.0516899	1006
3	rs150596659	T	C	0.00795229	1006
3	rs62278304	T	A	0.0377734	1006
3	rs2174605	T	G	0.519881	1006
3	rs9831924	G	A	0.421471	1006
3	rs76397669	C	T	0.0516899	1006
3	rs76659376	G	A	0.0516899	1006
3	rs144048849	A	C	0.00795229	1006
3	rs145750609	A	T	0.0139165	1006
3	rs9843289	G	A	0.369781	1006
3	rs74395114	C	T	0.0516899	1006
3	rs55638748	C	T	0.421471	1006
3	rs76527185	C	T	0.0516899	1006
3	rs62278344	G	A	0.0377734	1006
3	rs62278345	A	T	0.421471	1006
3	rs73166055	T	C	0.0228628	1006
3	rs80334677	C	A	0.0516899	1006
3	rs73166056	C	T	0.05666	1006
3	rs62278346	C	G	0.0377734	1006
3	rs7635683	T	C	0.369781	1006
3	rs9854715	G	C	0.332008	1006
3	rs10936230	G	C	0.0516899	1006
3	rs114844737	T	C	0.0516899	1006
3	rs9859036	C	A	0.332008	1006
3	rs9859309	C	T	0.369781	1006
3	rs112775448	G	A	0.0715706	1006
3	rs79071487	A	G	0.0407555	1006
3	rs62278347	G	A	0.0377734	1006
3	rs9855939	T	G	0.369781	1006
3	rs10936231	G	A	0.0516899	1006
3	rs9836432	G	A	0.369781	1006
3	rs10936232	T	C	0.0516899	1006
3	rs79764622	T	C	0.0298211	1006
3	rs73166058	A	G	0.0974155	1006
3	rs73166059	C	T	0.0974155	1006
3	rs7638966	C	T	0.369781	1006
3	rs9847638	C	A	0.519881	1006
3	rs74882602	C	T	0.0516899	1006
3	rs4856642	T	A	0.421471	1006
3	rs16832576	T	G	0.0516899	1006
3	rs1463944	A	G	0.521869	1006
3	rs114463866	T	C	0.0347913	1006
3	rs10936233	G	A	0.0516899	1006
3	rs13324941	G	C	0.369781	1006
3	rs10936234	A	G	0.519881	1006
3	rs13324930	C	T	0.369781	1006
3	rs16832578	G	T	0.0516899	1006
3	rs9831040	A	G	0.422465	1006
3	rs17420696	A	G	0.0397614	1006
3	rs150734078	C	A	0.0308151	1006
3	rs78688772	A	C	0.0367793	1006
3	rs6441385	G	A	0.369781	1006
3	rs76335426	A	T	0.0516899	1006
3	rs6441386	T	C	0.421471	1006
3	rs62278349	A	G	0.0377734	1006
3	rs62278350	A	G	0.0377734	1006
3	rs2063008	G	T	0.369781	1006
3	rs2063007	A	C	0.519881	1006
3	rs141249539	G	T	0.0139165	1006
3	rs2174606	A	C	0.519881	1006
3	rs6800559	C	A	0.0974155	1006
3	rs77604868	G	C	0.0516899	1006
3	rs28781331	C	A	0.369781	1006
3	rs79977372	A	T	0.05666	1006
3	rs76983719	C	T	0.0397614	1006
3	rs76457824	C	A	0.00894632	1006
3	rs7651219	C	T	0.369781	1006
3	rs57598400	T	C	0.421471	1006
3	rs114909126	G	T	0.0168986	1006
3	rs77564805	T	C	0.0178926	1006
3	rs17480196	C	T	0.519881	1006
3	rs6789636	A	G	0.369781	1006
3	rs76470822	C	G	0.0516899	1006
3	rs17420914	C	T	0.369781	1006
3	rs62278352	C	T	0.369781	1006
3	rs2221517	C	T	0.421471	1006
3	rs114236202	A	G	0.0248509	1006
3	rs12485983	G	A	0.0516899	1006
3	rs4856707	T	A	0.421471	1006
3	rs12489442	T	A	0.0516899	1006
3	rs4856643	A	G	0.421471	1006
3	rs4856644	G	C	0.369781	1006
3	rs9818115	C	A	0.369781	1006
3	rs115474531	A	T	0.026839	1006
3	rs116040831	G	A	0.026839	1006
3	rs62278353	A	C	0.369781	1006
3	rs1506475	C	T	0.332008	1006
3	rs75362596	C	G	0.0516899	1006
3	rs148481191	G	A	0.0516899	1006
3	rs6774376	T	G	0.368787	1006
3	rs6809987	C	T	0.369781	1006
3	rs6786047	A	G	0.369781	1006
3	rs2202558	G	A	0.369781	1006
3	rs2221516	T	C	0.421471	1006
3	rs2221515	T	C	0.332008	1006
3	rs1506474	T	A	0.521869	1006
3	rs6777722	T	C	0.0994036	1006
3	rs78613915	G	A	0.0516899	1006
3	rs76766439	T	C	0.0149105	1006
3	rs6441387	C	T	0.370775	1006
3	rs1506473	A	C	0.522863	1006
3	rs1506472	C	T	0.521869	1006
3	rs17480542	A	G	0.369781	1006
3	rs62278354	G	T	0.0377734	1006
3	rs17421292	G	A	0.0407555	1006
3	rs16832642	T	C	0.0516899	1006
3	rs73166064	C	A	0.0586481	1006
3	rs1546398	T	C	0.369781	1006
3	rs1546397	G	T	0.369781	1006
3	rs16832649	G	C	0.0516899	1006
3	rs76432603	T	C	0.0516899	1006
3	rs79984180	G	A	0.0516899	1006
3	rs1848041	G	A	0.521869	1006
3	rs7621711	G	A	0.421471	1006
3	rs7621624	C	T	0.369781	1006
3	rs1546396	A	C	0.369781	1006
3	rs1546395	G	A	0.521869	1006
3	rs79175439	T	C	0.0516899	1006
3	rs1546394	A	G	0.369781	1006
3	rs73166066	C	T	0.0994036	1006
3	rs59111786	C	A	0.0994036	1006
3	rs76037426	C	G	0.0516899	1006
3	rs6781716	G	A	0.421471	1006
3	rs10513568	C	T	0.0516899	1006
3	rs10513567	C	T	0.0526839	1006
3	rs12492702	T	G	0.0516899	1006
3	rs6797876	T	C	0.0994036	1006
3	rs12489359	G	A	0.0516899	1006
3	rs1506471	T	A	0.521869	1006
3	rs74820567	C	G	0.0626243	1006
3	rs9842835	G	A	0.0129225	1006
3	rs75456645	G	T	0.0516899	1006
3	rs16832710	C	T	0.0516899	1006
3	rs882747	T	C	0.0516899	1006
3	rs9868834	T	C	0.421471	1006
3	rs75272002	G	A	0.0516899	1006
3	rs16832715	A	G	0.0516899	1006
3	rs6780945	C	T	0.0994036	1006
3	rs75636246	G	A	0.0516899	1006
3	rs79957240	C	A	0.0377734	1006
3	rs16832734	A	G	0.0516899	1006
3	rs17421738	T	C	0.0994036	1006
3	rs76879712	C	T	0.0298211	1006
3	rs77154769	G	T	0.0506958	1006
3	rs62279582	T	C	0.0377734	1006
3	rs62279583	T	G	0.0377734	1006
3	rs4615094	C	G	0.522863	1006
3	rs76477938	C	T	0.0407555	1006
3	rs150383292	C	T	0.00994036	1006
3	rs80245426	G	T	0.0516899	1006
3	rs149520679	C	T	0.0198807	1006
3	rs9867861	G	T	0.333002	1006
3	rs116096232	C	T	0.026839	1006
3	rs79532244	A	G	0.0228628	1006
3	rs78115137	A	T	0.0377734	1006
3	rs4856708	G	A	0.332008	1006
3	rs59873230	A	T	0.0516899	1006
3	rs75654555	A	G	0.0516899	1006
3	rs9822904	T	C	0.521869	1006
3	rs2048040	T	C	0.0516899	1006
3	rs7641444	C	A	0.427435	1006
3	rs73166070	G	A	0.332008	1006
3	rs7641731	C	T	0.521869	1006
3	rs13059068	C	A	0.127237	1006
3	rs17421877	T	C	0.0944334	1006
3	rs113732223	T	C	0.0188867	1006
3	rs62279584	G	A	0.0377734	1006
3	rs17421926	T	C	0.0944334	1006
3	rs74511717	G	A	0.05666	1006
3	rs9877005	C	T	0.332008	1006
3	rs73166073	A	G	0.332008	1006
3	rs62279585	G	C	0.369781	1006
3	rs77390716	A	C	0.05666	1006
3	rs73166074	T	C	0.0586481	1006
3	rs115601579	G	C	0.0248509	1006
3	rs12485788	G	A	0.0516899	1006
3	rs73166075	C	G	0.0586481	1006
3	rs1395294	A	C	0.521869	1006
3	rs6793693	A	G	0.427435	1006
3	rs79329952	T	C	0.0516899	1006
3	rs77230176	C	T	0.0228628	1006
3	rs4263306	A	G	0.369781	1006
3	rs184336649	G	A	0.0129225	1006
3	rs9848624	T	C	0.370775	1006
3	rs116238303	G	C	0.0228628	1006
3	rs115533441	T	C	0.0318091	1006
3	rs13087257	C	G	0.109344	1006
3	rs144107559	C	A	0.0119284	1006
3	rs78733483	A	G	0.0347913	1006
3	rs62279586	T	A	0.0198807	1006
3	rs9811902	G	A	0.370775	1006
3	rs62279587	T	C	0.333002	1006
3	rs1567061	C	T	0.521869	1006
3	rs74512867	A	G	0.0377734	1006
3	rs79213294	G	A	0.0576541	1006
3	rs77656336	T	G	0.0526839	1006
3	rs7642359	T	C	0.547714	1006
3	rs62279589	C	T	0.0377734	1006
3	rs62279590	T	G	0.0954274	1006
3	rs62279591	A	G	0.0377734	1006
3	rs7632851	A	C	0.369781	1006
3	rs114427818	A	T	0.0298211	1006
3	rs75151714	C	T	0.0526839	1006
3	rs6767611	G	A	0.026839	1006
3	rs869772	A	G	0.369781	1006
3	rs7620901	C	T	0.428429	1006
3	rs12493665	A	C	0.0526839	1006
3	rs116467938	A	G	0.0526839	1006
3	rs112082163	C	T	0.0526839	1006
3	rs116150156	A	C	0.026839	1006
3	rs9836151	G	A	0.428429	1006
3	rs6793927	A	G	0.369781	1006
3	rs111311620	G	A	0.026839	1006
3	rs17487799	T	G	0.378728	1006
3	rs57233433	C	G	0.0526839	1006
3	rs6783402	G	A	0.469185	1006
3	rs79761163	A	G	0.0347913	1006
3	rs139795090	C	T	0.0308151	1006
3	rs76423062	C	T	0.0526839	1006
3	rs59085343	C	T	0.469185	1006
3	rs112653317	T	C	0.0516899	1006
3	rs9883579	G	A	0.340954	1006
3	rs2658525	T	C	0.469185	1006
3	rs75904764	G	A	0.00994036	1006
3	rs9880279	T	C	0.340954	1006
3	rs149258790	A	G	0.00795229	1006
3	rs116174581	A	G	0.026839	1006
3	rs1399905	A	T	0.468191	1006
3	rs2674222	G	A	0.469185	1006
3	rs1515735	C	T	0.130219	1006
3	rs78961176	A	G	0.0387674	1006
3	rs79502999	G	A	0.0516899	1006
3	rs78907724	G	A	0.0347913	1006
3	rs116493637	G	A	0.0347913	1006
3	rs1913798	G	A	0.340954	1006
3	rs78764991	T	A	0.0516899	1006
3	rs12487407	G	C	0.0516899	1006
3	rs73166088	T	C	0.33996	1006
3	rs57527349	T	C	0.0516899	1006
3	rs115741891	A	G	0.0308151	1006
3	rs62279594	C	T	0.0387674	1006
3	rs73166089	A	T	0.33996	1006
3	rs78076835	T	A	0.0347913	1006
3	rs7636298	A	G	0.027833	1006
3	rs61002246	C	T	0.0357853	1006
3	rs62279615	G	A	0.0387674	1006
3	rs16832858	G	A	0.0516899	1006
3	rs28514487	A	T	0.33996	1006
3	rs28576562	T	C	0.33996	1006
3	rs75533497	G	A	0.0347913	1006
3	rs74520895	T	G	0.0516899	1006
3	rs62279616	G	T	0.0387674	1006
3	rs6441391	T	G	0.436382	1006
3	rs6441392	C	T	0.529821	1006
3	rs9851158	T	A	0.33996	1006
3	rs2048801	C	A	0.436382	1006
3	rs62279618	C	T	0.0387674	1006
3	rs9840911	G	A	0.33996	1006
3	rs62279619	C	T	0.33996	1006
3	rs1588907	G	A	0.436382	1006
3	rs62279620	A	G	0.0387674	1006
3	rs9290087	C	G	0.436382	1006
3	rs9858075	G	A	0.33996	1006
3	rs73166097	A	G	0.33996	1006
3	rs78752646	G	A	0.0347913	1006
3	rs10936235	C	T	0.0516899	1006
3	rs2138320	G	T	0.529821	1006
3	rs13319650	G	A	0.33996	1006
3	rs7646822	T	G	0.39165	1006
3	rs62279622	T	A	0.0447316	1006
3	rs1399904	G	A	0.436382	1006
3	rs79337900	T	G	0.0516899	1006
3	rs9813121	A	G	0.437376	1006
3	rs9851175	G	A	0.39165	1006
3	rs16847278	A	G	0.0516899	1006
3	rs139633560	G	A	0.0109344	1006
3	rs16832928	G	A	0.436382	1006
3	rs78739603	A	G	0.0417495	1006
3	rs1399910	A	C	0.436382	1006
3	rs1878064	T	C	0.437376	1006
3	rs1399909	C	T	0.436382	1006
3	rs1399908	C	A	0.436382	1006
3	rs17422719	T	C	0.110338	1006
3	rs1399906	C	T	0.436382	1006
3	rs62279623	T	A	0.0387674	1006
3	rs62279624	T	C	0.0397614	1006
3	rs9290088	T	A	0.43837	1006
3	rs9871565	C	T	0.439364	1006
3	rs73168003	G	T	0.0576541	1006
3	rs9872386	C	T	0.437376	1006
3	rs9876608	G	A	0.43837	1006
3	rs9876363	C	G	0.437376	1006
3	rs62279626	T	C	0.0387674	1006
3	rs62279627	G	A	0.0387674	1006
3	rs9877938	G	A	0.437376	1006
3	rs9881986	G	A	0.33996	1006
3	rs2404569	T	C	0.868787	1006
3	rs62279628	G	A	0.0387674	1006
3	rs78989894	T	A	0.0208748	1006
3	rs78647230	T	C	0.0387674	1006
3	rs9879265	T	C	0.392644	1006
3	rs1515741	A	C	0.437376	1006
3	rs1849999	G	A	0.392644	1006
3	rs1850000	C	T	0.437376	1006
3	rs62279629	A	G	0.0387674	1006
3	rs9837035	A	G	0.33996	1006
3	rs144046302	C	T	0.0258449	1006
3	rs35055079	G	T	0.0974155	1006
3	rs62279631	C	T	0.0387674	1006
3	rs12639130	G	A	0.0357853	1006
3	rs1399916	C	T	0.437376	1006
3	rs111293956	T	C	0.0298211	1006
3	rs1976725	A	T	0.45825	1006
3	rs1515743	T	C	0.437376	1006
3	rs62279632	C	T	0.0387674	1006
3	rs9815734	G	C	0.33996	1006
3	rs182678014	A	C	0.0238569	1006
3	rs4269094	T	C	0.33996	1006
3	rs4856709	A	G	0.437376	1006
3	rs6441393	C	G	0.437376	1006
3	rs113076111	T	C	0.028827	1006
3	rs142408422	G	A	0.0477137	1006
3	rs2138319	C	T	0.0536779	1006
3	rs1568020	A	T	0.437376	1006
3	rs76179593	C	T	0.0357853	1006
3	rs12629040	G	A	0.0526839	1006
3	rs59226458	A	G	0.0536779	1006
3	rs7629214	T	C	0.437376	1006
3	rs74943589	T	A	0.0526839	1006
3	rs4266208	C	G	0.532803	1006
3	rs4305435	T	G	0.437376	1006
3	rs62279656	C	T	0.0218688	1006
3	rs2203490	C	T	0.434394	1006
3	rs9824937	C	A	0.336978	1006
3	rs2063835	T	G	0.342942	1006
3	rs62279657	C	T	0.0387674	1006
3	rs17423134	G	A	0.0586481	1006
3	rs12631996	C	A	0.0516899	1006
3	rs1515723	C	G	0.527833	1006
3	rs1515724	T	C	0.434394	1006
3	rs17488911	A	T	0.0357853	1006
3	rs4856710	C	G	0.342942	1006
3	rs12632832	G	A	0.0914513	1006
3	rs4856711	A	G	0.342942	1006
3	rs1913796	C	A	0.336978	1006
3	rs59475619	T	C	0.0526839	1006
3	rs146492840	T	G	0.0208748	1006
3	rs112298626	C	T	0.0914513	1006
3	rs7625741	G	T	0.342942	1006
3	rs62279659	C	A	0.0387674	1006
3	rs9876892	T	C	0.336978	1006
3	rs4856645	T	G	0.343936	1006
3	rs4856712	G	T	0.435388	1006
3	rs1399915	C	T	0.434394	1006
3	rs1399913	T	C	0.467197	1006
3	rs75639153	A	G	0.0347913	1006
3	rs113151388	A	G	0.0298211	1006
3	rs7432487	T	C	0.56163	1006
3	rs62281360	C	T	0.269384	1006
3	rs62281361	A	G	0.0168986	1006
3	rs16833034	G	A	0.0526839	1006
3	rs62281362	G	T	0.0387674	1006
3	rs146513183	C	T	0.0119284	1006
3	rs62281363	G	A	0.0914513	1006
3	rs1356142	C	T	0.0914513	1006
3	rs62281364	A	G	0.0387674	1006
3	rs73168016	A	G	0.083499	1006
3	rs62281365	G	A	0.0387674	1006
3	rs1515736	C	A	0.083499	1006
3	rs1568022	A	G	0.0526839	1006
3	rs9812690	A	G	0.369781	1006
3	rs9855238	G	C	0.464215	1006
3	rs12330225	A	T	0.465209	1006
3	rs80231542	G	C	0.055666	1006
3	rs16833074	C	T	0.0218688	1006
3	rs16833083	T	C	0.055666	1006
3	rs9881042	T	G	0.474155	1006
3	rs9861671	G	A	0.474155	1006
3	rs62281366	A	G	0.0397614	1006
3	rs16833090	G	A	0.0586481	1006
3	rs4472057	A	G	0.530815	1006
3	rs9829196	A	G	0.530815	1006
3	rs9867300	G	A	0.530815	1006
3	rs28827328	T	G	0.465209	1006
3	rs2222055	T	C	0.530815	1006
3	rs4593045	T	C	0.55666	1006
3	rs6441395	T	C	0.530815	1006
3	rs7431415	G	A	0.0974155	1006
3	rs2896903	T	A	0.0576541	1006
3	rs7652034	T	A	0.530815	1006
3	rs9820806	A	G	0.530815	1006
3	rs9879283	T	G	0.530815	1006
3	rs76519766	T	C	0.0387674	1006
3	rs74444861	G	A	0.0646123	1006
3	rs62281367	T	C	0.368787	1006
3	rs116302043	G	A	0.0248509	1006
3	rs6809783	C	G	0.530815	1006
3	rs1588910	C	G	0.474155	1006
3	rs1588909	A	G	0.557654	1006
3	rs1588908	C	T	0.530815	1006
3	rs4389491	C	A	0.368787	1006
3	rs908351	C	T	0.95328	1006
3	rs1106255	G	A	0.530815	1006
3	rs2404570	A	G	0.474155	1006
3	rs1515726	C	A	0.55666	1006
3	rs1515725	G	T	0.530815	1006
3	rs6780489	A	G	0.05666	1006
3	rs9290089	T	G	0.557654	1006
3	rs6808138	C	G	0.154076	1006
3	rs2404571	G	A	0.864811	1006
3	rs9863808	A	G	0.0854871	1006
3	rs73015278	C	G	0.054672	1006
3	rs2404572	T	C	0.0954274	1006
3	rs74405032	G	A	0.054672	1006
3	rs925768	C	T	0.55169	1006
3	rs7632575	A	G	0.599404	1006
3	rs9827593	G	A	0.55169	1006
3	rs11923061	T	C	0.102386	1006
3	rs4635724	C	T	0.534791	1006
3	rs1399903	T	C	0.0964215	1006
3	rs1104702	A	G	0.345924	1006
3	rs76237339	C	T	0.0298211	1006
3	rs73015282	G	A	0.0149105	1006
3	rs4298056	C	T	0.116302	1006
3	rs9814442	C	G	0.131213	1006
3	rs12489710	T	A	0.131213	1006
3	rs116157637	A	C	0.0159046	1006
3	rs12486357	C	G	0.131213	1006
3	rs6797942	A	G	0.132207	1006
3	rs6773647	C	T	0.131213	1006
3	rs6773928	G	A	0.10835	1006
3	rs6786814	T	C	0.131213	1006
3	rs1515722	C	T	0.116302	1006
3	rs79986064	T	C	0.0298211	1006
3	rs1515721	C	T	0.124254	1006
3	rs9857552	A	C	0.132207	1006
3	rs9820371	G	A	0.116302	1006
3	rs6801320	A	C	0.116302	1006
3	rs6777104	C	T	0.116302	1006
3	rs9290090	A	G	0.116302	1006
3	rs1515720	C	T	0.548708	1006
3	rs7626878	G	C	0.131213	1006
3	rs7626753	C	G	0.131213	1006
3	rs73015292	G	C	0.0149105	1006
3	rs113582011	C	A	0.0576541	1006
3	rs73168034	G	A	0.10835	1006
3	rs6808046	A	G	0.131213	1006
3	rs6784302	G	T	0.131213	1006
3	rs6808212	A	G	0.131213	1006
3	rs147901722	G	A	0.0248509	1006
3	rs116734365	C	T	0.0298211	1006
3	rs75420888	G	A	0.0149105	1006
3	rs6776649	A	C	0.131213	1006
3	rs56351050	A	G	0.116302	1006
3	rs6805019	G	A	0.131213	1006
3	rs6780534	A	C	0.116302	1006
3	rs17489908	A	C	0.106362	1006
3	rs73015300	T	G	0.0149105	1006
3	rs73168035	C	T	0.116302	1006
3	rs68071371	T	C	0.131213	1006
3	rs73015301	C	T	0.0159046	1006
3	rs60603263	G	A	0.0298211	1006
3	rs9845108	A	G	0.131213	1006
3	rs9884113	G	T	0.218688	1006
3	rs73168036	G	A	0.105368	1006
3	rs77917009	G	A	0.0298211	1006
3	rs6441396	G	A	0.489066	1006
3	rs9837663	T	C	0.370775	1006
3	rs13315704	G	C	0.54672	1006
3	rs137942275	C	T	0.0149105	1006
3	rs73168038	C	T	0.102386	1006
3	rs4856646	G	A	0.38171	1006
3	rs145481405	T	C	0.0149105	1006
3	rs1606905	C	T	0.0874751	1006
3	rs4856647	A	G	0.476143	1006
3	rs6781312	T	C	0.0884692	1006
3	rs116026585	A	G	0.0298211	1006
3	rs76837436	G	A	0.0159046	1006
3	rs73168039	G	T	0.102386	1006
3	rs148007509	G	A	0.0149105	1006
3	rs56343804	A	G	0.0874751	1006
3	rs4856648	G	A	0.578529	1006
3	rs1356141	C	T	0.476143	1006
3	rs2896972	A	G	0.418489	1006
3	rs1356140	A	C	0.476143	1006
3	rs12492378	G	A	0.0874751	1006
3	rs1515731	G	A	0.578529	1006
3	rs77347456	A	G	0.0149105	1006
3	rs9818597	A	G	0.0874751	1006
3	rs115858196	G	A	0.0139165	1006
3	rs75502806	A	G	0.0149105	1006
3	rs73168043	G	T	0.102386	1006
3	rs76383906	C	G	0.0149105	1006
3	rs1399898	C	G	0.382704	1006
3	rs1399897	T	A	0.578529	1006
3	rs77184360	C	G	0.0308151	1006
3	rs1399896	A	G	0.578529	1006
3	rs9843336	G	A	0.0874751	1006
3	rs67876817	C	T	0.102386	1006
3	rs73168049	G	A	0.0874751	1006
3	rs9848511	G	T	0.189861	1006
3	rs143065728	T	C	0.0149105	1006
3	rs77280873	C	A	0.0308151	1006
3	rs75925377	T	C	0.0149105	1006
3	rs112402176	A	G	0.0308151	1006
3	rs6799995	G	T	0.578529	1006
3	rs114631991	G	C	0.0149105	1006
3	rs115357471	A	T	0.0149105	1006
3	rs9860420	G	A	0.382704	1006
3	rs10084648	T	C	0.387674	1006
3	rs4856713	T	C	0.578529	1006
3	rs4856649	A	G	0.578529	1006
3	rs9799247	G	A	0.579523	1006
3	rs113747121	C	T	0.383698	1006
3	rs9832004	A	C	0.0874751	1006
3	rs112884270	G	C	0.05666	1006
3	rs6441397	C	T	0.563618	1006
3	rs141517770	A	G	0.0149105	1006
3	rs73168050	C	T	0.0874751	1006
3	rs6767240	A	G	0.382704	1006
3	rs142826841	T	C	0.0149105	1006
3	rs58763465	G	A	0.0308151	1006
3	rs184875870	G	A	0.00994036	1006
3	rs56766554	A	G	0.0347913	1006
3	rs2063836	A	G	0.382704	1006
3	rs3860561	G	T	0.382704	1006
3	rs12493614	G	A	0.0874751	1006
3	rs78336597	G	A	0.028827	1006
3	rs115060187	G	A	0.0149105	1006
3	rs9858533	G	A	0.470179	1006
3	rs148995225	A	G	0.0149105	1006
3	rs142878870	A	C	0.0149105	1006
3	rs145044424	A	C	0.0149105	1006
3	rs147410290	G	A	0.0149105	1006
3	rs139641561	A	G	0.0149105	1006
3	rs145079265	A	T	0.0149105	1006
3	rs149365761	G	T	0.0149105	1006
3	rs6779588	T	C	0.101392	1006
3	rs6779593	T	C	0.578529	1006
3	rs6779708	T	C	0.973161	1006
3	rs6791482	A	G	0.578529	1006
3	rs7614283	C	A	0.382704	1006
3	rs77162690	T	C	0.0874751	1006
3	rs148397773	G	A	0.0149105	1006
3	rs144547221	C	T	0.0208748	1006
3	rs4392430	T	C	0.0149105	1006
3	rs6800962	C	T	0.0964215	1006
3	rs4468990	C	G	0.0149105	1006
3	rs4395412	C	T	0.0149105	1006
3	rs78006239	T	G	0.0308151	1006
3	rs73017233	C	T	0.0149105	1006
3	rs111399366	G	A	0.05666	1006
3	rs4295179	G	T	0.382704	1006
3	rs1120955	A	G	0.578529	1006
3	rs111742061	T	A	0.05666	1006
3	rs6786730	A	G	0.578529	1006
3	rs79777612	G	A	0.0168986	1006
3	rs114714029	G	A	0.0149105	1006
3	rs6765877	G	A	0.569583	1006
3	rs113539990	C	T	0.05666	1006
3	rs6790206	A	G	0.554672	1006
3	rs142383723	G	T	0.0149105	1006
3	rs76112599	C	T	0.0874751	1006
3	rs73030538	A	T	0.0149105	1006
3	rs79692728	T	C	0.0149105	1006
3	rs146382207	T	C	0.0149105	1006
3	rs6790717	A	G	0.554672	1006
3	rs4856715	C	T	0.895626	1006
3	rs114143411	G	A	0.0139165	1006
3	rs138610790	C	G	0.0149105	1006
3	rs79670405	G	C	0.0298211	1006
3	rs76892073	T	C	0.05666	1006
3	rs76865960	G	A	0.05666	1006
3	rs77310517	G	A	0.0149105	1006
3	rs1515733	G	C	0.554672	1006
3	rs1515732	T	C	0.569583	1006
3	rs139800990	G	A	0.0149105	1006
3	rs142281772	C	T	0.0149105	1006
3	rs6776471	C	A	0.570577	1006
3	rs77351777	G	T	0.0149105	1006
3	rs77936627	C	T	0.0149105	1006
3	rs55920876	G	A	0.0874751	1006
3	rs12152297	C	T	0.554672	1006
3	rs141529836	T	C	0.0159046	1006
3	rs62278571	T	G	0.374751	1006
3	rs140356204	C	T	0.0149105	1006
3	rs150353360	A	G	0.0149105	1006
3	rs9830046	G	T	0.554672	1006
3	rs113413174	A	C	0.05666	1006
3	rs147901563	G	T	0.0149105	1006
3	rs145159177	C	T	0.0149105	1006
3	rs143590890	G	A	0.0149105	1006
3	rs12490632	G	T	0.0874751	1006
3	rs4856716	G	A	0.554672	1006
3	rs4856717	G	C	0.555666	1006
3	rs147322072	T	A	0.0228628	1006
3	rs4359825	A	C	0.554672	1006
3	rs142854970	G	A	0.0149105	1006
3	rs4284999	C	T	0.375746	1006
3	rs141065478	C	T	0.0149105	1006
3	rs143487363	T	G	0.0149105	1006
3	rs12629440	A	G	0.569583	1006
3	rs139355082	G	A	0.0894632	1006
3	rs143277867	C	G	0.0874751	1006
3	rs35502899	G	C	0.467197	1006
3	rs180791250	G	T	0.0149105	1006
3	rs9985382	G	A	0.0874751	1006
3	rs144280855	G	A	0.0149105	1006
3	rs60315691	G	A	0.467197	1006
3	rs114021632	A	T	0.0149105	1006
3	rs145781566	G	A	0.0149105	1006
3	rs9758752	T	C	0.569583	1006
3	rs9758756	T	C	0.569583	1006
3	rs62278590	G	A	0.409543	1006
3	rs141943517	C	T	0.0149105	1006
3	rs138813822	C	T	0.0149105	1006
3	rs142004679	G	A	0.0308151	1006
3	rs62278591	C	T	0.378728	1006
3	rs139492988	G	A	0.0149105	1006
3	rs111356330	C	T	0.05666	1006
3	rs62278592	C	G	0.554672	1006
3	rs150974023	T	A	0.0149105	1006
3	rs9832382	C	T	0.569583	1006
3	rs190080406	G	A	0.0149105	1006
3	rs145408702	G	A	0.0149105	1006
3	rs142069077	A	T	0.0149105	1006
3	rs4856718	G	A	0.554672	1006
3	rs4241430	A	G	0.569583	1006
3	rs55723504	T	G	0.0874751	1006
3	rs1476322	G	A	0.569583	1006
3	rs1399900	A	T	0.0576541	1006
3	rs1399899	C	A	0.569583	1006
3	rs76374656	A	G	0.0308151	1006
3	rs2404815	T	C	0.569583	1006
3	rs9862749	T	A	0.554672	1006
3	rs4856719	A	G	0.554672	1006
3	rs145401035	C	T	0.0218688	1006
3	rs138020058	T	C	0.0149105	1006
3	rs4241431	G	T	0.554672	1006
3	rs1913797	T	C	0.0149105	1006
3	rs16833265	T	C	0.0347913	1006
3	rs9848553	G	A	0.0874751	1006
3	rs2404817	G	T	0.562624	1006
3	rs139094068	G	T	0.0149105	1006
3	rs2063837	T	G	0.569583	1006
3	rs9849475	G	A	0.0874751	1006
3	rs143109124	A	G	0.0149105	1006
3	rs1878063	T	A	0.554672	1006
3	rs16833273	C	G	0.0149105	1006
3	rs4856722	T	C	0.0159046	1006
3	rs523441	C	T	0.373757	1006
3	rs17424572	G	A	0.0626243	1006
3	rs515915	C	T	0.569583	1006
3	rs1399901	C	T	0.0149105	1006
3	rs111458120	T	C	0.026839	1006
3	rs77671287	G	A	0.0149105	1006
3	rs78297773	C	A	0.0864811	1006
3	rs73168064	C	T	0.0864811	1006
3	rs116161336	G	C	0.028827	1006
3	rs75698436	G	A	0.0308151	1006
3	rs146444556	G	A	0.0149105	1006
3	rs507856	C	T	0.563618	1006
3	rs113060438	T	C	0.0715706	1006
3	rs113567840	G	A	0.05666	1006
3	rs17490325	T	C	0.0884692	1006
3	rs4376051	C	T	0.564612	1006
3	rs17424676	A	G	0.0884692	1006
3	rs76568570	A	G	0.0308151	1006
3	rs140341664	G	A	0.0149105	1006
3	rs9819763	A	G	0.456262	1006
3	rs73168065	T	G	0.0884692	1006
3	rs7613249	T	A	0.367793	1006
3	rs80021942	C	T	0.367793	1006
3	rs4499620	C	G	0.0884692	1006
3	rs139769218	C	T	0.150099	1006
3	rs475336	A	G	0.456262	1006
3	rs693627	G	A	0.367793	1006
3	rs75260503	G	A	0.102386	1006
3	rs17424704	C	A	0.0884692	1006
3	rs16833291	C	T	0.0308151	1006
3	rs73168067	C	T	0.0884692	1006
3	rs10513569	C	T	0.0884692	1006
3	rs142283214	T	C	0.0149105	1006
3	rs73168069	C	T	0.0884692	1006
3	rs536964	G	T	0.367793	1006
3	rs57738525	A	G	0.0308151	1006
3	rs16833306	G	A	0.0328032	1006
3	rs2404818	C	G	0.0894632	1006
3	rs116680756	T	C	0.028827	1006
3	rs17424869	A	G	0.0427435	1006
3	rs116541819	C	T	0.028827	1006
3	rs498051	G	C	0.367793	1006
3	rs7644833	C	T	0.564612	1006
3	rs524462	T	A	0.456262	1006
3	rs528355	G	A	0.456262	1006
3	rs554752	C	A	0.456262	1006
3	rs140554273	C	A	0.0149105	1006
3	rs9820572	G	C	0.454274	1006
3	rs9861996	A	G	0.456262	1006
3	rs9824940	G	A	0.456262	1006
3	rs77577064	G	A	0.0308151	1006
3	rs514683	A	G	0.367793	1006
3	rs79472201	G	A	0.0308151	1006
3	rs574215	A	G	0.456262	1006
3	rs487000	A	T	0.564612	1006
3	rs482314	A	G	0.457256	1006
3	rs77483261	T	G	0.0407555	1006
3	rs479750	C	T	0.456262	1006
3	rs115238413	C	T	0.0218688	1006
3	rs530669	A	G	0.456262	1006
3	rs138956715	G	T	0.0188867	1006
3	rs1550155	C	T	0.102386	1006
3	rs528742	G	C	0.564612	1006
3	rs525965	G	C	0.456262	1006
3	rs518205	G	A	0.367793	1006
3	rs491775	A	T	0.456262	1006
3	rs112532375	C	T	0.05666	1006
3	rs572525	G	A	0.367793	1006
3	rs490737	T	C	0.457256	1006
3	rs573462	A	C	0.564612	1006
3	rs489939	G	A	0.368787	1006
3	rs493275	G	A	0.564612	1006
3	rs516157	A	T	0.456262	1006
3	rs61556020	T	G	0.0894632	1006
3	rs488002	G	A	0.457256	1006
3	rs485315	C	T	0.455268	1006
3	rs76728458	A	G	0.0149105	1006
3	rs12489261	G	T	0.0874751	1006
3	rs7650155	A	G	0.564612	1006
3	rs73168079	T	G	0.0874751	1006
3	rs9832859	C	A	0.455268	1006
3	rs73168081	C	T	0.0884692	1006
3	rs149518173	A	G	0.0139165	1006
3	rs17424987	G	A	0.0874751	1006
3	rs9290094	T	C	0.367793	1006
3	rs528970	A	G	0.455268	1006
3	rs514816	G	A	0.455268	1006
3	rs541222	C	T	0.455268	1006
3	rs541280	A	G	0.367793	1006
3	rs76565206	A	G	0.102386	1006
3	rs541447	A	G	0.367793	1006
3	rs138727888	T	C	0.0129225	1006
3	rs76917399	T	C	0.102386	1006
3	rs545932	C	T	0.367793	1006
3	rs77135183	C	G	0.102386	1006
3	rs73168084	T	G	0.0874751	1006
3	rs308689	T	C	0.455268	1006
3	rs73168085	A	C	0.0874751	1006
3	rs73168086	T	C	0.0874751	1006
3	rs148537686	G	A	0.0149105	1006
3	rs12639009	T	G	0.0874751	1006
3	rs547631	C	T	0.454274	1006
3	rs177821	C	A	0.454274	1006
3	rs75750193	G	A	0.05666	1006
3	rs186302	C	T	0.366799	1006
3	rs308690	G	T	0.454274	1006
3	rs186303	G	C	0.366799	1006
3	rs172624	C	A	0.454274	1006
3	rs16833340	G	C	0.0308151	1006
3	rs308691	T	C	0.366799	1006
3	rs308692	C	A	0.454274	1006
3	rs114967477	G	A	0.028827	1006
3	rs308693	G	A	0.366799	1006
3	rs308694	C	T	0.366799	1006
3	rs12636658	G	T	0.0874751	1006
3	rs308695	G	A	0.454274	1006
3	rs308696	T	G	0.366799	1006
3	rs73168089	T	C	0.0874751	1006
3	rs308697	C	A	0.454274	1006
3	rs308698	A	T	0.367793	1006
3	rs308699	G	A	0.366799	1006
3	rs57011661	G	T	0.0874751	1006
3	rs9840785	A	C	0.10338	1006
3	rs6766434	C	T	0.102386	1006
3	rs6766435	C	G	0.10338	1006
3	rs6779522	T	G	0.557654	1006
3	rs9845882	A	G	0.104374	1006
3	rs551016	T	C	0.558648	1006
3	rs1515730	G	A	0.10338	1006
3	rs1515729	A	G	0.10338	1006
3	rs1436736	T	C	0.10338	1006
3	rs4856651	A	G	0.10338	1006
3	rs4856723	A	G	0.10338	1006
3	rs4856724	C	T	0.10338	1006
3	rs4856725	C	A	0.10338	1006
3	rs73168093	G	A	0.0874751	1006
3	rs518024	T	C	0.557654	1006
3	rs502153	C	T	0.557654	1006
3	rs13314929	C	G	0.10338	1006
3	rs4856726	T	C	0.102386	1006
3	rs13318665	T	G	0.102386	1006
3	rs73168095	A	G	0.0228628	1006
3	rs6768184	T	C	0.366799	1006
3	rs192812	C	T	0.454274	1006
3	rs74758022	G	A	0.102386	1006
3	rs17425527	C	G	0.0874751	1006
3	rs9857417	A	C	0.104374	1006
3	rs75209712	C	G	0.0308151	1006
3	rs78189118	A	G	0.05666	1006
3	rs150685270	A	G	0.0129225	1006
3	rs76912822	C	T	0.10338	1006
3	rs308705	G	A	0.494036	1006
3	rs308704	G	C	0.602386	1006
3	rs308703	T	C	0.406561	1006
3	rs17425603	T	C	0.0884692	1006
3	rs111477329	G	C	0.0596421	1006
3	rs141442021	G	A	0.0159046	1006
3	rs2118099	A	T	0.456262	1006
3	rs111275252	C	T	0.0516899	1006
3	rs35608652	T	A	0.456262	1006
3	rs1119259	G	A	0.456262	1006
3	rs1849998	G	A	0.456262	1006
3	rs1849997	C	A	0.403579	1006
3	rs1987997	C	T	0.455268	1006
3	rs11929455	G	A	0.0397614	1006
3	rs142240426	C	G	0.0109344	1006
3	rs11921748	A	G	0.0357853	1006
3	rs4256146	G	A	0.457256	1006
3	rs4574316	T	C	0.493042	1006
3	rs4256147	G	A	0.493042	1006
3	rs308702	T	C	0.882704	1006
3	rs308701	G	C	0.378728	1006
3	rs9290095	G	A	0.0357853	1006
3	rs9813483	G	A	0.0357853	1006
3	rs11711567	T	C	0.456262	1006
3	rs1515728	T	C	0.492048	1006
3	rs9838024	T	C	0.492048	1006
3	rs9856223	A	G	0.402584	1006
3	rs114965997	G	C	0.0109344	1006
3	rs9985423	A	T	0.455268	1006
3	rs1515727	T	A	0.491054	1006
3	rs2404822	G	A	0.491054	1006
3	rs71314064	T	C	0.0119284	1006
3	rs10936238	G	A	0.0357853	1006
3	rs2082981	T	C	0.492048	1006
3	rs2082980	A	G	0.0576541	1006
3	rs9833527	G	A	0.0357853	1006
3	rs9985316	C	A	0.456262	1006
3	rs10513570	C	G	0.0357853	1006
3	rs114922242	C	T	0.00596421	1006
3	rs12489743	G	T	0.455268	1006
3	rs16833410	A	G	0.0357853	1006
3	rs12490422	G	A	0.455268	1006
3	rs308688	T	G	0.377734	1006
3	rs16833412	T	C	0.0109344	1006
3	rs116227233	G	A	0.0516899	1006
3	rs1515739	A	G	0.455268	1006
3	rs16833420	T	G	0.0357853	1006
3	rs1515738	C	T	0.494036	1006
3	rs10804791	C	T	0.494036	1006
3	rs11921798	C	A	0.459245	1006
3	rs114970936	A	C	0.0109344	1006
3	rs10936239	G	T	0.49503	1006
3	rs10936240	A	G	0.49503	1006
3	rs62278615	G	T	0.0357853	1006
3	rs62278616	G	A	0.0357853	1006
3	rs10936241	T	A	0.49503	1006
3	rs10936242	A	T	0.459245	1006
3	rs1996264	C	T	0.45825	1006
3	rs12054391	T	C	0.45825	1006
3	rs9855725	G	A	0.0357853	1006
3	rs60832962	T	C	0.054672	1006
3	rs61063942	T	C	0.054672	1006
3	rs9842393	G	C	0.0357853	1006
3	rs10936243	T	G	0.45825	1006
3	rs13060639	C	T	0.45825	1006
3	rs693859	T	A	0.37674	1006
3	rs9820263	A	T	0.0357853	1006
3	rs9858269	C	T	0.494036	1006
3	rs116317864	T	C	0.0198807	1006
3	rs9859265	C	T	0.0357853	1006
3	rs9879208	T	A	0.494036	1006
3	rs115676632	G	A	0.054672	1006
3	rs59282056	C	T	0.054672	1006
3	rs62278641	A	G	0.0357853	1006
3	rs56011310	C	T	0.054672	1006
3	rs9864521	C	T	0.870775	1006
3	rs78999589	G	A	0.054672	1006
3	rs1370088	A	G	0.37674	1006
3	rs139627302	G	A	0.0129225	1006
3	rs9875108	G	A	0.49503	1006
3	rs9819591	T	C	0.49503	1006
3	rs151332123	C	T	0.0109344	1006
3	rs59750999	C	A	0.459245	1006
3	rs12696122	C	G	0.49503	1006
3	rs10513571	G	A	0.459245	1006
3	rs10513572	A	G	0.49503	1006
3	rs17491851	G	A	0.374751	1006
3	rs11914556	G	A	0.459245	1006
3	rs11914562	G	A	0.459245	1006
3	rs11918801	T	C	0.459245	1006
3	rs6441399	G	A	0.871769	1006
3	rs11707227	G	A	0.0298211	1006
3	rs1370087	A	G	0.37674	1006
3	rs1370086	C	T	0.404573	1006
3	rs76018866	G	A	0.054672	1006
3	rs12637350	G	C	0.0357853	1006
3	rs12629464	T	C	0.0357853	1006
3	rs1865882	A	G	0.0467197	1006
3	rs1865881	A	G	0.0357853	1006
3	rs57332006	C	T	0.054672	1006
3	rs4462979	G	T	0.459245	1006
3	rs1865880	C	T	0.37674	1006
3	rs138194488	A	G	0.0357853	1006
3	rs75943454	A	G	0.054672	1006
3	rs4856653	G	A	0.459245	1006
3	rs4856654	T	A	0.49503	1006
3	rs4856655	C	A	0.459245	1006
3	rs12639469	G	A	0.459245	1006
3	rs9290096	C	T	0.0357853	1006
3	rs9883611	G	T	0.0357853	1006
3	rs2196535	A	G	0.37674	1006
3	rs10936244	G	A	0.459245	1006
3	rs9809075	G	A	0.49503	1006
3	rs61426547	A	T	0.0109344	1006
3	rs1836936	T	A	0.49503	1006
3	rs34252675	C	T	0.463221	1006
3	rs2196534	C	G	0.055666	1006
3	rs77426467	C	A	0.459245	1006
3	rs56878138	A	G	0.055666	1006
3	rs12486912	G	A	0.471173	1006
3	rs16833442	G	A	0.470179	1006
3	rs16833446	A	T	0.470179	1006
3	rs4856727	G	A	0.526839	1006
3	rs4856728	A	G	0.525845	1006
3	rs1436742	G	T	0.359841	1006
3	rs2164570	G	A	0.402584	1006
3	rs1436741	C	T	0.470179	1006
3	rs10936246	G	A	0.055666	1006
3	rs79322835	G	A	0.0298211	1006
3	rs12634015	T	C	0.525845	1006
3	rs2196533	T	C	0.470179	1006
3	rs60649244	G	A	0.055666	1006
3	rs1347625	A	G	0.055666	1006
3	rs1436740	T	C	0.05666	1006
3	rs2896973	G	C	0.470179	1006
3	rs4273381	A	T	0.05666	1006
3	rs1436739	T	C	0.05666	1006
3	rs2404824	A	G	0.469185	1006
3	rs2118098	C	T	0.452286	1006
3	rs4256144	G	T	0.452286	1006
3	rs2118097	A	G	0.452286	1006
3	rs1436738	G	A	0.59841	1006
3	rs1436737	G	A	0.463221	1006
3	rs9859426	T	C	0.05666	1006
3	rs73020598	T	A	0.26839	1006
3	rs2118096	A	C	0.409543	1006
3	rs1550156	C	T	0.245527	1006
3	rs148448039	A	G	0.00795229	1006
3	rs7622480	A	T	0.0129225	1006
3	rs74964350	C	A	0.028827	1006
3	rs2404825	G	A	0.285288	1006
3	rs2118095	G	C	0.171968	1006
3	rs10936247	G	A	0.242545	1006
3	rs73170125	T	A	0.0516899	1006
3	rs767795	A	G	0.588469	1006
3	rs75845415	G	A	0.0337972	1006
3	rs10513573	A	G	0.242545	1006
3	rs1017437	C	T	0.159046	1006
3	rs116741547	C	T	0.171968	1006
3	rs1962657	A	G	0.588469	1006
3	rs76965373	G	A	0.0139165	1006
3	rs1898285	T	G	0.415507	1006
3	rs9849639	G	C	0.0238569	1006
3	rs2404828	T	G	0.171968	1006
3	rs12636315	C	T	0.171968	1006
3	rs73170127	C	T	0.243539	1006
3	rs12485349	T	C	0.243539	1006
3	rs11717351	G	A	0.171968	1006
3	rs11926056	G	A	0.0516899	1006
3	rs139773357	G	A	0.0129225	1006
3	rs2033686	A	C	0.243539	1006
3	rs10936248	T	C	0.417495	1006
3	rs9848255	G	A	0.417495	1006
3	rs1436735	C	T	0.589463	1006
3	rs13060911	G	C	0.159046	1006
3	rs6771720	G	A	0.0129225	1006
3	rs77773211	G	A	0.0337972	1006
3	rs17427131	C	T	0.243539	1006
3	rs62280968	T	C	0.171968	1006
3	rs116763008	A	G	0.0129225	1006
3	rs73170130	A	G	0.243539	1006
3	rs17427166	C	T	0.0139165	1006
3	rs116373037	T	G	0.0139165	1006
3	rs2046942	G	C	0.171968	1006
3	rs6779918	T	C	0.585487	1006
3	rs11926881	G	T	0.171968	1006
3	rs9874696	C	G	0.585487	1006
3	rs114596599	C	T	0.0178926	1006
3	rs77185736	T	C	0.0109344	1006
3	rs9841487	A	G	0.0447316	1006
3	rs17427370	T	G	0.0258449	1006
3	rs7620420	C	T	0.413519	1006
3	rs115868092	T	C	0.0129225	1006
3	rs113326885	C	T	0.0258449	1006
3	rs1009379	T	C	0.241551	1006
3	rs1550152	G	C	0.585487	1006
3	rs13061797	T	C	0.159046	1006
3	rs1160072	G	A	0.426441	1006
3	rs1565594	T	C	0.426441	1006
3	rs1565593	G	A	0.428429	1006
3	rs115384569	C	T	0.0129225	1006
3	rs10936249	T	C	0.241551	1006
3	rs151191183	G	A	0.0139165	1006
3	rs6804170	T	C	0.426441	1006
3	rs12489331	T	G	0.587475	1006
3	rs17493410	A	G	0.0129225	1006
3	rs150402053	C	T	0.0129225	1006
3	rs79184944	T	A	0.140159	1006
3	rs1492140	C	A	0.426441	1006
3	rs73170139	G	A	0.242545	1006
3	rs1157706	T	C	0.427435	1006
3	rs1157705	T	C	0.427435	1006
3	rs73170140	C	T	0.242545	1006
3	rs10513575	C	T	0.242545	1006
3	rs7610490	A	G	0.242545	1006
3	rs17493606	A	G	0.00795229	1006
3	rs9834399	G	A	0.22167	1006
3	rs115437456	G	A	0.0129225	1006
3	rs180980708	C	T	0.00795229	1006
3	rs13093909	A	G	0.427435	1006
3	rs13095089	G	C	0.159046	1006
3	rs66602894	G	T	0.427435	1006
3	rs73170142	G	A	0.180915	1006
3	rs1583563	T	G	0.17992	1006
3	rs73170144	A	G	0.22664	1006
3	rs7433229	C	T	0.843936	1006
3	rs7433270	C	T	0.859841	1006
3	rs35916110	A	C	0.147117	1006
3	rs62280969	A	T	0.611332	1006
3	rs11709800	C	T	0.232604	1006
3	rs7651117	G	A	0.145129	1006
3	rs7428572	T	C	0.232604	1006
3	rs148361731	G	C	0.0119284	1006
3	rs141567827	A	G	0.026839	1006
3	rs4856729	A	G	0.854871	1006
3	rs6799747	C	T	0.610338	1006
3	rs11706110	A	G	0.026839	1006
3	rs145352159	C	T	0.0119284	1006
3	rs73170149	G	T	0.0377734	1006
3	rs9849049	C	T	0.232604	1006
3	rs9811500	A	G	0.854871	1006
3	rs116218641	T	G	0.028827	1006
3	rs138485962	G	C	0.0119284	1006
3	rs11922774	G	A	0.026839	1006
3	rs143644970	G	A	0.0119284	1006
3	rs147208147	G	T	0.0119284	1006
3	rs13095597	T	A	0.0188867	1006
3	rs115803231	C	T	0.026839	1006
3	rs1844951	C	T	0.233598	1006
3	rs6441404	T	C	0.854871	1006
3	rs2404829	A	G	0.233598	1006
3	rs2404830	G	C	0.233598	1006
3	rs2404831	A	G	0.233598	1006
3	rs6441405	C	G	0.842942	1006
3	rs1115517	C	T	0.609344	1006
3	rs2019291	G	A	0.609344	1006
3	rs11925871	C	T	0.026839	1006
3	rs114715410	C	T	0.0119284	1006
3	rs73875930	C	T	0.0168986	1006
3	rs7426852	C	A	0.853877	1006
3	rs62280974	G	A	0.365805	1006
3	rs143575810	G	A	0.0119284	1006
3	rs1844953	G	A	0.233598	1006
3	rs4856656	G	T	0.609344	1006
3	rs6784209	T	C	0.233598	1006
3	rs4856657	A	G	0.609344	1006
3	rs144709052	G	A	0.0119284	1006
3	rs6771433	C	G	0.854871	1006
3	rs12492767	G	A	0.0258449	1006
3	rs6796264	A	G	0.842942	1006
3	rs144335124	A	C	0.0258449	1006
3	rs35286282	T	C	0.233598	1006
3	rs79918449	G	T	0.206759	1006
3	rs13071041	C	T	0.206759	1006
3	rs36070938	G	T	0.244533	1006
3	rs7433024	A	G	0.854871	1006
3	rs115735593	A	G	0.026839	1006
3	rs34595574	T	C	0.244533	1006
3	rs35462724	G	C	0.232604	1006
3	rs79298180	C	T	0.0119284	1006
3	rs11915112	T	C	0.244533	1006
3	rs73024547	T	C	0.0119284	1006
3	rs10936254	A	G	0.245527	1006
3	rs1976207	G	A	0.232604	1006
3	rs1972828	T	C	0.232604	1006
3	rs113705313	T	C	0.0119284	1006
3	rs1972827	T	C	0.232604	1006
3	rs73024549	G	A	0.0119284	1006
3	rs1550157	C	G	0.232604	1006
3	rs6767545	G	A	0.232604	1006
3	rs6767735	G	C	0.232604	1006
3	rs4472059	T	C	0.232604	1006
3	rs1492160	C	T	0.244533	1006
3	rs7431241	A	G	0.854871	1006
3	rs114498156	C	T	0.0119284	1006
3	rs1844954	G	T	0.23161	1006
3	rs116389323	G	A	0.0119284	1006
3	rs12631106	T	C	0.611332	1006
3	rs1586846	C	T	0.206759	1006
3	rs1586847	T	C	0.206759	1006
3	rs1586848	G	A	0.206759	1006
3	rs1388714	A	G	0.207753	1006
3	rs73170161	T	C	0.248509	1006
3	rs73170163	G	A	0.241551	1006
3	rs113138774	T	C	0.0188867	1006
3	rs1388699	T	C	0.607356	1006
3	rs5029866	T	C	0.126243	1006
3	rs17500781	T	C	0.0258449	1006
3	rs6769956	A	G	0.027833	1006
3	rs116555116	T	A	0.0178926	1006
3	rs1388700	A	G	0.605368	1006
3	rs1388701	G	A	0.605368	1006
3	rs6441408	C	T	0.605368	1006
3	rs148551429	A	G	0.00994036	1006
3	rs1492146	T	G	0.247515	1006
3	rs6441409	G	A	0.853877	1006
3	rs4856730	G	A	0.853877	1006
3	rs16833700	T	C	0.0666004	1006
3	rs78752612	T	A	0.0258449	1006
3	rs1388702	T	C	0.248509	1006
3	rs1388705	G	C	0.241551	1006
3	rs62280976	G	A	0.338966	1006
3	rs1492147	T	C	0.248509	1006
3	rs11916007	C	T	0.0666004	1006
3	rs149948696	C	G	0.00994036	1006
3	rs6441410	A	T	0.253479	1006
3	rs9290101	G	C	0.254473	1006
3	rs62280990	A	G	0.252485	1006
3	rs1492148	G	A	0.605368	1006
3	rs2220684	T	C	0.146123	1006
3	rs1994741	G	C	0.398608	1006
3	rs1994742	C	A	0.397614	1006
3	rs17501198	A	C	0.352883	1006
3	rs1994743	A	G	0.398608	1006
3	rs17429236	A	G	0.352883	1006
3	rs74736276	C	T	0.0506958	1006
3	rs9853204	T	C	0.398608	1006
3	rs35117430	A	G	0.398608	1006
3	rs34362775	C	T	0.398608	1006
3	rs34515581	A	G	0.398608	1006
3	rs34511808	G	A	0.398608	1006
3	rs1492149	T	A	0.399602	1006
3	rs1492150	C	T	0.398608	1006
3	rs1821760	T	C	0.398608	1006
3	rs1370089	G	C	0.398608	1006
3	rs9844089	C	T	0.352883	1006
3	rs35585663	A	G	0.398608	1006
3	rs146492085	A	G	0.0178926	1006
3	rs76303576	T	G	0.082505	1006
3	rs62280992	T	C	0.186879	1006
3	rs7646856	G	A	0.352883	1006
3	rs12492932	C	T	0.398608	1006
3	rs12492972	G	T	0.398608	1006
3	rs12486497	A	C	0.398608	1006
3	rs10936256	G	A	0.398608	1006
3	rs9874605	T	A	0.398608	1006
3	rs9854969	G	C	0.398608	1006
3	rs9990383	T	G	0.352883	1006
3	rs13073121	G	A	0.398608	1006
3	rs11720338	T	G	0.398608	1006
3	rs13095820	T	G	0.398608	1006
3	rs13073187	C	G	0.398608	1006
3	rs13095995	T	C	0.398608	1006
3	rs78187470	G	A	0.0526839	1006
3	rs78351896	T	C	0.0656064	1006
3	rs62280993	T	A	0.398608	1006
3	rs6785261	A	T	0.352883	1006
3	rs6809478	C	A	0.352883	1006
3	rs4093549	C	T	0.397614	1006
3	rs9809159	T	C	0.398608	1006
3	rs6810192	G	A	0.352883	1006
3	rs9865434	G	A	0.398608	1006
3	rs9810082	T	C	0.751491	1006
3	rs13095653	A	C	0.398608	1006
3	rs1602595	C	A	0.134195	1006
3	rs66802553	C	T	0.146123	1006
3	rs1602596	C	A	0.134195	1006
3	rs1580638	A	G	0.398608	1006
3	rs62280994	A	G	0.352883	1006
3	rs4856731	A	T	0.398608	1006
3	rs4856732	A	G	0.398608	1006
3	rs4856733	G	A	0.398608	1006
3	rs4856734	A	G	0.134195	1006
3	rs11713768	C	A	0.398608	1006
3	rs7629759	T	G	0.397614	1006
3	rs7640336	A	T	0.397614	1006
3	rs7640449	A	G	0.397614	1006
3	rs13066303	G	A	0.397614	1006
3	rs9857513	C	T	0.751491	1006
3	rs28539730	T	A	0.757455	1006
3	rs13078006	G	A	0.397614	1006
3	rs1565595	T	C	0.750497	1006
3	rs12489980	A	G	0.133201	1006
3	rs10936258	C	T	0.398608	1006
3	rs13095765	A	T	0.147117	1006
3	rs3912845	T	C	0.751491	1006
3	rs2405021	C	T	0.353877	1006
3	rs9846725	A	C	0.751491	1006
3	rs9829046	T	C	0.751491	1006
3	rs9809629	G	A	0.751491	1006
3	rs12485381	G	T	0.251491	1006
3	rs7629474	C	A	0.353877	1006
3	rs9852273	A	T	0.353877	1006
3	rs9840287	G	A	0.758449	1006
3	rs4856658	C	T	0.758449	1006
3	rs4856659	A	G	0.252485	1006
3	rs7636083	G	A	0.756461	1006
3	rs1492152	C	T	0.756461	1006
3	rs1492153	T	C	0.756461	1006
3	rs1994744	G	A	0.756461	1006
3	rs1994745	T	G	0.756461	1006
3	rs1994746	G	A	0.756461	1006
3	rs1994747	C	T	0.756461	1006
3	rs1492154	T	C	0.756461	1006
3	rs1492155	A	G	0.756461	1006
3	rs9824686	A	G	0.503976	1006
3	rs9882506	T	C	0.762425	1006
3	rs1388706	G	A	0.762425	1006
3	rs13082799	G	A	0.756461	1006
3	rs13082968	G	A	0.762425	1006
3	rs9868207	G	C	0.763419	1006
3	rs35629517	A	G	0.16004	1006
3	rs7637869	C	T	0.756461	1006
3	rs1532212	T	A	0.756461	1006
3	rs1492156	C	G	0.756461	1006
3	rs6772555	A	G	0.756461	1006
3	rs2029600	A	G	0.756461	1006
3	rs1077660	A	G	0.762425	1006
3	rs114889168	G	A	0.00994036	1006
3	rs1078307	A	G	0.756461	1006
3	rs11717637	G	A	0.0646123	1006
3	rs2405025	A	G	0.756461	1006
3	rs12696123	C	G	0.756461	1006
3	rs11707244	T	C	0.756461	1006
3	rs1532213	G	A	0.756461	1006
3	rs1532214	A	G	0.252485	1006
3	rs6786568	A	G	0.756461	1006
3	rs2405029	C	T	0.610338	1006
3	rs7637373	A	G	0.611332	1006
3	rs4280649	A	G	0.611332	1006
3	rs62278675	G	A	0.0516899	1006
3	rs4558774	T	A	0.611332	1006
3	rs34599099	T	C	0.444334	1006
3	rs722711	G	A	0.223658	1006
3	rs1388713	A	G	0.0636183	1006
3	rs1388712	A	G	0.945328	1006
3	rs1388711	G	A	0.945328	1006
3	rs1388710	A	G	0.945328	1006
3	rs1492164	C	T	0.946322	1006
3	rs1492163	T	G	0.946322	1006
3	rs28658351	G	T	0.588469	1006
3	rs1492162	T	C	0.946322	1006
3	rs7633348	A	T	0.946322	1006
3	rs1817827	T	C	0.946322	1006
3	rs1948391	T	C	0.946322	1006
3	rs1948390	C	T	0.946322	1006
3	rs2405046	T	C	0.946322	1006
3	rs2405047	A	C	0.946322	1006
3	rs34373347	T	C	0.946322	1006
3	rs59476261	G	T	0.624254	1006
3	rs74782672	A	G	0.0497018	1006
3	rs143449347	T	C	0.0178926	1006
3	rs1492161	A	G	0.0984095	1006
3	rs6794790	T	C	0.894632	1006
3	rs6441411	G	A	0.892644	1006
3	rs9831750	G	A	0.584493	1006
3	rs13084838	G	A	0.0944334	1006
3	rs6441412	C	A	0.894632	1006
3	rs149442528	T	C	0.0984095	1006
3	rs1352914	G	A	0.39165	1006
3	rs9841962	G	A	0.0984095	1006
3	rs34133774	C	T	0.0954274	1006
3	rs9290102	G	A	0.894632	1006
3	rs6441413	G	T	0.895626	1006
3	rs6441414	C	T	0.309145	1006
3	rs2046940	C	G	0.323062	1006
3	rs7626487	C	T	0.582505	1006
3	rs7626758	G	C	0.389662	1006
3	rs13072069	G	A	0.0954274	1006
3	rs9290103	A	G	0.0974155	1006
3	rs9882943	T	C	0.0974155	1006
3	rs144535661	C	A	0.0139165	1006
3	rs62278676	C	G	0.055666	1006
3	rs56131973	C	T	0.114314	1006
3	rs13100369	G	A	0.321074	1006
3	rs58172792	C	T	0.309145	1006
3	rs10936262	A	T	0.390656	1006
3	rs60625001	G	C	0.309145	1006
3	rs6769782	A	G	0.89165	1006
3	rs62278709	G	C	0.309145	1006
3	rs12696125	A	T	0.582505	1006
3	rs60371016	A	T	0.309145	1006
3	rs62278711	T	G	0.0427435	1006
3	rs7619616	A	G	0.893638	1006
3	rs57245356	T	A	0.309145	1006
3	rs62278713	C	G	0.0427435	1006
3	rs6776255	A	G	0.389662	1006
3	rs55806914	C	T	0.309145	1006
3	rs55644053	T	A	0.309145	1006
3	rs55818910	C	T	0.266402	1006
3	rs9882510	T	G	0.389662	1006
3	rs71625424	G	T	0.0954274	1006
3	rs9863070	G	C	0.89165	1006
3	rs9866592	C	T	0.89165	1006
3	rs73170189	A	G	0.0188867	1006
3	rs9829079	A	C	0.89165	1006
3	rs62278717	T	C	0.309145	1006
3	rs6765203	A	G	0.309145	1006
3	rs112072123	C	G	0.0427435	1006
3	rs1826366	G	A	0.486083	1006
3	rs183768480	T	A	0.00695825	1006
3	rs7635202	G	T	0.582505	1006
3	rs6441415	G	A	0.582505	1006
3	rs1492159	A	T	0.309145	1006
3	rs12490541	A	G	0.309145	1006
3	rs141404361	G	T	0.0248509	1006
3	rs1492158	G	T	0.309145	1006
3	rs74535955	A	G	0.0785288	1006
3	rs9878656	G	A	0.0974155	1006
3	rs9840712	A	G	0.0984095	1006
3	rs1388708	C	T	0.893638	1006
3	rs6796839	G	T	0.309145	1006
3	rs1492157	C	T	0.309145	1006
3	rs1844952	G	A	0.266402	1006
3	rs4453856	G	A	0.0427435	1006
3	rs34180022	A	G	0.309145	1006
3	rs4856660	G	A	0.309145	1006
3	rs4856661	T	C	0.309145	1006
3	rs4856662	A	G	0.893638	1006
3	rs4856735	A	G	0.893638	1006
3	rs7644652	G	C	0.0954274	1006
3	rs56118139	T	G	0.309145	1006
3	rs7624949	A	G	0.893638	1006
3	rs13064856	G	A	0.0954274	1006
3	rs7615006	T	A	0.986083	1006
3	rs76421659	A	G	0.0974155	1006
3	rs6441416	A	G	0.309145	1006
3	rs76233660	C	A	0.0974155	1006
3	rs7653510	G	A	0.893638	1006
3	rs9871478	C	T	0.582505	1006
3	rs13087239	G	C	0.0954274	1006
3	rs7653624	G	A	0.309145	1006
3	rs9875612	C	T	0.893638	1006
3	rs35751723	C	T	0.0954274	1006
3	rs11711859	A	C	0.309145	1006
3	rs11711919	A	G	0.266402	1006
3	rs10460789	C	G	0.309145	1006
3	rs4327405	A	T	0.893638	1006
3	rs73030414	C	A	0.0437376	1006
3	rs1948389	C	A	0.893638	1006
3	rs1492143	A	C	0.309145	1006
3	rs75546354	G	C	0.0427435	1006
3	rs6792618	A	G	0.321074	1006
3	rs1492142	T	A	0.309145	1006
3	rs1492141	A	G	0.309145	1006
3	rs74534580	C	T	0.0974155	1006
3	rs6769020	G	C	0.309145	1006
3	rs6441417	G	A	0.893638	1006
3	rs6441418	A	C	0.893638	1006
3	rs112809357	C	T	0.0974155	1006
3	rs35467798	G	A	0.0954274	1006
3	rs148581363	G	A	0.0357853	1006
3	rs34816434	G	A	0.0954274	1006
3	rs6441419	T	C	0.389662	1006
3	rs56370506	A	G	0.309145	1006
3	rs6809623	C	G	0.309145	1006
3	rs78230670	T	G	0.0626243	1006
3	rs6776643	T	C	0.309145	1006
3	rs79428199	T	G	0.0735586	1006
3	rs6764196	G	T	0.152087	1006
3	rs6788766	A	G	0.309145	1006
3	rs2101653	A	G	0.475149	1006
3	rs7614632	G	C	0.322068	1006
3	rs144198866	T	G	0.0139165	1006
3	rs9838303	C	T	0.893638	1006
3	rs62278732	A	G	0.309145	1006
3	rs16833959	G	A	0.0427435	1006
3	rs2897044	C	A	0.192843	1006
3	rs1826367	G	A	0.893638	1006
3	rs2405031	T	G	0.0954274	1006
3	rs2087739	A	G	0.893638	1006
3	rs2897045	T	C	0.192843	1006
3	rs4455332	C	A	0.191849	1006
3	rs11707228	G	A	0.0685885	1006
3	rs4501127	A	C	0.192843	1006
3	rs183771881	C	T	0.00497018	1006
3	rs4321540	G	A	0.0954274	1006
3	rs4501128	A	T	0.502982	1006
3	rs116110053	A	G	0.0119284	1006
3	rs2405032	G	A	0.893638	1006
3	rs13316167	C	T	0.191849	1006
3	rs151203892	C	T	0.0675944	1006
3	rs10936263	T	C	0.500994	1006
3	rs13317011	G	T	0.0964215	1006
3	rs75051499	C	T	0.0407555	1006
3	rs74565660	G	C	0.0964215	1006
3	rs6791333	T	A	0.0954274	1006
3	rs6778276	C	T	0.0954274	1006
3	rs6778365	C	A	0.191849	1006
3	rs13317296	G	A	0.0964215	1006
3	rs4856736	G	A	0.0427435	1006
3	rs12330372	G	C	0.191849	1006
3	rs6797849	T	G	0.267396	1006
3	rs62278734	A	C	0.0427435	1006
3	rs60852157	T	C	0.0944334	1006
3	rs6788455	C	T	0.289264	1006
3	rs6763974	A	G	0.292247	1006
3	rs16847288	A	G	0.153082	1006
3	rs13433983	C	T	0.309145	1006
3	rs17502679	C	T	0.105368	1006
3	rs139505855	G	A	0.00695825	1006
3	rs12330759	T	C	0.312127	1006
3	rs9810140	A	G	0.104374	1006
3	rs9848176	C	G	0.104374	1006
3	rs190953043	C	G	0.0119284	1006
3	rs11927460	T	C	0.0516899	1006
3	rs75317723	G	A	0.153082	1006
3	rs9862890	C	T	0.312127	1006
3	rs9877824	A	C	0.104374	1006
3	rs62278736	C	T	0.0516899	1006
3	rs9841205	G	T	0.153082	1006
3	rs9878666	A	C	0.153082	1006
3	rs148616803	A	C	0.0159046	1006
3	rs9850486	C	G	0.104374	1006
3	rs10513576	T	C	0.0516899	1006
3	rs12496769	T	C	0.28827	1006
3	rs79715699	A	G	0.104374	1006
3	rs9818766	A	G	0.153082	1006
3	rs6441421	G	A	0.309145	1006
3	rs76358260	A	G	0.0685885	1006
3	rs4640579	A	G	0.104374	1006
3	rs80276858	T	C	0.0685885	1006
3	rs9867560	C	A	0.104374	1006
3	rs62278737	T	G	0.0516899	1006
3	rs9290104	A	G	0.104374	1006
3	rs2405034	C	G	0.311133	1006
3	rs2405035	A	G	0.152087	1006
3	rs62278738	C	T	0.0516899	1006
3	rs78369441	C	A	0.0725646	1006
3	rs17443484	C	T	0.104374	1006
3	rs2046941	A	T	0.104374	1006
3	rs12632401	T	A	0.152087	1006
3	rs9290105	A	G	0.104374	1006
3	rs13080637	A	G	0.152087	1006
3	rs9832680	A	G	0.153082	1006
3	rs57468658	C	T	0.0516899	1006
3	rs78488180	A	G	0.0328032	1006
3	rs182273373	A	G	0.00695825	1006
3	rs2131138	T	C	0.153082	1006
3	rs1352913	A	C	0.936382	1006
3	rs2131137	T	C	0.153082	1006
3	rs75856274	C	T	0.0129225	1006
3	rs9811337	G	A	0.150099	1006
3	rs73030447	C	T	0.0606362	1006
3	rs9811662	G	A	0.2833	1006
3	rs73875963	A	G	0.0745527	1006
3	rs73875964	C	A	0.0735586	1006
3	rs36037470	T	A	0.148111	1006
3	rs1352912	G	C	0.0994036	1006
3	rs57874614	T	C	0.0745527	1006
3	rs9836800	T	A	0.308151	1006
3	rs2201158	T	C	0.684891	1006
3	rs114313973	C	G	0.0357853	1006
3	rs114871916	A	T	0.0357853	1006
3	rs9842099	T	C	0.308151	1006
3	rs9822965	C	T	0.147117	1006
3	rs76028586	A	G	0.0994036	1006
3	rs9865618	A	G	0.0994036	1006
3	rs143696406	G	A	0.0109344	1006
3	rs73030450	T	C	0.0606362	1006
3	rs12492746	T	A	0.296223	1006
3	rs59632634	G	A	0.0994036	1006
3	rs9852776	T	C	0.0994036	1006
3	rs9871105	A	G	0.0994036	1006
3	rs9874929	A	C	0.0994036	1006
3	rs4555540	T	C	0.0994036	1006
3	rs4293714	T	C	0.0994036	1006
3	rs4544631	T	C	0.745527	1006
3	rs73172704	G	A	0.110338	1006
3	rs35447687	C	A	0.166004	1006
3	rs34440293	A	G	0.678926	1006
3	rs9830696	C	A	0.101392	1006
3	rs6784918	G	A	0.331014	1006
3	rs111822157	C	T	0.0238569	1006
3	rs4856740	C	T	0.676938	1006
3	rs12632907	G	A	0.102386	1006
3	rs12638318	A	G	0.676938	1006
3	rs9841566	C	T	0.228628	1006
3	rs114504244	G	A	0.0347913	1006
3	rs11921208	C	T	0.0656064	1006
3	rs9866644	T	C	0.102386	1006
3	rs76062651	C	T	0.0715706	1006
3	rs6789450	T	C	0.682903	1006
3	rs75187069	C	A	0.0656064	1006
3	rs7637441	T	C	0.681909	1006
3	rs6780674	G	C	0.163022	1006
3	rs73030455	G	A	0.0576541	1006
3	rs9820734	A	G	0.681909	1006
3	rs75151827	C	G	0.0606362	1006
3	rs62278739	G	A	0.346918	1006
3	rs4510391	T	C	0.233598	1006
3	rs4575917	C	T	0.676938	1006
3	rs79040066	C	G	0.0656064	1006
3	rs73030460	G	A	0.0576541	1006
3	rs138087045	C	T	0.0119284	1006
3	rs9812882	A	G	0.233598	1006
3	rs4532144	T	C	0.102386	1006
3	rs55959701	A	T	0.215706	1006
3	rs55659212	C	T	0.287276	1006
3	rs56177787	G	T	0.28827	1006
3	rs6803845	C	T	0.0576541	1006
3	rs9290106	T	C	0.677932	1006
3	rs115946399	A	G	0.0367793	1006
3	rs9867137	C	T	0.212724	1006
3	rs13082202	A	G	0.212724	1006
3	rs4299495	C	A	0.347913	1006
3	rs13062562	T	G	0.270378	1006
3	rs66460554	A	T	0.212724	1006
3	rs16834045	C	T	0.212724	1006
3	rs75588840	C	T	0.0149105	1006
3	rs66912051	A	G	0.212724	1006
3	rs4524290	T	G	0.0675944	1006
3	rs7621883	C	A	0.0576541	1006
3	rs9834910	A	C	0.212724	1006
3	rs4597725	C	T	0.348907	1006
3	rs9817605	T	C	0.212724	1006
3	rs12696126	G	A	0.270378	1006
3	rs9821852	T	C	0.483101	1006
3	rs9822026	T	C	0.212724	1006
3	rs6776328	C	T	0.212724	1006
3	rs6441422	A	G	0.21173	1006
3	rs59451012	G	A	0.349901	1006
3	rs16834068	C	T	0.05666	1006
3	rs9813600	C	T	0.212724	1006
3	rs6810201	A	G	0.56163	1006
3	rs9839557	G	A	0.156064	1006
3	rs6441423	G	A	0.348907	1006
3	rs4586823	C	A	0.832008	1006
3	rs13099303	A	G	0.212724	1006
3	rs13099922	G	A	0.212724	1006
3	rs9850162	G	A	0.212724	1006
3	rs9812268	A	C	0.270378	1006
3	rs9850365	C	T	0.270378	1006
3	rs7618729	A	G	0.832008	1006
3	rs7640981	G	T	0.212724	1006
3	rs7641065	G	T	0.212724	1006
3	rs4856663	A	G	0.833002	1006
3	rs9855315	G	A	0.270378	1006
3	rs4856741	A	G	0.219682	1006
3	rs4241432	G	T	0.56163	1006
3	rs4241433	C	T	0.56163	1006
3	rs113013958	C	T	0.0129225	1006
3	rs4425278	G	A	0.56163	1006
3	rs4256145	A	G	0.348907	1006
3	rs6801763	T	A	0.348907	1006
3	rs6441424	C	T	0.832008	1006
3	rs62280470	C	T	0.270378	1006
3	rs9875923	G	A	0.270378	1006
3	rs9876129	G	A	0.270378	1006
3	rs7637261	C	T	0.212724	1006
3	rs35018139	G	A	0.270378	1006
3	rs62280472	T	C	0.271372	1006
3	rs4856664	C	T	0.0586481	1006
3	rs9849367	A	G	0.26839	1006
3	rs12494760	C	G	0.0218688	1006
3	rs59539229	C	T	0.0586481	1006
3	rs57628918	T	A	0.054672	1006
3	rs58618482	G	A	0.0586481	1006
3	rs4856742	C	T	0.832008	1006
3	rs115137513	C	G	0.0168986	1006
3	rs73030496	T	C	0.0576541	1006
3	rs10470481	T	C	0.269384	1006
3	rs10470482	T	C	0.104374	1006
3	rs9875486	G	T	0.163022	1006
3	rs9842798	A	G	0.269384	1006
3	rs73875980	G	A	0.125249	1006
3	rs7615033	G	A	0.375746	1006
3	rs7626556	T	A	0.767396	1006
3	rs4608713	G	A	0.826044	1006
3	rs4346557	G	A	0.0586481	1006
3	rs13088576	T	C	0.333002	1006
3	rs13071617	G	A	0.375746	1006
3	rs4295178	C	T	0.265408	1006
3	rs4323020	A	C	0.767396	1006
3	rs9826521	G	A	0.266402	1006
3	rs150135164	A	G	0.0109344	1006
3	rs138603952	T	A	0.0149105	1006
3	rs80034494	A	G	0.0675944	1006
3	rs12374003	C	A	0.266402	1006
3	rs12374105	A	T	0.39165	1006
3	rs59872885	C	T	0.0616302	1006
3	rs4494944	C	T	0.266402	1006
3	rs12630366	C	T	0.375746	1006
3	rs75972915	G	A	0.0765408	1006
3	rs9862898	A	C	0.39165	1006
3	rs77800677	C	T	0.0675944	1006
3	rs4856665	G	A	0.375746	1006
3	rs9834707	G	A	0.266402	1006
3	rs4241434	A	G	0.826044	1006
3	rs16834133	T	A	0.0586481	1006
3	rs4594629	T	C	0.39165	1006
3	rs4312667	G	A	0.826044	1006
3	rs9840976	C	G	0.375746	1006
3	rs73032205	G	T	0.0576541	1006
3	rs4856743	A	G	0.826044	1006
3	rs2068396	C	T	0.125249	1006
3	rs34264430	A	G	0.266402	1006
3	rs16834167	A	G	0.0656064	1006
3	rs9813053	A	G	0.266402	1006
3	rs73875984	A	G	0.125249	1006
3	rs9871773	T	C	0.101392	1006
3	rs9871781	T	A	0.394632	1006
3	rs78537310	T	C	0.0675944	1006
3	rs79280340	C	G	0.0576541	1006
3	rs4333098	G	A	0.266402	1006
3	rs7431844	T	G	0.388668	1006
3	rs6441426	G	A	0.0666004	1006
3	rs1912454	A	G	0.377734	1006
3	rs1355290	G	A	0.826044	1006
3	rs112846229	A	T	0.0357853	1006
3	rs7635026	G	A	0.826044	1006
3	rs28413956	A	G	0.37674	1006
3	rs114250748	G	A	0.00894632	1006
3	rs13079461	T	C	0.0864811	1006
3	rs74824614	T	C	0.05666	1006
3	rs114146294	G	A	0.0208748	1006
3	rs16834190	A	G	0.0636183	1006
3	rs16834194	T	C	0.389662	1006
3	rs4333097	C	T	0.0586481	1006
3	rs4450831	C	T	0.377734	1006
3	rs1510338	G	A	0.26839	1006
3	rs34670686	T	C	0.0874751	1006
3	rs961839	A	G	0.266402	1006
3	rs961840	T	C	0.389662	1006
3	rs1510340	C	T	0.377734	1006
3	rs9822058	A	G	0.266402	1006
3	rs907079	C	T	0.377734	1006
3	rs9290107	T	A	0.383698	1006
3	rs9827385	A	G	0.389662	1006
3	rs4602407	A	G	0.826044	1006
3	rs6779506	A	G	0.0586481	1006
3	rs4498059	G	C	0.377734	1006
3	rs73172712	C	A	0.0109344	1006
3	rs4498060	G	T	0.377734	1006
3	rs907080	T	C	0.377734	1006
3	rs6767956	A	G	0.200795	1006
3	rs17504334	C	T	0.267396	1006
3	rs56028442	G	A	0.122266	1006
3	rs78920988	T	A	0.0586481	1006
3	rs148354533	G	T	0.0159046	1006
3	rs1858239	T	C	0.389662	1006
3	rs984096	T	C	0.826044	1006
3	rs984097	C	G	0.826044	1006
3	rs984098	C	A	0.267396	1006
3	rs984099	G	T	0.267396	1006
3	rs17504417	G	A	0.267396	1006
3	rs13340124	T	A	0.0636183	1006
3	rs10936266	T	C	0.387674	1006
3	rs4453857	G	C	0.0149105	1006
3	rs58885376	A	G	0.0576541	1006
3	rs11917938	A	G	0.177932	1006
3	rs1510344	C	G	0.445328	1006
3	rs114848298	G	A	0.0218688	1006
3	rs116606144	C	T	0.0168986	1006
3	rs9869343	G	C	0.267396	1006
3	rs9869369	C	T	0.445328	1006
3	rs73032224	G	A	0.0576541	1006
3	rs9814278	T	G	0.445328	1006
3	rs4241435	A	G	0.826044	1006
3	rs9869853	C	T	0.445328	1006
3	rs4856666	C	T	0.379722	1006
3	rs6809393	G	A	0.267396	1006
3	rs9874973	G	A	0.267396	1006
3	rs7632987	A	G	0.379722	1006
3	rs1397234	A	T	0.826044	1006
3	rs73032234	C	T	0.0576541	1006
3	rs28532919	T	G	0.379722	1006
3	rs73032236	T	C	0.0506958	1006
3	rs76193507	G	A	0.05666	1006
3	rs9814837	C	G	0.82505	1006
3	rs1858240	A	T	0.0576541	1006
3	rs56315604	A	G	0.379722	1006
3	rs62280492	A	G	0.267396	1006
3	rs16847297	G	C	0.0576541	1006
3	rs9863326	A	G	0.05666	1006
3	rs13317077	G	C	0.267396	1006
3	rs9826218	G	T	0.444334	1006
3	rs9826712	C	T	0.120278	1006
3	rs75837117	G	A	0.05666	1006
3	rs1983209	T	G	0.0636183	1006
3	rs1154807	T	A	0.445328	1006
3	rs77001797	A	G	0.0149105	1006
3	rs1983208	A	G	0.445328	1006
3	rs962873	T	C	0.445328	1006
3	rs1510346	T	G	0.826044	1006
3	rs1397246	C	A	0.445328	1006
3	rs73878503	G	A	0.120278	1006
3	rs7620145	G	C	0.445328	1006
3	rs75809076	G	A	0.0576541	1006
3	rs80228035	C	A	0.0576541	1006
3	rs35282795	T	G	0.379722	1006
3	rs9819461	C	T	0.82505	1006
3	rs1027921	C	T	0.82505	1006
3	rs13323724	A	G	0.267396	1006
3	rs1397245	C	A	0.379722	1006
3	rs34922593	T	G	0.379722	1006
3	rs13323875	A	G	0.267396	1006
3	rs1397244	G	A	0.379722	1006
3	rs1397243	G	C	0.379722	1006
3	rs1397242	G	T	0.379722	1006
3	rs1397241	G	C	0.379722	1006
3	rs73878507	C	T	0.0636183	1006
3	rs2175265	T	C	0.82505	1006
3	rs6796372	T	G	0.199801	1006
3	rs2136712	G	C	0.82505	1006
3	rs6796554	T	C	0.379722	1006
3	rs2175264	T	G	0.267396	1006
3	rs1397240	A	T	0.379722	1006
3	rs1397239	G	A	0.826044	1006
3	rs11923750	T	C	0.05666	1006
3	rs1397238	A	C	0.82505	1006
3	rs150815838	T	A	0.0168986	1006
3	rs16834360	G	T	0.378728	1006
3	rs951475	T	C	0.378728	1006
3	rs7640608	A	G	0.0636183	1006
3	rs1397237	T	C	0.824056	1006
3	rs4856667	G	A	0.177932	1006
3	rs79142684	A	G	0.0636183	1006
3	rs1397236	G	A	0.378728	1006
3	rs10513577	T	C	0.267396	1006
3	rs13100661	A	C	0.378728	1006
3	rs9883680	A	G	0.824056	1006
3	rs9884026	A	G	0.445328	1006
3	rs114299252	A	G	0.05666	1006
3	rs9850597	G	A	0.82505	1006
3	rs35512559	G	A	0.378728	1006
3	rs34793869	T	C	0.378728	1006
3	rs9850613	G	A	0.26839	1006
3	rs6789071	T	C	0.378728	1006
3	rs114195528	G	A	0.05666	1006
3	rs6789187	T	C	0.824056	1006
3	rs6776232	C	G	0.378728	1006
3	rs6778769	C	T	0.55666	1006
3	rs191126850	G	A	0.00894632	1006
3	rs6791872	T	C	0.378728	1006
3	rs6779000	G	A	0.378728	1006
3	rs6779195	G	A	0.378728	1006
3	rs2089738	C	T	0.177932	1006
3	rs115893695	G	A	0.0367793	1006
3	rs1813301	C	T	0.824056	1006
3	rs7625559	C	G	0.0576541	1006
3	rs7647638	A	T	0.177932	1006
3	rs7625640	C	T	0.200795	1006
3	rs4133847	T	C	0.267396	1006
3	rs7625822	G	A	0.200795	1006
3	rs7628078	G	A	0.0576541	1006
3	rs2102509	A	T	0.378728	1006
3	rs11716576	C	A	0.267396	1006
3	rs2089737	C	A	0.824056	1006
3	rs2102508	A	C	0.378728	1006
3	rs35298688	A	C	0.378728	1006
3	rs34869298	C	T	0.378728	1006
3	rs7631119	C	T	0.0636183	1006
3	rs73014613	A	G	0.0576541	1006
3	rs4856668	A	G	0.824056	1006
3	rs73878517	G	A	0.0636183	1006
3	rs6786598	G	T	0.378728	1006
3	rs6786600	G	A	0.378728	1006
3	rs9876455	A	G	0.824056	1006
3	rs6762210	A	G	0.378728	1006
3	rs13319565	G	A	0.267396	1006
3	rs6789427	C	T	0.378728	1006
3	rs60886133	G	A	0.0576541	1006
3	rs139041487	T	C	0.0586481	1006
3	rs6789851	G	A	0.82505	1006
3	rs144031276	G	T	0.0328032	1006
3	rs11921532	C	G	0.05666	1006
3	rs9844411	G	A	0.82505	1006
3	rs57955167	G	C	0.0576541	1006
3	rs9882103	A	G	0.824056	1006
3	rs13099598	G	T	0.378728	1006
3	rs60022403	G	A	0.0576541	1006
3	rs9848787	C	T	0.267396	1006
3	rs7637893	C	T	0.378728	1006
3	rs143859432	G	A	0.00894632	1006
3	rs7615800	A	G	0.378728	1006
3	rs142497573	C	T	0.120278	1006
3	rs144311841	A	G	0.05666	1006
3	rs4856669	A	G	0.378728	1006
3	rs4856744	T	A	0.378728	1006
3	rs79421717	T	C	0.0636183	1006
3	rs35648700	A	G	0.379722	1006
3	rs13067265	A	G	0.379722	1006
3	rs13067435	C	A	0.379722	1006
3	rs13067436	C	T	0.38171	1006
3	rs75879675	A	C	0.0646123	1006
3	rs73014673	G	T	0.0576541	1006
3	rs9816747	A	G	0.82505	1006
3	rs35888322	C	T	0.379722	1006
3	rs56210893	C	A	0.379722	1006
3	rs7432475	C	T	0.379722	1006
3	rs142819191	T	G	0.00695825	1006
3	rs74587680	G	A	0.0467197	1006
3	rs4340718	A	G	0.847913	1006
3	rs115264970	G	A	0.266402	1006
3	rs4611839	T	C	0.379722	1006
3	rs6800261	C	T	0.379722	1006
3	rs6800276	C	T	0.380716	1006
3	rs6800277	C	G	0.380716	1006
3	rs113315529	T	C	0.0357853	1006
3	rs115189908	G	A	0.05666	1006
3	rs13097361	T	C	0.379722	1006
3	rs9880694	T	C	0.826044	1006
3	rs34880574	G	A	0.379722	1006
3	rs34834722	C	T	0.266402	1006
3	rs34210407	C	T	0.00298211	1006
3	rs62278873	C	T	0.379722	1006
3	rs34497191	G	A	0.266402	1006
3	rs4856746	A	G	0.760437	1006
3	rs4856747	C	A	0.178926	1006
3	rs12637049	G	A	0.379722	1006
3	rs12631615	A	G	0.379722	1006
3	rs13085452	C	T	0.379722	1006
3	rs13085482	A	G	0.379722	1006
3	rs73014684	C	A	0.0576541	1006
3	rs73014685	C	G	0.0576541	1006
3	rs9871102	G	A	0.178926	1006
3	rs59423366	A	C	0.380716	1006
3	rs61342226	A	T	0.379722	1006
3	rs34809784	C	T	0.380716	1006
3	rs9837615	A	G	0.266402	1006
3	rs6767648	A	C	0.445328	1006
3	rs12632991	A	G	0.379722	1006
3	rs12638401	C	T	0.379722	1006
3	rs113822701	G	A	0.0646123	1006
3	rs6768079	A	G	0.82505	1006
3	rs13072361	T	C	0.379722	1006
3	rs35690877	T	C	0.266402	1006
3	rs142687140	C	T	0.00894632	1006
3	rs5002246	A	G	0.379722	1006
3	rs73878520	A	G	0.0646123	1006
3	rs13098951	G	A	0.379722	1006
3	rs9843945	A	T	0.826044	1006
3	rs13098556	A	C	0.379722	1006
3	rs4380421	C	T	0.379722	1006
3	rs9844303	A	T	0.392644	1006
3	rs9810844	C	G	0.266402	1006
3	rs9290108	G	A	0.266402	1006
3	rs13061799	C	G	0.379722	1006
3	rs34739573	C	T	0.379722	1006
3	rs7613889	T	C	0.266402	1006
3	rs7646349	C	G	0.266402	1006
3	rs12636815	G	A	0.379722	1006
3	rs12636833	G	A	0.379722	1006
3	rs6766969	T	C	0.178926	1006
3	rs6441431	T	G	0.826044	1006
3	rs28736802	T	C	0.05666	1006
3	rs13058751	T	C	0.379722	1006
3	rs10049344	G	A	0.266402	1006
3	rs3991663	G	A	0.445328	1006
3	rs12629678	T	A	0.379722	1006
3	rs2405274	T	C	0.445328	1006
3	rs12632119	A	G	0.379722	1006
3	rs79069656	G	A	0.0626243	1006
3	rs57994213	A	G	0.178926	1006
3	rs12629781	T	A	0.379722	1006
3	rs71314075	C	G	0.266402	1006
3	rs12637619	C	T	0.379722	1006
3	rs12637654	G	A	0.379722	1006
3	rs13089467	A	G	0.82505	1006
3	rs13090072	G	C	0.379722	1006
3	rs75289195	G	A	0.121272	1006
3	rs13090130	G	A	0.38171	1006
3	rs34640718	T	C	0.266402	1006
3	rs114359719	G	A	0.0427435	1006
3	rs13090291	G	A	0.645129	1006
3	rs1119974	T	C	0.82505	1006
3	rs1119975	G	A	0.379722	1006
3	rs1119976	C	T	0.379722	1006
3	rs62278898	A	G	0.266402	1006
3	rs1119977	T	C	0.379722	1006
3	rs28411090	T	C	0.178926	1006
3	rs6776758	T	G	0.380716	1006
3	rs73172723	A	G	0.0606362	1006
3	rs6788445	A	G	0.379722	1006
3	rs73016621	G	A	0.0586481	1006
3	rs9842314	A	G	0.445328	1006
3	rs11720600	G	A	0.266402	1006
3	rs9824863	T	C	0.05666	1006
3	rs9825008	T	G	0.445328	1006
3	rs9825150	T	C	0.445328	1006
3	rs1397221	G	A	0.379722	1006
3	rs938001	A	G	0.82505	1006
3	rs76118018	G	A	0.0576541	1006
3	rs907078	A	T	0.82505	1006
3	rs1397222	T	C	0.106362	1006
3	rs73172728	A	T	0.0606362	1006
3	rs55988235	C	T	0.198807	1006
3	rs9847504	A	T	0.05666	1006
3	rs35538103	C	T	0.379722	1006
3	rs28552501	G	A	0.122266	1006
3	rs67954438	G	A	0.379722	1006
3	rs35626895	A	G	0.379722	1006
3	rs1510330	A	T	0.379722	1006
3	rs1510331	C	T	0.379722	1006
3	rs871934	C	G	0.379722	1006
3	rs9815099	G	T	0.05666	1006
3	rs871933	T	C	0.444334	1006
3	rs871932	C	T	0.379722	1006
3	rs9852513	A	C	0.055666	1006
3	rs871935	G	A	0.0576541	1006
3	rs28435143	T	C	0.266402	1006
3	rs6804239	C	T	0.379722	1006
3	rs35026741	G	C	0.0854871	1006
3	rs1397223	A	G	0.379722	1006
3	rs1397224	G	C	0.379722	1006
3	rs79917056	G	A	0.0149105	1006
3	rs1397225	C	T	0.445328	1006
3	rs6804840	C	T	0.379722	1006
3	rs6769304	T	G	0.379722	1006
3	rs9858010	A	G	0.055666	1006
3	rs13071732	C	T	0.379722	1006
3	rs13072249	G	A	0.379722	1006
3	rs13071757	A	G	0.379722	1006
3	rs13072429	G	A	0.379722	1006
3	rs16847305	T	C	0.379722	1006
3	rs9858657	A	T	0.055666	1006
3	rs73016695	C	A	0.0576541	1006
3	rs1567453	T	C	0.379722	1006
3	rs1157715	C	A	0.826044	1006
3	rs28688125	G	A	0.266402	1006
3	rs16847309	G	C	0.379722	1006
3	rs73878534	G	A	0.0636183	1006
3	rs1016744	T	C	0.379722	1006
3	rs1016743	A	G	0.379722	1006
3	rs73172732	C	T	0.00994036	1006
3	rs34141100	C	T	0.379722	1006
3	rs34036050	T	C	0.379722	1006
3	rs73878535	C	G	0.0656064	1006
3	rs79906786	G	A	0.0656064	1006
3	rs35598685	C	T	0.379722	1006
3	rs34707800	T	C	0.379722	1006
3	rs35797074	A	G	0.379722	1006
3	rs34585114	T	G	0.379722	1006
3	rs9856062	T	C	0.82505	1006
3	rs35722908	A	C	0.379722	1006
3	rs35628140	G	A	0.379722	1006
3	rs12632886	G	A	0.379722	1006
3	rs79755843	T	C	0.0636183	1006
3	rs1858237	A	G	0.267396	1006
3	rs77642628	A	C	0.0636183	1006
3	rs35535628	T	C	0.379722	1006
3	rs9813888	C	A	0.266402	1006
3	rs11915351	C	T	0.055666	1006
3	rs7619710	G	A	0.379722	1006
3	rs79767954	G	T	0.0576541	1006
3	rs7619822	G	C	0.82505	1006
3	rs7641676	A	C	0.380716	1006
3	rs11715427	A	G	0.266402	1006
3	rs4856749	G	A	0.379722	1006
3	rs4856750	A	G	0.379722	1006
3	rs4856751	G	A	0.379722	1006
3	rs4856752	A	C	0.379722	1006
3	rs62278935	C	T	0.266402	1006
3	rs60253806	G	C	0.12326	1006
3	rs62278936	A	G	0.266402	1006
3	rs12631171	C	T	0.379722	1006
3	rs73878537	T	C	0.0636183	1006
3	rs9825054	G	A	0.055666	1006
3	rs9844852	T	C	0.265408	1006
3	rs6780071	G	A	0.82505	1006
3	rs60991485	G	A	0.124254	1006
3	rs1159486	A	C	0.055666	1006
3	rs9867070	A	C	0.055666	1006
3	rs11923641	T	C	0.82505	1006
3	rs35575496	G	A	0.266402	1006
3	rs1510332	T	C	0.445328	1006
3	rs62278938	T	C	0.379722	1006
3	rs1033057	A	G	0.445328	1006
3	rs115259011	T	G	0.0367793	1006
3	rs12638648	A	T	0.379722	1006
3	rs75937176	C	T	0.055666	1006
3	rs1033058	C	T	0.266402	1006
3	rs12638716	A	C	0.379722	1006
3	rs1033059	A	G	0.266402	1006
3	rs993595	C	T	0.445328	1006
3	rs993596	A	G	0.826044	1006
3	rs9841291	G	A	0.266402	1006
3	rs189855692	T	C	0.0109344	1006
3	rs12696134	T	C	0.845924	1006
3	rs74905434	G	T	0.0367793	1006
3	rs73018723	C	T	0.0576541	1006
3	rs62278939	C	T	0.379722	1006
3	rs9850826	C	A	0.444334	1006
3	rs73018726	A	T	0.0576541	1006
3	rs7431778	T	C	0.379722	1006
3	rs2405276	T	C	0.826044	1006
3	rs79944976	A	G	0.0129225	1006
3	rs60020746	C	T	0.0576541	1006
3	rs77365805	A	G	0.054672	1006
3	rs73018729	T	C	0.12326	1006
3	rs73018731	A	G	0.12326	1006
3	rs111226678	T	C	0.0129225	1006
3	rs6789240	C	A	0.380716	1006
3	rs11719823	A	C	0.266402	1006
3	rs73018739	T	G	0.0576541	1006
3	rs9868656	T	C	0.82505	1006
3	rs73878543	T	C	0.0636183	1006
3	rs3920194	T	C	0.826044	1006
3	rs1397230	T	C	0.82505	1006
3	rs6771758	A	G	0.12326	1006
3	rs6796571	G	C	0.0656064	1006
3	rs6441432	T	G	0.82505	1006
3	rs9290109	C	T	0.266402	1006
3	rs4856753	A	G	0.380716	1006
3	rs4856754	T	C	0.82505	1006
3	rs4856755	A	T	0.32008	1006
3	rs9879552	T	G	0.055666	1006
3	rs56292019	A	C	0.12326	1006
3	rs9822409	A	G	0.266402	1006
3	rs12636327	C	A	0.32008	1006
3	rs9860754	C	T	0.054672	1006
3	rs9860767	C	T	0.764414	1006
3	rs9809327	T	G	0.765408	1006
3	rs6803547	G	T	0.764414	1006
3	rs12637053	C	T	0.321074	1006
3	rs56340997	G	T	0.0576541	1006
3	rs41497744	A	G	0.0576541	1006
3	rs1397229	C	T	0.973161	1006
3	rs7618754	G	T	0.12326	1006
3	rs6441433	G	A	0.764414	1006
3	rs76449714	G	A	0.214712	1006
3	rs35775644	T	C	0.05666	1006
3	rs76815224	A	G	0.0536779	1006
3	rs9826637	T	C	0.0536779	1006
3	rs2202974	A	G	0.698807	1006
3	rs2202973	G	A	0.698807	1006
3	rs35197901	C	T	0.321074	1006
3	rs34015870	G	C	0.699801	1006
3	rs28592740	C	T	0.0536779	1006
3	rs12632884	G	A	0.698807	1006
3	rs9837065	C	A	0.0536779	1006
3	rs9290110	G	A	0.698807	1006
3	rs11711585	C	T	0.265408	1006
3	rs13319309	G	A	0.265408	1006
3	rs1510335	A	G	0.265408	1006
3	rs981642	C	G	0.05666	1006
3	rs981641	C	T	0.698807	1006
3	rs981640	G	A	0.698807	1006
3	rs981639	C	G	0.699801	1006
3	rs9880910	A	T	0.698807	1006
3	rs9843494	C	T	0.0536779	1006
3	rs6804961	T	C	0.698807	1006
3	rs6805150	T	C	0.698807	1006
3	rs2202972	T	C	0.321074	1006
3	rs62280342	C	T	0.0884692	1006
3	rs6796159	C	T	0.645129	1006
3	rs76926155	C	T	0.0367793	1006
3	rs7372638	A	G	0.645129	1006
3	rs34101982	T	C	0.265408	1006
3	rs2175262	A	C	0.645129	1006
3	rs4856672	C	T	0.645129	1006
3	rs4856759	A	C	0.321074	1006
3	rs2175261	G	T	0.645129	1006
3	rs2175260	G	A	0.645129	1006
3	rs1912455	C	T	0.645129	1006
3	rs1510334	G	A	0.645129	1006
3	rs1510333	T	G	0.265408	1006
3	rs1949079	T	G	0.644135	1006
3	rs1949078	T	G	0.645129	1006
3	rs12696135	G	A	0.645129	1006
3	rs62280343	C	T	0.377734	1006
3	rs34949416	G	A	0.321074	1006
3	rs12696136	A	T	0.645129	1006
3	rs13313961	T	C	0.265408	1006
3	rs13079563	G	A	0.645129	1006
3	rs9813352	T	C	0.645129	1006
3	rs9868823	G	A	0.26839	1006
3	rs6787654	C	G	0.645129	1006
3	rs6800712	T	C	0.645129	1006
3	rs1588428	C	T	0.645129	1006
3	rs1588427	G	A	0.645129	1006
3	rs10222445	A	G	0.645129	1006
3	rs35303397	T	C	0.321074	1006
3	rs10222387	T	A	0.265408	1006
3	rs10222628	C	T	0.645129	1006
3	rs10222465	A	T	0.646123	1006
3	rs9819073	T	C	0.645129	1006
3	rs56400336	A	G	0.321074	1006
3	rs9290111	C	A	0.645129	1006
3	rs12638307	C	T	0.321074	1006
3	rs4465957	T	C	0.645129	1006
3	rs4355296	G	A	0.645129	1006
3	rs4355297	G	C	0.645129	1006
3	rs4468993	T	C	0.267396	1006
3	rs4508798	C	T	0.645129	1006
3	rs4355298	G	A	0.164016	1006
3	rs12638402	G	A	0.377734	1006
3	rs1588426	T	C	0.645129	1006
3	rs1588425	T	C	0.645129	1006
3	rs1588424	A	C	0.645129	1006
3	rs1605978	G	C	0.645129	1006
3	rs1605976	A	G	0.645129	1006
3	rs73020769	A	G	0.05666	1006
3	rs34359679	C	G	0.646123	1006
3	rs35557428	G	A	0.321074	1006
3	rs34467216	G	C	0.321074	1006
3	rs73020772	G	A	0.377734	1006
3	rs67821376	T	A	0.645129	1006
3	rs62278961	C	T	0.645129	1006
3	rs35571555	C	T	0.645129	1006
3	rs62278963	G	A	0.645129	1006
3	rs13098748	T	C	0.645129	1006
3	rs9862247	G	A	0.265408	1006
3	rs9862141	C	T	0.645129	1006
3	rs9862586	G	A	0.645129	1006
3	rs16834540	C	G	0.0576541	1006
3	rs9863090	G	A	0.645129	1006
3	rs9862824	C	T	0.645129	1006
3	rs6441434	T	C	0.645129	1006
3	rs7626286	A	G	0.377734	1006
3	rs7616071	T	C	0.645129	1006
3	rs6441435	A	G	0.645129	1006
3	rs6441436	G	T	0.645129	1006
3	rs6441437	T	A	0.645129	1006
3	rs184527449	C	T	0.00994036	1006
3	rs6441438	A	T	0.645129	1006
3	rs7651664	G	A	0.646123	1006
3	rs7651480	C	G	0.700795	1006
3	rs2202971	A	T	0.645129	1006
3	rs1397228	A	G	0.645129	1006
3	rs151074668	T	G	0.0119284	1006
3	rs16834555	T	C	0.05666	1006
3	rs4856761	C	T	0.377734	1006
3	rs4856762	G	A	0.377734	1006
3	rs9874141	G	C	0.0536779	1006
3	rs141875762	A	G	0.0109344	1006
3	rs73024725	A	G	0.05666	1006
3	rs1397227	T	G	0.699801	1006
3	rs7628375	T	C	0.646123	1006
3	rs7628479	T	C	0.645129	1006
3	rs7617022	C	A	0.33996	1006
3	rs73024729	G	A	0.05666	1006
3	rs7639255	A	G	0.685885	1006
3	rs62278966	A	C	0.265408	1006
3	rs9856659	A	G	0.722664	1006
3	rs2405278	C	G	0.722664	1006
3	rs2405279	C	T	0.722664	1006
3	rs1581057	A	C	0.667992	1006
3	rs62278967	A	C	0.228628	1006
3	rs7609974	G	A	0.05666	1006
3	rs77370398	T	C	0.0337972	1006
3	rs2063357	A	T	0.678926	1006
3	rs13088846	G	A	0.33996	1006
3	rs57353052	C	T	0.0188867	1006
3	rs9812326	G	T	0.67992	1006
3	rs9832121	T	G	0.0924453	1006
3	rs9849916	A	C	0.0924453	1006
3	rs76992138	C	A	0.0188867	1006
3	rs73154008	C	T	0.0178926	1006
3	rs16834592	C	T	0.0357853	1006
3	rs13063743	G	A	0.587475	1006
3	rs74646404	C	T	0.0606362	1006
3	rs9817087	C	T	0.67992	1006
3	rs4588375	A	T	0.67992	1006
3	rs13067939	A	C	0.228628	1006
3	rs4336139	A	G	0.228628	1006
3	rs4539953	G	A	0.228628	1006
3	rs142041788	G	T	0.0337972	1006
3	rs951937	T	A	0.228628	1006
3	rs1397235	C	T	0.67992	1006
3	rs13080578	A	G	0.340954	1006
3	rs16834616	T	C	0.247515	1006
3	rs78606684	T	C	0.214712	1006
3	rs7639999	T	C	0.05666	1006
3	rs7628350	C	T	0.67992	1006
3	rs12107164	G	A	0.0924453	1006
3	rs13086633	G	A	0.338966	1006
3	rs62278969	T	A	0.232604	1006
3	rs13087182	G	T	0.338966	1006
3	rs77806024	T	A	0.0357853	1006
3	rs73024748	G	C	0.05666	1006
3	rs76459767	C	G	0.0357853	1006
3	rs4459917	G	T	0.337972	1006
3	rs139045175	T	A	0.0337972	1006
3	rs7617720	C	T	0.587475	1006
3	rs114680584	C	T	0.0337972	1006
3	rs6771785	G	T	0.67992	1006
3	rs4856763	G	A	0.336978	1006
3	rs4856764	G	A	0.587475	1006
3	rs4856766	C	T	0.587475	1006
3	rs11922869	G	A	0.337972	1006
3	rs79460461	T	C	0.0129225	1006
3	rs13090089	T	C	0.230616	1006
3	rs1510345	C	T	0.67992	1006
3	rs71314079	A	G	0.246521	1006
3	rs17744035	G	A	0.230616	1006
3	rs11923944	C	T	0.587475	1006
3	rs78885350	A	G	0.0188867	1006
3	rs6809637	A	T	0.05666	1006
3	rs11920395	G	A	0.587475	1006
3	rs76096941	C	T	0.00596421	1006
3	rs73024758	T	C	0.05666	1006
3	rs34783972	T	A	0.23161	1006
3	rs13059924	G	A	0.230616	1006
3	rs73024759	T	C	0.05666	1006
3	rs9852534	C	T	0.587475	1006
3	rs11706936	A	G	0.232604	1006
3	rs73024762	G	A	0.05666	1006
3	rs75046321	T	A	0.0149105	1006
3	rs148772558	A	G	0.00994036	1006
3	rs78971225	T	C	0.0178926	1006
3	rs9290113	T	A	0.589463	1006
3	rs9290114	G	C	0.680915	1006
3	rs35214999	G	T	0.0467197	1006
3	rs73154010	G	A	0.116302	1006
3	rs1510342	A	T	0.0208748	1006
3	rs73154011	A	G	0.171968	1006
3	rs12486041	T	C	0.0735586	1006
3	rs2175263	A	T	0.319085	1006
3	rs78318001	C	T	0.0437376	1006
3	rs2136711	T	G	0.0526839	1006
3	rs62278989	G	T	0.609344	1006
3	rs62278990	C	T	0.138171	1006
3	rs12496458	C	A	0.0516899	1006
3	rs1510336	A	T	0.880716	1006
3	rs62278991	C	T	0.0516899	1006
3	rs116644619	T	A	0.0159046	1006
3	rs73154012	A	T	0.154076	1006
3	rs76271975	T	C	0.0437376	1006
3	rs9830251	T	C	0.880716	1006
3	rs73154014	T	C	0.254473	1006
3	rs13060818	C	A	0.416501	1006
3	rs13075714	C	T	0.217694	1006
3	rs111509291	T	A	0.0188867	1006
3	rs151163121	C	T	0.0228628	1006
3	rs17749684	A	G	0.15507	1006
3	rs17749713	C	G	0.138171	1006
3	rs9829131	A	G	0.880716	1006
3	rs6783569	A	G	0.217694	1006
3	rs1510329	C	T	0.198807	1006
3	rs1510328	T	G	0.417495	1006
3	rs10936267	G	T	0.217694	1006
3	rs113501206	A	C	0.0188867	1006
3	rs954260	C	T	0.0427435	1006
3	rs73154018	C	T	0.15507	1006
3	rs17749844	C	A	0.15507	1006
3	rs17749868	G	C	0.138171	1006
3	rs78063197	A	C	0.0437376	1006
3	rs6779491	T	C	0.880716	1006
3	rs75928146	A	G	0.0437376	1006
3	rs62278992	C	T	0.027833	1006
3	rs6794311	A	G	0.217694	1006
3	rs62278993	G	A	0.0516899	1006
3	rs6770323	C	T	0.416501	1006
3	rs17749916	G	A	0.254473	1006
3	rs73154019	G	A	0.198807	1006
3	rs73154020	T	C	0.15507	1006
3	rs139529341	G	A	0.0139165	1006
3	rs7650220	C	G	0.254473	1006
3	rs73154021	C	A	0.156064	1006
3	rs13075982	G	A	0.416501	1006
3	rs12634026	T	C	0.880716	1006
3	rs73154022	A	G	0.156064	1006
3	rs73154023	T	C	0.199801	1006
3	rs112620463	G	A	0.0159046	1006
3	rs57413299	C	A	0.228628	1006
3	rs112500528	A	T	0.0387674	1006
3	rs10513578	G	A	0.15507	1006
3	rs140401720	G	A	0.0129225	1006
3	rs1397217	G	T	0.2167	1006
3	rs1397216	A	C	0.2167	1006
3	rs73154027	C	T	0.199801	1006
3	rs2221756	T	C	0.880716	1006
3	rs13089199	G	C	0.416501	1006
3	rs17749973	T	A	0.156064	1006
3	rs62278994	G	A	0.138171	1006
3	rs73154030	A	T	0.156064	1006
3	rs73154031	G	A	0.15507	1006
3	rs13068573	C	T	0.2167	1006
3	rs9817753	C	T	0.601392	1006
3	rs62278995	G	A	0.601392	1006
3	rs13069031	G	A	0.2167	1006
3	rs1876992	T	G	0.879722	1006
3	rs62278996	C	T	0.138171	1006
3	rs56118535	T	G	0.384692	1006
3	rs16834787	C	T	0.217694	1006
3	rs1510327	G	A	0.2167	1006
3	rs186451117	A	G	0.0109344	1006
3	rs13080816	A	G	0.2167	1006
3	rs13081161	A	G	0.880716	1006
3	rs17693654	G	A	0.246521	1006
3	rs80118590	C	T	0.0437376	1006
3	rs75459222	A	T	0.0437376	1006
3	rs16834797	G	C	0.2167	1006
3	rs11919496	G	C	0.799205	1006
3	rs9871692	A	G	0.880716	1006
3	rs62278997	C	A	0.582505	1006
3	rs35780733	C	G	0.0795229	1006
3	rs13092533	C	T	0.2167	1006
3	rs16835290	T	A	0.0884692	1006
3	rs36065252	T	C	0.2167	1006
3	rs62278998	T	G	0.384692	1006
3	rs73154036	T	A	0.131213	1006
3	rs62278999	C	T	0.0646123	1006
3	rs1510326	G	A	0.799205	1006
3	rs79827218	C	A	0.0427435	1006
3	rs2405281	G	C	0.799205	1006
3	rs2063359	G	A	0.799205	1006
3	rs73154039	A	T	0.0487078	1006
3	rs16835297	C	A	0.799205	1006
3	rs80226015	G	A	0.138171	1006
3	rs2063358	G	T	0.2167	1006
3	rs17693746	A	C	0.245527	1006
3	rs34704644	C	T	0.2167	1006
3	rs79449188	A	T	0.0437376	1006
3	rs7642562	T	G	0.244533	1006
3	rs7631043	G	C	0.382704	1006
3	rs77429765	A	T	0.0228628	1006
3	rs28668810	G	A	0.0188867	1006
3	rs71314080	C	T	0.0795229	1006
3	rs2063360	T	C	0.800199	1006
3	rs142655898	A	G	0.0129225	1006
3	rs2063361	A	G	0.800199	1006
3	rs78558987	C	T	0.0427435	1006
3	rs9842248	C	T	0.880716	1006
3	rs13096521	A	G	0.2167	1006
3	rs59835533	A	G	0.156064	1006
3	rs7648209	T	C	0.800199	1006
3	rs2405282	T	G	0.583499	1006
3	rs1355292	T	G	0.800199	1006
3	rs1397231	A	T	0.800199	1006
3	rs13060564	A	G	0.2167	1006
3	rs9810518	A	G	0.0188867	1006
3	rs62279001	G	C	0.0606362	1006
3	rs13065809	G	T	0.2167	1006
3	rs13065810	G	T	0.2167	1006
3	rs10936268	G	T	0.800199	1006
3	rs9872675	T	G	0.880716	1006
3	rs9872988	T	C	0.0188867	1006
3	rs58526640	A	G	0.199801	1006
3	rs10936269	C	T	0.800199	1006
3	rs76328827	T	C	0.0318091	1006
3	rs76335431	C	T	0.0437376	1006
3	rs62279035	G	A	0.138171	1006
3	rs13071849	A	T	0.800199	1006
3	rs73154048	C	T	0.15507	1006
3	rs62279036	G	A	0.583499	1006
3	rs62279037	T	A	0.0606362	1006
3	rs13073054	G	A	0.800199	1006
3	rs34173864	C	T	0.0795229	1006
3	rs147720341	G	A	0.0198807	1006
3	rs142598283	G	A	0.0208748	1006
3	rs4856674	G	A	0.2167	1006
3	rs73154049	C	T	0.198807	1006
3	rs182241975	A	T	0.0188867	1006
3	rs55747233	G	A	0.245527	1006
3	rs56302084	T	C	0.245527	1006
3	rs140925749	G	A	0.156064	1006
3	rs6806733	T	C	0.880716	1006
3	rs114834285	G	A	0.0188867	1006
3	rs6794412	G	C	0.2167	1006
3	rs1848865	C	T	0.245527	1006
3	rs77728640	G	C	0.0626243	1006
3	rs144606348	G	A	0.00994036	1006
3	rs1848866	T	C	0.383698	1006
3	rs139929251	C	T	0.0248509	1006
3	rs13097266	G	A	0.2167	1006
3	rs34968634	C	T	0.0248509	1006
3	rs13075939	C	T	0.217694	1006
3	rs9862007	C	G	0.819085	1006
3	rs114611028	G	A	0.0208748	1006
3	rs114748874	G	A	0.156064	1006
3	rs62279038	G	T	0.138171	1006
3	rs9882415	T	C	0.402584	1006
3	rs9882573	T	C	0.819085	1006
3	rs71625425	C	T	0.2167	1006
3	rs13077628	G	A	0.2167	1006
3	rs143634153	G	A	0.0437376	1006
3	rs13082185	G	T	0.2167	1006
3	rs115011115	A	T	0.0427435	1006
3	rs4856770	C	T	0.818091	1006
3	rs13082108	C	T	0.217694	1006
3	rs78829742	G	A	0.0437376	1006
3	rs1912456	C	T	0.880716	1006
3	rs73154054	G	A	0.156064	1006
3	rs13083147	A	G	0.819085	1006
3	rs77201186	G	A	0.0427435	1006
3	rs28572162	G	A	0.264414	1006
3	rs9817336	T	C	0.880716	1006
3	rs73154055	A	T	0.140159	1006
3	rs111533028	G	A	0.0159046	1006
3	rs10212571	C	G	0.818091	1006
3	rs1848867	A	C	0.818091	1006
3	rs55907234	C	T	0.198807	1006
3	rs2089739	C	A	0.817097	1006
3	rs2102510	A	T	0.818091	1006
3	rs116047309	T	C	0.082505	1006
3	rs77962502	T	G	0.0427435	1006
3	rs10755118	T	C	0.880716	1006
3	rs12233501	A	G	0.2167	1006
3	rs9850493	A	T	0.818091	1006
3	rs34705633	C	A	0.0795229	1006
3	rs114628748	C	T	0.0318091	1006
3	rs76270918	T	C	0.0536779	1006
3	rs13064222	G	A	0.2167	1006
3	rs10212286	T	G	0.264414	1006
3	rs4856771	C	T	0.198807	1006
3	rs35711221	C	T	0.0884692	1006
3	rs79137628	G	A	0.0188867	1006
3	rs80179636	C	A	0.0437376	1006
3	rs5026024	C	T	0.0427435	1006
3	rs952874	T	C	0.0437376	1006
3	rs57135470	C	A	0.0616302	1006
3	rs12631780	C	G	0.0616302	1006
3	rs74623535	T	A	0.0437376	1006
3	rs9867116	A	C	0.818091	1006
3	rs1397232	C	A	0.818091	1006
3	rs76946714	G	C	0.0437376	1006
3	rs74804736	A	T	0.0695825	1006
3	rs34583515	A	C	0.0675944	1006
3	rs1397233	G	T	0.88171	1006
3	rs79033591	C	T	0.0437376	1006
3	rs1878431	T	C	0.22167	1006
3	rs74759338	T	A	0.0228628	1006
3	rs6769247	G	A	0.05666	1006
3	rs7616115	C	A	0.463221	1006
3	rs9832108	T	C	0.310139	1006
3	rs1567455	G	T	0.796223	1006
3	rs1567454	T	A	0.22664	1006
3	rs9816962	C	G	0.104374	1006
3	rs79408325	T	C	0.0168986	1006
3	rs1397220	T	C	0.0168986	1006
3	rs1397219	T	C	0.49006	1006
3	rs1397218	C	T	0.805169	1006
3	rs73878557	T	C	0.105368	1006
3	rs12106925	C	T	0.10338	1006
3	rs9822413	G	A	0.470179	1006
3	rs12491063	T	C	0.470179	1006
3	rs75579764	G	T	0.0168986	1006
3	rs6803354	A	G	0.104374	1006
3	rs7636887	T	C	0.470179	1006
3	rs1876993	G	A	0.470179	1006
3	rs79784056	T	C	0.0168986	1006
3	rs1876994	T	C	0.804175	1006
3	rs13085981	C	T	0.366799	1006
3	rs73026880	C	G	0.054672	1006
3	rs1605979	A	G	0.760437	1006
3	rs11923578	T	C	0.470179	1006
3	rs11927925	A	T	0.470179	1006
3	rs67125992	T	C	0.104374	1006
3	rs6762028	A	T	0.487078	1006
3	rs1112663	A	G	0.10338	1006
3	rs1112662	A	T	0.487078	1006
3	rs1112661	G	A	0.104374	1006
3	rs78825750	T	G	0.0168986	1006
3	rs1976600	G	A	0.0168986	1006
3	rs9868962	T	C	0.167992	1006
3	rs6774855	C	T	0.366799	1006
3	rs2405283	T	C	0.805169	1006
3	rs115949987	G	A	0.0347913	1006
3	rs10513579	T	C	0.0168986	1006
3	rs76094653	T	C	0.0168986	1006
3	rs12485819	A	G	0.10338	1006
3	rs12496424	T	C	0.469185	1006
3	rs73878562	G	A	0.0447316	1006
3	rs6778533	C	T	0.469185	1006
3	rs1510337	C	T	0.804175	1006
3	rs113906695	G	A	0.0705765	1006
3	rs73878563	C	T	0.0119284	1006
3	rs76228432	T	A	0.167992	1006
3	rs982053	T	C	0.0159046	1006
3	rs62279039	C	T	0.167992	1006
3	rs13074049	C	A	0.469185	1006
3	rs16850685	C	T	0.102386	1006
3	rs13074731	G	T	0.469185	1006
3	rs4422328	G	A	0.760437	1006
3	rs6785473	G	T	0.702783	1006
3	rs6798308	T	C	0.577535	1006
3	rs16850784	A	G	0.697813	1006
3	rs6788503	C	T	0.675944	1006
3	rs9842355	G	A	0.675944	1006
3	rs9842257	C	T	0.166998	1006
3	rs13097425	C	A	0.362823	1006
3	rs149305236	C	T	0.0119284	1006
3	rs75255244	A	G	0.027833	1006
3	rs11915503	A	G	0.362823	1006
3	rs16850942	A	G	0.0218688	1006
3	rs78680134	A	C	0.0218688	1006
3	rs62279040	T	C	0.166998	1006
3	rs56899883	G	A	0.10338	1006
3	rs1488580	A	T	0.697813	1006
3	rs1601898	T	G	0.675944	1006
3	rs1586530	A	G	0.10338	1006
3	rs1586529	G	T	0.166998	1006
3	rs13089816	C	T	0.675944	1006
3	rs73154067	T	A	0.0487078	1006
3	rs78007835	T	A	0.0218688	1006
3	rs9841394	A	G	0.675944	1006
3	rs7626382	G	A	0.803181	1006
3	rs1488586	A	G	0.675944	1006
3	rs1488585	C	T	0.675944	1006
3	rs1488584	T	C	0.697813	1006
3	rs11709979	T	C	0.166998	1006
3	rs6807720	A	G	0.697813	1006
3	rs111435943	C	T	0.10338	1006
3	rs143216084	G	A	0.0218688	1006
3	rs149936836	G	A	0.0815109	1006
3	rs185646762	C	A	0.00497018	1006
3	rs148397823	A	G	0.0149105	1006
3	rs74854917	G	A	0.054672	1006
3	rs113347483	G	A	0.362823	1006
3	rs35862754	G	T	0.362823	1006
3	rs77276866	C	G	0.0417495	1006
3	rs138106009	C	T	0.0218688	1006
3	rs78406603	G	A	0.0218688	1006
3	rs9852547	G	A	0.0218688	1006
3	rs2129940	A	T	0.697813	1006
3	rs57224352	G	T	0.0218688	1006
3	rs16851775	A	G	0.0218688	1006
3	rs73878573	A	T	0.0427435	1006
3	rs57503916	A	T	0.10338	1006
3	rs60614615	C	T	0.10338	1006
3	rs4134190	T	C	0.675944	1006
3	rs74487732	G	A	0.0218688	1006
3	rs2129939	A	G	0.697813	1006
3	rs985702	A	G	0.700795	1006
3	rs985703	G	A	0.10338	1006
3	rs62290472	G	A	0.105368	1006
3	rs6765348	A	C	0.362823	1006
3	rs17693965	A	G	0.0417495	1006
3	rs13325741	C	T	0.0218688	1006
3	rs13094424	C	T	0.362823	1006
3	rs9840210	A	G	0.0636183	1006
3	rs9823100	T	C	0.0636183	1006
3	rs13095680	C	T	0.693837	1006
3	rs28478397	G	A	0.0636183	1006
3	rs59677809	G	A	0.10338	1006
3	rs73154071	A	G	0.0487078	1006
3	rs1488582	G	A	0.693837	1006
3	rs1488581	T	C	0.164016	1006
3	rs76424517	G	C	0.0218688	1006
3	rs12485327	G	T	0.084493	1006
3	rs11914348	C	T	0.363817	1006
3	rs989197	T	C	0.631213	1006
3	rs57369338	T	A	0.0218688	1006
3	rs4367083	A	C	0.925447	1006
3	rs9827542	A	G	0.164016	1006
3	rs1994508	G	A	0.0218688	1006
3	rs13081918	G	T	0.633201	1006
3	rs9871568	C	T	0.0656064	1006
3	rs9833891	A	G	0.0427435	1006
3	rs185465690	A	G	0.0129225	1006
3	rs145715084	G	A	0.0188867	1006
3	rs57374178	T	C	0.0636183	1006
3	rs73032928	G	T	0.0576541	1006
3	rs58770211	G	C	0.0636183	1006
3	rs58541102	G	A	0.0636183	1006
3	rs56296287	A	G	0.0397614	1006
3	rs1387013	G	A	0.805169	1006
3	rs75049801	G	A	0.0129225	1006
3	rs9844455	A	G	0.697813	1006
3	rs55924218	C	G	0.0636183	1006
3	rs78661847	C	T	0.0218688	1006
3	rs76804469	C	T	0.0636183	1006
3	rs13090381	T	C	0.50994	1006
3	rs13067763	A	T	0.360835	1006
3	rs9789999	C	T	0.242545	1006
3	rs7624830	A	C	0.516899	1006
3	rs73154074	G	A	0.0934394	1006
3	rs13069427	G	A	0.358847	1006
3	rs73032938	G	T	0.0487078	1006
3	rs62290473	T	C	0.166998	1006
3	rs13074778	A	T	0.379722	1006
3	rs9843284	T	G	0.666998	1006
3	rs58934734	C	T	0.166998	1006
3	rs2129938	A	G	0.872763	1006
3	rs1532077	T	C	0.10835	1006
3	rs2405546	C	A	0.120278	1006
3	rs79831079	G	A	0.0178926	1006
3	rs1387012	A	C	0.121272	1006
3	rs11713937	A	C	0.136183	1006
3	rs1488579	T	C	0.196819	1006
3	rs114366761	G	T	0.0417495	1006
3	rs6784425	T	G	0.084493	1006
3	rs6787191	T	C	0.22664	1006
3	rs73878582	T	G	0.0775348	1006
3	rs7632463	T	C	0.862823	1006
3	rs13071720	C	T	0.128231	1006
3	rs13094602	T	C	0.054672	1006
3	rs77889772	A	T	0.0894632	1006
3	rs16854366	C	T	0.0765408	1006
3	rs1488578	T	C	0.862823	1006
3	rs78415696	C	T	0.0894632	1006
3	rs9859007	A	T	0.355865	1006
3	rs75879003	C	G	0.0178926	1006
3	rs77105105	G	C	0.0785288	1006
3	rs13096250	T	C	0.232604	1006
3	rs12696145	C	A	0.22664	1006
3	rs1471973	C	T	0.227634	1006
3	rs11917985	G	A	0.307157	1006
3	rs2405547	G	A	0.879722	1006
3	rs56335857	A	T	0.0516899	1006
3	rs13079204	C	A	0.128231	1006
3	rs17694414	T	C	0.0516899	1006
3	rs4390940	T	C	0.0775348	1006
3	rs62290475	C	A	0.10835	1006
3	rs13084196	G	A	0.128231	1006
3	rs1488574	A	G	0.257455	1006
3	rs7627953	G	A	0.128231	1006
3	rs80144456	G	A	0.0178926	1006
3	rs1471972	A	G	0.227634	1006
3	rs77009631	G	C	0.0904573	1006
3	rs9879942	A	G	0.109344	1006
3	rs62290476	C	T	0.308151	1006
3	rs13059793	G	A	0.128231	1006
3	rs7340714	A	G	0.22664	1006
3	rs55776785	T	C	0.129225	1006
3	rs73876203	T	C	0.0775348	1006
3	rs141717817	T	A	0.0188867	1006
3	rs1488573	T	C	0.227634	1006
3	rs62290477	A	C	0.307157	1006
3	rs1352422	T	C	0.227634	1006
3	rs17694545	G	C	0.10835	1006
3	rs12152255	A	T	0.10835	1006
3	rs1463681	A	G	0.878728	1006
3	rs13088889	C	T	0.128231	1006
3	rs13089373	G	A	0.128231	1006
3	rs9836187	G	A	0.860835	1006
3	rs6787636	G	T	0.128231	1006
3	rs6800523	T	C	0.860835	1006
3	rs35892123	C	T	0.141153	1006
3	rs34819866	G	T	0.306163	1006
3	rs12636428	T	G	0.306163	1006
3	rs13095405	C	T	0.17992	1006
3	rs56019777	G	A	0.306163	1006
3	rs73876204	G	T	0.0765408	1006
3	rs9846433	C	T	0.202783	1006
3	rs9846558	C	T	0.202783	1006
3	rs59547599	T	A	0.0765408	1006
3	rs11922194	G	A	0.202783	1006
3	rs34294179	T	C	0.054672	1006
3	rs1387010	A	G	0.880716	1006
3	rs1387009	A	G	0.676938	1006
3	rs79747086	A	G	0.0854871	1006
3	rs10513581	A	C	0.676938	1006
3	rs28621688	C	T	0.10835	1006
3	rs10513580	T	C	0.10835	1006
3	rs145541665	C	T	0.0228628	1006
3	rs113232320	C	G	0.0775348	1006
3	rs139811500	C	T	0.0397614	1006
3	rs1973309	A	G	0.879722	1006
3	rs9867096	G	A	0.67495	1006
3	rs11717772	G	T	0.203777	1006
3	rs11717792	G	A	0.203777	1006
3	rs76701784	T	A	0.0775348	1006
3	rs73154087	A	T	0.0805169	1006
3	rs79915737	G	A	0.0178926	1006
3	rs73154088	T	A	0.0815109	1006
3	rs13083178	A	T	0.128231	1006
3	rs9817047	T	G	0.879722	1006
3	rs140899770	G	T	0.00795229	1006
3	rs77753355	T	C	0.0178926	1006
3	rs76373707	T	C	0.0178926	1006
3	rs1488571	C	G	0.879722	1006
3	rs78313725	C	G	0.0765408	1006
3	rs1488570	A	C	0.879722	1006
3	rs9880055	T	C	0.100398	1006
3	rs6414397	C	A	0.879722	1006
3	rs6764876	T	G	0.879722	1006
3	rs57175118	T	C	0.0178926	1006
3	rs2405549	C	T	0.879722	1006
3	rs75338817	A	G	0.0854871	1006
3	rs9827407	A	G	0.0994036	1006
3	rs76534642	G	A	0.0765408	1006
3	rs9828074	A	G	0.625249	1006
3	rs1488569	A	G	0.879722	1006
3	rs13314269	T	C	0.10835	1006
3	rs17751289	C	T	0.0516899	1006
3	rs1488568	C	T	0.879722	1006
3	rs10936271	G	A	0.525845	1006
3	rs7653585	C	T	0.676938	1006
3	rs9872333	G	A	0.202783	1006
3	rs9838959	A	C	0.10835	1006
3	rs11928363	G	T	0.202783	1006
3	rs73154090	T	C	0.0516899	1006
3	rs56144003	G	T	0.0805169	1006
3	rs9881737	C	T	0.10835	1006
3	rs1488583	G	A	0.202783	1006
3	rs75823100	G	T	0.0328032	1006
3	rs9882293	G	T	0.202783	1006
3	rs9882621	G	A	0.10835	1006
3	rs55663253	T	A	0.307157	1006
3	rs2101460	C	A	0.0854871	1006
3	rs6802741	C	A	0.624254	1006
3	rs73154091	G	A	0.0516899	1006
3	rs6778379	A	G	0.879722	1006
3	rs12635475	A	T	0.307157	1006
3	rs9842480	T	G	0.10835	1006
3	rs77699933	T	G	0.0178926	1006
3	rs7652830	C	G	0.670974	1006
3	rs62290503	C	G	0.308151	1006
3	rs79093864	A	G	0.0854871	1006
3	rs7630785	A	T	0.880716	1006
3	rs7653283	G	C	0.0984095	1006
3	rs80012483	A	G	0.0178926	1006
3	rs73154092	G	A	0.0516899	1006
3	rs12053988	C	T	0.519881	1006
3	rs12053991	G	A	0.521869	1006
3	rs6764051	C	T	0.880716	1006
3	rs9828622	C	G	0.880716	1006
3	rs12054343	A	G	0.308151	1006
3	rs9853306	T	A	0.109344	1006
3	rs73015610	A	G	0.0854871	1006
3	rs77295516	G	C	0.0248509	1006
3	rs73154096	T	G	0.0516899	1006
3	rs2171563	T	C	0.135189	1006
3	rs1488576	T	G	0.651093	1006
3	rs13061470	G	A	0.263419	1006
3	rs1352423	C	T	0.38171	1006
3	rs9816527	G	A	0.194831	1006
3	rs13089881	T	C	0.0516899	1006
3	rs11708222	C	T	0.194831	1006
3	rs13073057	C	T	0.0596421	1006
3	rs6794312	T	A	0.195825	1006
3	rs79646805	T	G	0.0437376	1006
3	rs73154098	T	C	0.00994036	1006
3	rs13084293	A	C	0.0596421	1006
3	rs11923202	T	C	0.0596421	1006
3	rs62290505	A	G	0.195825	1006
3	rs74703574	T	A	0.0596421	1006
3	rs12633693	G	A	0.345924	1006
3	rs145887446	G	T	0.0109344	1006
3	rs13096882	A	G	0.0596421	1006
3	rs62290506	C	T	0.345924	1006
3	rs12491870	G	A	0.195825	1006
3	rs80025476	T	A	0.473161	1006
3	rs144770005	A	T	0.195825	1006
3	rs149150295	T	C	0.102386	1006
3	rs74761712	G	A	0.195825	1006
3	rs151283769	G	A	0.028827	1006
3	rs145822615	G	C	0.00994036	1006
3	rs138454031	A	G	0.00994036	1006
3	rs138380921	A	G	0.0119284	1006
3	rs2200720	G	A	0.472167	1006
3	rs115325328	C	T	0.0218688	1006
3	rs2220421	T	G	0.854871	1006
3	rs7632684	G	A	0.884692	1006
3	rs1813113	C	T	0.854871	1006
3	rs149204557	C	T	0.0308151	1006
3	rs7647241	T	C	0.855865	1006
3	rs73154101	A	G	0.0109344	1006
3	rs9871645	T	A	0.199801	1006
3	rs9818230	A	G	0.199801	1006
3	rs12493358	C	G	0.341948	1006
3	rs73155804	T	G	0.0109344	1006
3	rs73155805	C	A	0.0109344	1006
3	rs7612693	T	A	0.0248509	1006
3	rs1387011	A	G	0.854871	1006
3	rs73155807	C	T	0.10338	1006
3	rs73155809	C	T	0.0109344	1006
3	rs10513582	A	T	0.0248509	1006
3	rs12495380	C	T	0.343936	1006
3	rs1542700	C	T	0.197813	1006
3	rs6790115	G	T	0.173956	1006
3	rs11927519	G	A	0.312127	1006
3	rs10936273	G	A	0.197813	1006
3	rs12152507	C	T	0.197813	1006
3	rs7640732	G	T	0.10338	1006
3	rs7640686	C	T	0.855865	1006
3	rs9845407	A	G	0.173956	1006
3	rs34540675	C	T	0.0576541	1006
3	rs13074790	C	T	0.0576541	1006
3	rs146083128	C	T	0.0377734	1006
3	rs1542701	A	G	0.199801	1006
3	rs66986784	C	T	0.10338	1006
3	rs13072441	T	A	0.855865	1006
3	rs77503967	A	G	0.0298211	1006
3	rs73155811	A	C	0.0109344	1006
3	rs1601895	C	T	0.855865	1006
3	rs13083821	T	A	0.0139165	1006
3	rs1109921	T	C	0.83002	1006
3	rs73155816	G	A	0.00994036	1006
3	rs60942257	G	A	0.0596421	1006
3	rs36061924	A	C	0.0576541	1006
3	rs883442	C	A	0.343936	1006
3	rs883441	C	G	0.343936	1006
3	rs936943	G	A	0.199801	1006
3	rs2405562	T	C	0.199801	1006
3	rs71314084	G	C	0.116302	1006
3	rs11709562	C	T	0.199801	1006
3	rs183369752	T	G	0.0178926	1006
3	rs73155817	G	C	0.0109344	1006
3	rs67450749	A	C	0.173956	1006
3	rs58362256	G	A	0.173956	1006
3	rs114789258	T	G	0.0109344	1006
3	rs150944874	G	C	0.0178926	1006
3	rs10936274	A	T	0.457256	1006
3	rs9833288	C	T	0.855865	1006
3	rs13086855	G	T	0.173956	1006
3	rs13086752	C	T	0.0238569	1006
3	rs76683251	A	G	0.0437376	1006
3	rs62290512	G	A	0.199801	1006
3	rs62290513	T	C	0.199801	1006
3	rs62290514	G	C	0.199801	1006
3	rs73155819	T	C	0.104374	1006
3	rs16846945	C	G	0.0248509	1006
3	rs73155820	C	T	0.0109344	1006
3	rs189481106	T	C	0.0218688	1006
3	rs1488566	C	T	0.657058	1006
3	rs9832510	G	C	0.457256	1006
3	rs67618135	T	C	0.104374	1006
3	rs1488567	T	C	0.199801	1006
3	rs1387007	T	C	0.657058	1006
3	rs116178764	C	A	0.0318091	1006
3	rs11925201	T	C	0.341948	1006
3	rs11921315	C	A	0.0596421	1006
3	rs73155822	G	A	0.0308151	1006
3	rs6773758	C	G	0.341948	1006
3	rs1488575	T	C	0.831014	1006
3	rs16847002	G	A	0.0248509	1006
3	rs12635341	G	A	0.341948	1006
3	rs146412032	C	A	0.104374	1006
3	rs13072019	G	C	0.173956	1006
3	rs13072299	C	T	0.0576541	1006
3	rs16847010	T	C	0.104374	1006
3	rs76197076	C	A	0.0248509	1006
3	rs16847022	G	C	0.0129225	1006
3	rs115968815	C	T	0.0367793	1006
3	rs73155826	A	T	0.0109344	1006
3	rs11720112	A	G	0.173956	1006
3	rs1488577	A	G	0.199801	1006
3	rs16847030	A	G	0.446322	1006
3	rs9866117	T	G	0.199801	1006
3	rs55743888	G	A	0.104374	1006
3	rs12634280	G	A	0.0129225	1006
3	rs1601897	C	T	0.280318	1006
3	rs28550426	T	C	0.199801	1006
3	rs77013510	C	T	0.0228628	1006
3	rs9876779	T	G	0.856859	1006
3	rs67061009	C	A	0.0576541	1006
3	rs1119939	T	C	0.856859	1006
3	rs9881820	T	C	0.199801	1006
3	rs9882096	T	C	0.199801	1006
3	rs73155827	C	T	0.0109344	1006
3	rs145883677	C	A	0.0646123	1006
3	rs6441441	G	C	0.831014	1006
3	rs2405563	A	C	0.104374	1006
3	rs17700888	A	G	0.104374	1006
3	rs13100513	G	A	0.116302	1006
3	rs9883161	C	A	0.831014	1006
3	rs2054887	A	T	0.831014	1006
3	rs9864115	T	G	0.831014	1006
3	rs959804	T	A	0.199801	1006
3	rs73155831	C	T	0.0109344	1006
3	rs9850476	C	A	0.199801	1006
3	rs13063697	G	A	0.172962	1006
3	rs10936277	G	T	0.45825	1006
3	rs12638460	T	C	0.457256	1006
3	rs12636302	G	A	0.631213	1006
3	rs73155832	T	C	0.163022	1006
3	rs9860966	C	T	0.832008	1006
3	rs13075191	A	G	0.632207	1006
3	rs13075618	G	A	0.0576541	1006
3	rs6441442	C	T	0.855865	1006
3	rs73155833	T	C	0.0109344	1006
3	rs141090524	G	A	0.0178926	1006
3	rs9866575	C	G	0.199801	1006
3	rs1387008	T	C	0.658052	1006
3	rs7648521	T	C	0.115308	1006
3	rs73155835	C	A	0.104374	1006
3	rs73155837	G	A	0.0109344	1006
3	rs9858717	C	T	0.199801	1006
3	rs73155838	A	C	0.0109344	1006
3	rs79221325	G	C	0.0347913	1006
3	rs6441443	C	T	0.445328	1006
3	rs73876236	G	A	0.0248509	1006
3	rs13315794	T	G	0.199801	1006
3	rs9820198	T	A	0.199801	1006
3	rs9875902	G	A	0.831014	1006
3	rs6788372	A	G	0.0258449	1006
3	rs73155839	A	G	0.0109344	1006
3	rs6441444	A	C	0.856859	1006
3	rs9880820	G	A	0.199801	1006
3	rs73155841	C	T	0.0109344	1006
3	rs2897170	T	G	0.0258449	1006
3	rs148082288	A	G	0.0109344	1006
3	rs13089506	T	C	0.0576541	1006
3	rs1352424	C	T	0.270378	1006
3	rs7651936	C	A	0.446322	1006
3	rs115671581	C	T	0.0367793	1006
3	rs76724275	C	T	0.0248509	1006
3	rs4579025	T	A	0.445328	1006
3	rs74767159	G	C	0.0228628	1006
3	rs9851503	A	G	0.199801	1006
3	rs67762951	T	C	0.185885	1006
3	rs12631338	C	T	0.434394	1006
3	rs9866956	A	G	0.78827	1006
3	rs73155844	G	A	0.0109344	1006
3	rs73155845	C	T	0.0109344	1006
3	rs9830839	C	T	0.199801	1006
3	rs73155846	G	T	0.0109344	1006
3	rs116763791	G	A	0.0168986	1006
3	rs9840652	G	A	0.199801	1006
3	rs9860568	T	C	0.199801	1006
3	rs34589878	C	T	0.0576541	1006
3	rs13080834	T	C	0.184891	1006
3	rs2405564	A	G	0.199801	1006
3	rs13325500	T	C	0.199801	1006
3	rs148462772	C	T	0.0109344	1006
3	rs1586528	A	C	0.199801	1006
3	rs58806043	T	C	0.434394	1006
3	rs73155847	G	A	0.0337972	1006
3	rs114383348	G	C	0.0367793	1006
3	rs9833281	C	G	0.831014	1006
3	rs9853466	T	G	0.185885	1006
3	rs66497722	C	T	0.0576541	1006
3	rs145936202	T	G	0.0387674	1006
3	rs138550804	T	C	0.0497018	1006
3	rs12490564	G	A	0.646123	1006
3	rs55817412	A	C	0.445328	1006
3	rs149772190	A	G	0.0109344	1006
3	rs34662585	T	C	0.127237	1006
3	rs11922686	C	A	0.4334	1006
3	rs9812572	A	G	0.831014	1006
3	rs9855417	G	C	0.645129	1006
3	rs13326293	T	C	0.199801	1006
3	rs13315534	A	G	0.199801	1006
3	rs62292273	G	T	0.4334	1006
3	rs7612261	T	G	0.631213	1006
3	rs113887877	T	C	0.0238569	1006
3	rs140045793	C	A	0.00795229	1006
3	rs11918192	A	G	0.856859	1006
3	rs2405565	T	C	0.185885	1006
3	rs2405566	T	G	0.185885	1006
3	rs146581433	G	T	0.0208748	1006
3	rs113507111	C	G	0.0228628	1006
3	rs62292274	G	A	0.200795	1006
3	rs12633040	A	G	0.631213	1006
3	rs62292275	G	A	0.200795	1006
3	rs112765481	C	T	0.200795	1006
3	rs13098591	C	T	0.184891	1006
3	rs113979863	C	T	0.0228628	1006
3	rs2405567	T	C	0.647117	1006
3	rs145416935	C	T	0.0238569	1006
3	rs2405568	C	T	0.646123	1006
3	rs569775795	G	A	0.0109344	1006
3	rs143511889	A	C	0.104374	1006
3	rs1844140	C	T	0.432406	1006
3	rs59008931	A	T	0.0576541	1006
3	rs35653385	A	G	0.185885	1006
3	rs13064733	T	C	0.127237	1006
3	rs13071366	T	C	0.127237	1006
3	rs1601896	C	T	0.0228628	1006
3	rs7611892	C	A	0.645129	1006
3	rs76633243	T	C	0.199801	1006
3	rs9825217	T	C	0.199801	1006
3	rs2405569	G	A	0.987078	1006
3	rs73876245	T	A	0.0248509	1006
3	rs13060652	G	T	0.183897	1006
3	rs9283615	G	C	0.200795	1006
3	rs4642143	A	T	0.0417495	1006
3	rs7648390	C	T	0.385686	1006
3	rs144910300	T	C	0.0208748	1006
3	rs7651879	G	A	0.200795	1006
3	rs13100767	T	C	0.572565	1006
3	rs13058762	T	C	0.184891	1006
3	rs114470991	C	T	0.0238569	1006
3	rs2405571	G	A	0.588469	1006
3	rs2405572	G	A	0.200795	1006
3	rs7429198	T	C	0.200795	1006
3	rs35747900	G	A	0.128231	1006
3	rs9846847	A	G	0.185885	1006
3	rs9833330	T	A	0.200795	1006
3	rs9833336	T	C	0.856859	1006
3	rs16847963	C	G	0.0178926	1006
3	rs35399611	A	G	0.127237	1006
3	rs56029384	T	C	0.0258449	1006
3	rs4618236	C	T	0.0238569	1006
3	rs2405497	G	C	0.200795	1006
3	rs2897148	G	A	0.831014	1006
3	rs9839982	T	C	0.200795	1006
3	rs11917604	C	T	0.444334	1006
3	rs6441447	C	T	0.831014	1006
3	rs77696281	T	C	0.0228628	1006
3	rs2405499	A	G	0.127237	1006
3	rs183496792	A	T	0.0387674	1006
3	rs73876248	G	A	0.0238569	1006
3	rs11716550	T	C	0.200795	1006
3	rs7640912	A	G	0.185885	1006
3	rs17701387	A	C	0.0586481	1006
3	rs35555245	C	T	0.00198807	1006
3	rs62292278	C	G	0.200795	1006
3	rs73155851	A	C	0.0109344	1006
3	rs67910736	C	A	0.0586481	1006
3	rs73876249	C	T	0.0248509	1006
3	rs55968299	T	A	0.23161	1006
3	rs4413326	A	G	0.0298211	1006
3	rs5025609	G	A	0.831014	1006
3	rs4414865	A	G	0.832008	1006
3	rs11718499	A	T	0.185885	1006
3	rs2405500	A	T	0.855865	1006
3	rs4611838	G	C	0.832008	1006
3	rs73155854	A	G	0.0109344	1006
3	rs73155855	T	G	0.0109344	1006
3	rs2897217	T	G	0.200795	1006
3	rs9849484	C	A	0.21173	1006
3	rs2405738	T	C	0.193837	1006
3	rs71314086	A	G	0.0775348	1006
3	rs188377082	C	T	0.0347913	1006
3	rs9812213	A	G	0.358847	1006
3	rs9812218	A	G	0.306163	1006
3	rs71314087	T	C	0.0815109	1006
3	rs552418097	A	G	0.00894632	1006
3	rs11914994	A	G	0.147117	1006
3	rs2405739	A	G	0.630219	1006
3	rs2897218	A	G	0.0526839	1006
3	rs12493123	G	A	0.489066	1006
3	rs76211314	A	G	0.0437376	1006
3	rs75462292	A	G	0.0129225	1006
3	rs2405740	G	A	0.850895	1006
3	rs11709520	A	G	0.501988	1006
3	rs80313787	T	C	0.0437376	1006
3	rs80182584	T	C	0.0586481	1006
3	rs6763928	A	C	0.501988	1006
3	rs9811154	T	G	0.305169	1006
3	rs7648256	T	G	0.0586481	1006
3	rs34155539	A	G	0.501988	1006
3	rs35237305	A	G	0.151093	1006
3	rs78331956	C	G	0.0129225	1006
3	rs79365919	T	C	0.0129225	1006
3	rs12638465	G	A	0.850895	1006
3	rs76488534	C	T	0.110338	1006
3	rs6808301	T	C	0.837972	1006
3	rs6441448	T	G	0.501988	1006
3	rs77078133	C	T	0.0129225	1006
3	rs6441449	G	A	0.501988	1006
3	rs62292281	T	C	0.151093	1006
3	rs2405743	C	T	0.0437376	1006
3	rs75438585	G	A	0.0129225	1006
3	rs74802735	T	C	0.0586481	1006
3	rs76424330	A	T	0.0129225	1006
3	rs59796094	C	T	0.153082	1006
3	rs62292282	T	C	0.151093	1006
3	rs12487461	A	C	0.0437376	1006
3	rs2897219	G	A	0.850895	1006
3	rs78613284	C	G	0.0586481	1006
3	rs10936278	C	G	0.348907	1006
3	rs2405744	G	T	0.792247	1006
3	rs148222385	A	G	0.00795229	1006
3	rs2405745	A	T	0.109344	1006
3	rs6770397	T	C	0.0586481	1006
3	rs56413611	A	G	0.153082	1006
3	rs2405746	T	C	0.0586481	1006
3	rs7430120	A	G	0.0586481	1006
3	rs4292246	T	C	0.0586481	1006
3	rs146581818	C	T	0.0586481	1006
3	rs137876947	G	A	0.0586481	1006
3	rs7633158	A	G	0.413519	1006
3	rs75139773	T	C	0.0586481	1006
3	rs6776942	T	A	0.154076	1006
3	rs11928908	G	C	0.581511	1006
3	rs75040667	C	A	0.0129225	1006
3	rs78461292	C	T	0.0586481	1006
3	rs9842535	A	T	0.736581	1006
3	rs75892023	G	A	0.0129225	1006
3	rs74643081	G	A	0.0586481	1006
3	rs80309229	A	G	0.0586481	1006
3	rs10513587	A	G	0.0586481	1006
3	rs79597315	A	G	0.0586481	1006
3	rs58442530	T	C	0.0586481	1006
3	rs76613524	T	A	0.0586481	1006
3	rs13071450	C	T	0.430417	1006
3	rs74672736	T	C	0.0129225	1006
3	rs79469677	A	G	0.0586481	1006
3	rs76615616	G	A	0.05666	1006
3	rs77754503	C	T	0.05666	1006
3	rs12636042	A	T	0.05666	1006
3	rs16848248	G	T	0.0586481	1006
3	rs12633503	T	C	0.05666	1006
3	rs2405748	C	T	0.414513	1006
3	rs16848256	C	T	0.0586481	1006
3	rs13100275	T	G	0.151093	1006
3	rs9863256	A	G	0.154076	1006
3	rs75165935	A	G	0.0586481	1006
3	rs16848265	T	A	0.0377734	1006
3	rs76344017	G	A	0.05666	1006
3	rs12636840	A	G	0.850895	1006
3	rs77381615	G	A	0.0586481	1006
3	rs17752778	G	A	0.109344	1006
3	rs79000892	C	T	0.115308	1006
3	rs115082619	G	A	0.0417495	1006
3	rs77009764	T	C	0.05666	1006
3	rs16848305	A	C	0.115308	1006
3	rs9869267	A	G	0.850895	1006
3	rs4472058	T	A	0.115308	1006
3	rs4482675	G	T	0.850895	1006
3	rs2405749	C	T	0.0506958	1006
3	rs2405750	T	C	0.84493	1006
3	rs2897220	C	G	0.0506958	1006
3	rs2405752	C	G	0.109344	1006
3	rs16848335	G	A	0.0586481	1006
3	rs12491789	A	G	0.109344	1006
3	rs12488754	T	C	0.109344	1006
3	rs12486036	C	T	0.110338	1006
3	rs12486096	G	A	0.109344	1006
3	rs16848359	A	T	0.109344	1006
3	rs16848362	T	G	0.110338	1006
3	rs60432745	A	G	0.0586481	1006
3	rs35137227	A	G	0.143141	1006
3	rs34136593	C	T	0.0149105	1006
3	rs77772715	G	A	0.0586481	1006
3	rs76973058	T	C	0.0586481	1006
3	rs75602336	C	T	0.0586481	1006
3	rs76138220	T	C	0.0586481	1006
3	rs34766874	C	G	0.143141	1006
3	rs77221671	C	T	0.0586481	1006
3	rs73155866	G	A	0.0387674	1006
3	rs6792877	T	C	0.579523	1006
3	rs76306407	G	T	0.0586481	1006
3	rs76635270	G	T	0.0586481	1006
3	rs11917723	G	A	0.424453	1006
3	rs67231991	T	G	0.144135	1006
3	rs6804433	A	C	0.0586481	1006
3	rs6780444	G	A	0.0586481	1006
3	rs6804552	A	T	0.0586481	1006
3	rs4449332	C	T	0.832008	1006
3	rs2897221	C	T	0.0715706	1006
3	rs6780562	C	T	0.781312	1006
3	rs7626654	C	T	0.144135	1006
3	rs10513586	T	C	0.0586481	1006
3	rs28458330	T	G	0.0586481	1006
3	rs16848385	C	G	0.0586481	1006
3	rs28653070	C	T	0.0586481	1006
3	rs28546700	G	A	0.0586481	1006
3	rs7640989	T	C	0.0586481	1006
3	rs7629335	C	T	0.0586481	1006
3	rs7641275	T	C	0.0586481	1006
3	rs7641278	T	A	0.202783	1006
3	rs6768512	C	A	0.15507	1006
3	rs7615653	G	T	0.202783	1006
3	rs76971070	A	C	0.0586481	1006
3	rs78615448	A	G	0.0586481	1006
3	rs11716226	T	C	0.0129225	1006
3	rs6781960	T	C	0.0586481	1006
3	rs35654970	C	T	0.144135	1006
3	rs11716304	T	C	0.0129225	1006
3	rs12494047	T	C	0.0387674	1006
3	rs6793763	A	T	0.422465	1006
3	rs6782262	T	A	0.0586481	1006
3	rs6785038	T	C	0.832008	1006
3	rs116777360	G	A	0.0387674	1006
3	rs114693927	G	T	0.0586481	1006
3	rs74337897	A	G	0.0516899	1006
3	rs75663603	C	G	0.0586481	1006
3	rs4856677	T	C	0.832008	1006
3	rs78255407	C	G	0.0387674	1006
3	rs78840727	C	A	0.0129225	1006
3	rs111247432	A	C	0.0586481	1006
3	rs4856678	A	G	0.583499	1006
3	rs77348713	A	T	0.0586481	1006
3	rs76052714	G	A	0.10338	1006
3	rs6788935	T	C	0.0586481	1006
3	rs35095668	A	G	0.422465	1006
3	rs76435850	G	A	0.0586481	1006
3	rs6441450	G	A	0.0586481	1006
3	rs7634222	T	C	0.0586481	1006
3	rs7625093	G	A	0.0596421	1006
3	rs34264209	A	T	0.161034	1006
3	rs6792329	T	C	0.0586481	1006
3	rs6779642	G	T	0.0586481	1006
3	rs76907816	C	A	0.0129225	1006
3	rs13092354	T	C	0.583499	1006
3	rs2897222	G	A	0.154076	1006
3	rs115034303	C	T	0.0139165	1006
3	rs75456991	A	T	0.0586481	1006
3	rs75301888	G	T	0.0586481	1006
3	rs6810079	A	G	0.422465	1006
3	rs114278103	A	C	0.00894632	1006
3	rs28588050	G	A	0.15507	1006
3	rs12493759	T	C	0.0576541	1006
3	rs16848424	C	T	0.0586481	1006
3	rs7609808	A	G	0.213718	1006
3	rs112231205	G	T	0.0586481	1006
3	rs79423918	T	C	0.0586481	1006
3	rs76354483	T	C	0.0129225	1006
3	rs56786529	G	A	0.0586481	1006
3	rs12637086	C	A	0.0516899	1006
3	rs58271182	T	C	0.0586481	1006
3	rs58281493	C	T	0.0586481	1006
3	rs58526849	G	C	0.0586481	1006
3	rs75050279	T	C	0.0586481	1006
3	rs4856679	A	C	0.161034	1006
3	rs77559029	C	T	0.0586481	1006
3	rs79824949	T	C	0.0586481	1006
3	rs79312135	G	A	0.0586481	1006
3	rs2405764	C	T	0.422465	1006
3	rs16848522	A	T	0.0586481	1006
3	rs2405763	A	G	0.406561	1006
3	rs9871082	C	G	0.15507	1006
3	rs79424449	T	C	0.0586481	1006
3	rs57345531	T	C	0.0586481	1006
3	rs74685783	C	T	0.0397614	1006
3	rs74666861	C	T	0.0586481	1006
3	rs78355896	A	T	0.0586481	1006
3	rs16848537	G	C	0.0586481	1006
3	rs16848543	T	C	0.0586481	1006
3	rs17753393	A	C	0.10338	1006
3	rs10049026	T	C	0.15507	1006
3	rs78879027	A	C	0.0129225	1006
3	rs60790641	T	A	0.0586481	1006
3	rs13097555	A	G	0.848907	1006
3	rs61704774	T	C	0.0586481	1006
3	rs35090299	A	G	0.422465	1006
3	rs58797656	A	C	0.0586481	1006
3	rs2405762	G	A	0.465209	1006
3	rs10513583	A	C	0.0387674	1006
3	rs79279365	A	G	0.0586481	1006
3	rs77054321	G	A	0.0586481	1006
3	rs60775186	C	T	0.154076	1006
3	rs6782435	G	A	0.0586481	1006
3	rs6808933	A	G	0.0586481	1006
3	rs13085686	C	A	0.422465	1006
3	rs13085992	G	A	0.422465	1006
3	rs75081494	C	A	0.0586481	1006
3	rs181218992	T	C	0.00397614	1006
3	rs16847316	G	A	0.0586481	1006
3	rs4327404	C	T	0.0586481	1006
3	rs2076785	G	T	0.10338	1006
3	rs4337650	A	G	0.0586481	1006
3	rs4416396	G	T	0.0586481	1006
3	rs2405760	C	A	0.738569	1006
3	rs16847324	T	G	0.0586481	1006
3	rs16848574	C	T	0.0516899	1006
3	rs16847327	A	G	0.0586481	1006
3	rs80093963	C	A	0.0586481	1006
3	rs115632361	A	G	0.0586481	1006
3	rs78285476	T	A	0.0129225	1006
3	rs13096939	A	G	0.422465	1006
3	rs74836978	T	C	0.0586481	1006
3	rs79316347	G	A	0.0586481	1006
3	rs13097610	G	A	0.797217	1006
3	rs34479544	A	G	0.422465	1006
3	rs16848605	G	T	0.0586481	1006
3	rs78521175	A	G	0.0586481	1006
3	rs76194961	G	A	0.0586481	1006
3	rs16848607	A	G	0.0586481	1006
3	rs11926354	T	G	0.422465	1006
3	rs74611422	G	T	0.0586481	1006
3	rs12634538	G	C	0.0516899	1006
3	rs12634539	G	A	0.0516899	1006
3	rs6795724	G	T	0.848907	1006
3	rs73155884	C	T	0.0159046	1006
3	rs2897223	C	T	0.0387674	1006
3	rs4263305	C	G	0.848907	1006
3	rs1015084	G	A	0.0586481	1006
3	rs1317083	A	G	0.737575	1006
3	rs4488852	A	T	0.422465	1006
3	rs59660593	A	T	0.0586481	1006
3	rs2405758	T	C	0.848907	1006
3	rs16848643	G	C	0.0586481	1006
3	rs62292314	C	T	0.0576541	1006
3	rs77621505	G	T	0.0586481	1006
3	rs74679545	T	C	0.0586481	1006
3	rs74660550	G	A	0.0586481	1006
3	rs6800943	T	C	0.797217	1006
3	rs9290115	G	A	0.848907	1006
3	rs58829368	T	C	0.0586481	1006
3	rs58474079	T	C	0.0586481	1006
3	rs4393923	C	A	0.738569	1006
3	rs1320167	A	C	0.797217	1006
3	rs78851124	C	T	0.0516899	1006
3	rs4856680	C	A	0.797217	1006
3	rs77765837	C	A	0.0576541	1006
3	rs2405757	A	G	0.848907	1006
3	rs11712530	A	G	0.0129225	1006
3	rs74661194	T	C	0.0387674	1006
3	rs36111673	C	G	0.161034	1006
3	rs11708989	T	A	0.0129225	1006
3	rs11712683	A	G	0.0516899	1006
3	rs7639679	C	T	0.739563	1006
3	rs11712726	A	T	0.0129225	1006
3	rs35671881	G	C	0.161034	1006
3	rs12493682	C	A	0.0586481	1006
3	rs115220348	A	G	0.0447316	1006
3	rs16848682	T	C	0.0387674	1006
3	rs151010187	A	C	0.0119284	1006
3	rs6441451	G	A	0.848907	1006
3	rs12485816	T	G	0.0586481	1006
3	rs6780978	A	G	0.0576541	1006
3	rs2405755	C	T	0.61829	1006
3	rs77018756	G	A	0.0387674	1006
3	rs7651930	C	T	0.849901	1006
3	rs6441452	A	G	0.849901	1006
3	rs6775708	T	A	0.849901	1006
3	rs2405754	G	A	0.849901	1006
3	rs2405753	C	T	0.849901	1006
3	rs62292337	T	C	0.161034	1006
3	rs79280795	G	T	0.0129225	1006
3	rs35597645	A	T	0.423459	1006
3	rs116466894	T	G	0.0119284	1006
3	rs115877048	A	T	0.0119284	1006
3	rs13080739	T	A	0.849901	1006
3	rs56048327	G	A	0.423459	1006
3	rs57466360	T	A	0.154076	1006
3	rs7611850	T	C	0.849901	1006
3	rs6441455	A	G	0.849901	1006
3	rs34085631	T	A	0.0576541	1006
3	rs184184557	T	C	0.00894632	1006
3	rs114490397	G	A	0.0387674	1006
3	rs35910870	C	T	0.0576541	1006
3	rs7648202	G	A	0.849901	1006
3	rs7650443	C	A	0.849901	1006
3	rs12630547	C	T	0.148111	1006
3	rs7618133	T	C	0.430417	1006
3	rs6441456	T	C	0.849901	1006
3	rs6441457	G	A	0.849901	1006
3	rs35757820	T	C	0.162028	1006
3	rs77158938	G	A	0.0387674	1006
3	rs78342731	C	T	0.0974155	1006
3	rs7651065	C	A	0.430417	1006
3	rs147665515	T	A	0.0248509	1006
3	rs6783318	A	G	0.0139165	1006
3	rs13076928	C	T	0.849901	1006
3	rs144634553	C	T	0.00994036	1006
3	rs4856682	T	C	0.841948	1006
3	rs77107134	A	T	0.0159046	1006
3	rs4856685	A	G	0.841948	1006
3	rs12636148	T	C	0.131213	1006
3	rs9844239	C	T	0.842942	1006
3	rs76601570	T	C	0.0159046	1006
3	rs11922606	C	T	0.368787	1006
3	rs73159779	A	T	0.0168986	1006
3	rs6805705	A	G	0.842942	1006
3	rs7649915	A	G	0.109344	1006
3	rs13085318	C	T	0.0626243	1006
3	rs74399799	C	T	0.0646123	1006
3	rs79802352	C	G	0.0646123	1006
3	rs143810912	G	A	0.0149105	1006
3	rs2405501	C	G	0.841948	1006
3	rs2405502	A	G	0.673956	1006
3	rs12054211	T	A	0.0407555	1006
3	rs2897150	C	T	0.841948	1006
3	rs10936279	C	T	0.841948	1006
3	rs76961709	G	A	0.0139165	1006
3	rs79882552	T	C	0.119284	1006
3	rs75715861	T	C	0.0159046	1006
3	rs146978032	G	A	0.00795229	1006
3	rs116624949	C	T	0.00497018	1006
3	rs10936283	A	G	0.842942	1006
3	rs4453855	T	A	0.210736	1006
3	rs111282672	C	T	0.0159046	1006
3	rs4856629	A	C	0.842942	1006
3	rs4856631	A	C	0.842942	1006
3	rs9868667	C	G	0.842942	1006
3	rs35489496	A	G	0.0626243	1006
3	rs116304421	G	A	0.0208748	1006
3	rs9813898	T	C	0.842942	1006
3	rs73159800	T	C	0.0308151	1006
3	rs6803545	T	C	0.109344	1006
3	rs6766883	A	G	0.842942	1006
3	rs9837264	A	C	0.102386	1006
3	rs35364208	C	T	0.431412	1006
3	rs9819929	T	G	0.849901	1006
3	rs9875471	C	T	0.849901	1006
3	rs9879717	G	A	0.850895	1006
3	rs6441460	C	T	0.849901	1006
3	rs6441461	G	C	0.849901	1006
3	rs78399986	T	C	0.0129225	1006
3	rs73159802	C	T	0.0238569	1006
3	rs6770434	A	G	0.849901	1006
3	rs2897152	T	C	0.849901	1006
3	rs67514009	G	A	0.152087	1006
3	rs2405505	T	A	0.849901	1006
3	rs2405506	G	A	0.849901	1006
3	rs6798305	C	G	0.849901	1006
3	rs12635839	C	T	0.0367793	1006
3	rs12496978	T	A	0.0367793	1006
3	rs6801086	C	G	0.849901	1006
3	rs35806486	C	T	0.0576541	1006
3	rs6776864	A	G	0.849901	1006
3	rs6801492	C	T	0.850895	1006
3	rs75055514	C	G	0.0129225	1006
3	rs6776986	A	T	0.849901	1006
3	rs6801685	C	A	0.533797	1006
3	rs6801686	C	T	0.849901	1006
3	rs6777189	A	G	0.849901	1006
3	rs6765996	T	C	0.849901	1006
3	rs6441462	G	A	0.849901	1006
3	rs35952490	C	G	0.0576541	1006
3	rs9883137	T	C	0.102386	1006
3	rs6441463	G	A	0.849901	1006
3	rs4856635	T	C	0.837972	1006
3	rs4856636	G	A	0.533797	1006
3	rs4856637	T	C	0.849901	1006
3	rs4856638	T	G	0.849901	1006
3	rs11916085	T	C	0.152087	1006
3	rs6441464	G	T	0.849901	1006
3	rs6441465	T	C	0.849901	1006
3	rs79392087	A	T	0.0149105	1006
3	rs75642758	T	C	0.0785288	1006
3	rs9840846	A	G	0.849901	1006
3	rs35745212	G	A	0.05666	1006
3	rs67795979	T	A	0.152087	1006
3	rs9823637	T	A	0.849901	1006
3	rs4449333	C	T	0.849901	1006
3	rs117710562	C	G	0.0129225	1006
3	rs4491915	C	T	0.849901	1006
3	rs4254675	G	A	0.849901	1006
3	rs4266210	T	C	0.849901	1006
3	rs3907209	A	T	0.849901	1006
3	rs3907210	G	A	0.849901	1006
3	rs3907211	C	T	0.849901	1006
3	rs9846906	A	G	0.849901	1006
3	rs7612157	T	G	0.849901	1006
3	rs9833349	T	G	0.849901	1006
3	rs6441473	C	A	0.850895	1006
3	rs113827524	T	G	0.05666	1006
3	rs4564995	A	G	0.102386	1006
3	rs3958530	A	T	0.849901	1006
3	rs3912098	A	G	0.849901	1006
3	rs3912099	G	A	0.849901	1006
3	rs6768313	T	C	0.849901	1006
3	rs6779843	A	T	0.849901	1006
3	rs3907212	A	G	0.849901	1006
3	rs3907214	C	A	0.152087	1006
3	rs3907215	T	C	0.152087	1006
3	rs6807016	C	T	0.152087	1006
3	rs57369462	T	C	0.0129225	1006
3	rs58605461	A	G	0.152087	1006
3	rs59621618	A	G	0.152087	1006
3	rs12633973	T	G	0.0367793	1006
3	rs67487253	A	C	0.152087	1006
3	rs68045901	T	C	0.152087	1006
3	rs11709182	G	A	0.0129225	1006
3	rs77312048	T	C	0.05666	1006
3	rs6762491	C	T	0.208748	1006
3	rs6762496	C	T	0.152087	1006
3	rs4468991	C	A	0.0576541	1006
3	rs36104872	T	C	0.0576541	1006
3	rs13083121	C	G	0.0576541	1006
3	rs6765490	G	A	0.152087	1006
3	rs141553391	C	T	0.026839	1006
3	rs11929273	C	T	0.154076	1006
3	rs11929376	C	T	0.152087	1006
3	rs11929496	G	A	0.152087	1006
3	rs4092575	T	G	0.431412	1006
3	rs116132161	C	T	0.0367793	1006
3	rs66750823	C	T	0.152087	1006
3	rs3912100	G	A	0.849901	1006
3	rs34569670	T	G	0.0755467	1006
3	rs55865729	C	A	0.152087	1006
3	rs73878131	C	T	0.102386	1006
3	rs75019344	G	C	0.0159046	1006
3	rs56268396	A	G	0.152087	1006
3	rs56255591	G	A	0.152087	1006
3	rs55983780	A	G	0.152087	1006
3	rs55875424	T	A	0.152087	1006
3	rs2318630	A	C	0.590457	1006
3	rs67180061	G	A	0.152087	1006
3	rs73161792	G	A	0.0397614	1006
3	rs57269775	G	A	0.102386	1006
3	rs9817021	C	T	0.849901	1006
3	rs68048788	C	G	0.152087	1006
3	rs62291058	G	T	0.107356	1006
3	rs67382735	G	C	0.152087	1006
3	rs34860548	G	A	0.107356	1006
3	rs3907216	C	T	0.849901	1006
3	rs12493253	A	C	0.05666	1006
3	rs73161795	C	A	0.0168986	1006
3	rs12494060	A	G	0.05666	1006
3	rs12630952	C	T	0.0367793	1006
3	rs3853161	G	A	0.849901	1006
3	rs12488584	C	T	0.0944334	1006
3	rs11709803	C	G	0.0129225	1006
3	rs7650060	A	G	0.254473	1006
3	rs4856688	A	T	0.254473	1006
3	rs2873759	C	T	0.312127	1006
3	rs13065889	T	C	0.0576541	1006
3	rs4481170	G	A	0.743539	1006
3	rs6441477	G	A	0.0576541	1006
3	rs7614903	G	C	0.525845	1006
3	rs17703088	A	G	0.05666	1006
3	rs114006889	G	C	0.0139165	1006
3	rs79083092	G	T	0.05666	1006
3	rs10084695	C	T	0.849901	1006
3	rs11928071	A	G	0.468191	1006
3	rs13072199	T	A	0.468191	1006
3	rs62291059	A	G	0.0576541	1006
3	rs62292860	A	G	0.468191	1006
3	rs13092420	A	T	0.468191	1006
3	rs11924705	T	C	0.432406	1006
3	rs11925580	T	C	0.431412	1006
3	rs11929190	A	T	0.254473	1006
3	rs6796163	A	C	0.431412	1006
3	rs6771669	C	T	0.431412	1006
3	rs11929234	A	C	0.152087	1006
3	rs79127168	C	T	0.0129225	1006
3	rs6796376	A	G	0.877734	1006
3	rs6784880	T	C	0.431412	1006
3	rs6441478	A	C	0.431412	1006
3	rs6787328	T	C	0.431412	1006
3	rs9844593	C	T	0.254473	1006
3	rs73161800	A	G	0.135189	1006
3	rs6441479	A	T	0.431412	1006
3	rs7621018	C	T	0.431412	1006
3	rs76732557	A	G	0.05666	1006
3	rs188543847	A	G	0.0139165	1006
3	rs145997069	C	A	0.0367793	1006
3	rs12638306	T	C	0.112326	1006
3	rs34519160	A	G	0.431412	1006
3	rs13068589	C	T	0.431412	1006
3	rs13068863	G	T	0.431412	1006
3	rs149767633	C	T	0.0168986	1006
3	rs13091347	T	C	0.431412	1006
3	rs62292862	T	C	0.431412	1006
3	rs12495563	A	G	0.0367793	1006
3	rs35615498	G	A	0.431412	1006
3	rs35463187	G	T	0.431412	1006
3	rs6441480	T	C	0.568588	1006
3	rs7375066	A	G	0.568588	1006
3	rs114313333	A	C	0.0367793	1006
3	rs7630775	C	A	0.568588	1006
3	rs143377132	G	C	0.0129225	1006
3	rs9637415	G	C	0.568588	1006
3	rs7631036	C	T	0.568588	1006
3	rs4856689	T	C	0.568588	1006
3	rs4856690	A	G	0.568588	1006
3	rs4856691	A	G	0.568588	1006
3	rs6764631	A	T	0.568588	1006
3	rs6789378	G	A	0.568588	1006
3	rs75399582	A	T	0.568588	1006
3	rs9637372	C	T	0.499006	1006
3	rs4856692	T	A	0.568588	1006
3	rs4856693	C	G	0.568588	1006
3	rs113073578	T	A	0.0238569	1006
3	rs7639668	C	G	0.569583	1006
3	rs7639669	C	G	0.569583	1006
3	rs78408111	G	A	0.0129225	1006
3	rs4856640	C	A	0.568588	1006
3	rs4856694	T	C	0.568588	1006
3	rs13066105	G	A	0.0576541	1006
3	rs7640405	C	A	0.569583	1006
3	rs78961855	A	T	0.0129225	1006
3	rs7610240	T	A	0.568588	1006
3	rs7620595	A	T	0.568588	1006
3	rs112511278	T	G	0.0308151	1006
3	rs6763134	T	C	0.0705765	1006
3	rs7610665	T	C	0.498012	1006
3	rs6441484	T	A	0.568588	1006
3	rs76023712	G	A	0.05666	1006
3	rs6774866	A	G	0.0705765	1006
3	rs73878143	G	A	0.102386	1006
3	rs1478159	T	C	0.568588	1006
3	rs7641368	T	C	0.568588	1006
3	rs9826621	A	G	0.568588	1006
3	rs6441485	T	C	0.498012	1006
3	rs7644819	T	C	0.150099	1006
3	rs16849112	T	C	0.05666	1006
3	rs16849116	G	C	0.0576541	1006
3	rs75370573	T	G	0.0129225	1006
3	rs6441486	C	T	0.568588	1006
3	rs116186594	G	A	0.0159046	1006
3	rs9874236	C	T	0.102386	1006
3	rs7636530	G	C	0.568588	1006
3	rs7616564	A	G	0.568588	1006
3	rs141744053	T	C	0.150099	1006
3	rs9858104	G	C	0.568588	1006
3	rs74742200	G	T	0.150099	1006
3	rs9882455	T	C	0.498012	1006
3	rs191913390	C	T	0.00695825	1006
3	rs116471843	T	G	0.0328032	1006
3	rs9825275	A	G	0.568588	1006
3	rs9825290	A	G	0.568588	1006
3	rs16849133	A	G	0.05666	1006
3	rs7648755	G	A	0.568588	1006
3	rs7626529	A	G	0.568588	1006
3	rs7626636	A	G	0.498012	1006
3	rs7618873	T	G	0.568588	1006
3	rs6441487	T	C	0.568588	1006
3	rs6441488	G	T	0.569583	1006
3	rs7610253	G	A	0.568588	1006
3	rs7632046	A	G	0.568588	1006
3	rs9874063	G	A	0.568588	1006
3	rs138871895	T	C	0.0218688	1006
3	rs9878983	C	T	0.568588	1006
3	rs9883026	C	A	0.498012	1006
3	rs7427196	C	G	0.568588	1006
3	rs1478167	T	A	0.568588	1006
3	rs1478166	A	C	0.150099	1006
3	rs1478165	G	T	0.150099	1006
3	rs35167491	T	C	0.0705765	1006
3	rs7427452	T	C	0.568588	1006
3	rs1600095	A	T	0.291252	1006
3	rs34986669	C	A	0.150099	1006
3	rs115443244	A	G	0.0367793	1006
3	rs13075431	A	C	0.568588	1006
3	rs35789925	A	G	0.291252	1006
3	rs80026823	G	A	0.150099	1006
3	rs13076471	G	A	0.568588	1006
3	rs7434223	C	T	0.568588	1006
3	rs6762183	G	A	0.498012	1006
3	rs6786781	A	G	0.568588	1006
3	rs9881612	C	G	0.568588	1006
3	rs9882016	G	C	0.568588	1006
3	rs16849189	G	A	0.05666	1006
3	rs16849191	G	C	0.254473	1006
3	rs2318456	T	C	0.568588	1006
3	rs2126847	C	T	0.568588	1006
3	rs988107	G	A	0.150099	1006
3	rs988106	C	T	0.150099	1006
3	rs74483668	C	T	0.0168986	1006
3	rs9832183	T	A	0.254473	1006
3	rs1478162	G	A	0.568588	1006
3	rs116117241	G	C	0.0168986	1006
3	rs1478161	T	C	0.250497	1006
3	rs1478160	T	C	0.254473	1006
3	rs16849217	C	G	0.102386	1006
3	rs16849226	C	T	0.05666	1006
3	rs16849228	A	C	0.0576541	1006
3	rs78635274	T	C	0.0139165	1006
3	rs6800304	A	G	0.568588	1006
3	rs62292903	C	T	0.0715706	1006
3	rs9823293	C	T	0.542744	1006
3	rs77320845	T	A	0.05666	1006
3	rs16849242	T	C	0.197813	1006
3	rs7625235	C	G	0.228628	1006
3	rs4856695	C	A	0.228628	1006
3	rs13085717	A	G	0.542744	1006
3	rs13085897	A	C	0.0576541	1006
3	rs1119792	A	G	0.150099	1006
3	rs76687402	G	A	0.05666	1006
3	rs7637042	A	G	0.542744	1006
3	rs73163519	T	C	0.0864811	1006
3	rs13073284	T	C	0.0576541	1006
3	rs183551082	T	C	0.00695825	1006
3	rs9863537	T	C	0.542744	1006
3	rs62292904	C	T	0.0576541	1006
3	rs6441490	T	A	0.542744	1006
3	rs6441491	C	T	0.471173	1006
3	rs6441492	A	G	0.542744	1006
3	rs6441493	T	C	0.542744	1006
3	rs35429442	A	G	0.0576541	1006
3	rs9849220	C	T	0.150099	1006
3	rs9849351	C	A	0.150099	1006
3	rs7621601	C	T	0.471173	1006
3	rs7623861	C	G	0.542744	1006
3	rs10936286	T	C	0.150099	1006
3	rs9874311	T	C	0.542744	1006
3	rs10936288	T	C	0.543738	1006
3	rs12495573	A	G	0.543738	1006
3	rs13325122	A	G	0.150099	1006
3	rs9851947	T	G	0.542744	1006
3	rs9869554	A	G	0.542744	1006
3	rs141976173	C	T	0.0357853	1006
3	rs7641818	T	A	0.542744	1006
3	rs7641827	T	G	0.542744	1006
3	rs7642220	T	A	0.542744	1006
3	rs114011082	A	G	0.0357853	1006
3	rs10470339	C	A	0.471173	1006
3	rs9837113	G	A	0.542744	1006
3	rs6763669	A	G	0.542744	1006
3	rs6788435	C	T	0.542744	1006
3	rs36159269	C	T	0.0576541	1006
3	rs79762312	C	T	0.05666	1006
3	rs13096678	G	A	0.0576541	1006
3	rs9842614	C	T	0.151093	1006
3	rs9637373	T	C	0.542744	1006
3	rs7349544	G	A	0.151093	1006
3	rs111363942	T	C	0.05666	1006
3	rs6441494	C	T	0.542744	1006
3	rs13060442	C	A	0.028827	1006
3	rs12492138	G	A	0.0357853	1006
3	rs112454008	C	A	0.0328032	1006
3	rs13088979	T	C	0.0715706	1006
3	rs7432328	G	A	0.0497018	1006
3	rs78936749	C	T	0.0357853	1006
3	rs4856696	A	C	0.542744	1006
3	rs4856641	A	G	0.542744	1006
3	rs62293961	G	A	0.0715706	1006
3	rs62293962	T	C	0.0715706	1006
3	rs7429337	T	C	0.542744	1006
3	rs1585657	C	T	0.150099	1006
3	rs11721162	T	C	0.0715706	1006
3	rs9863594	G	C	0.542744	1006
3	rs9863897	G	A	0.542744	1006
3	rs6414398	T	C	0.542744	1006
3	rs6795129	A	T	0.0576541	1006
3	rs2086090	G	A	0.228628	1006
3	rs2086089	T	G	0.150099	1006
3	rs116449860	C	A	0.0298211	1006
3	rs6441496	T	C	0.542744	1006
3	rs12489238	A	G	0.0357853	1006
3	rs12495768	G	A	0.0357853	1006
3	rs6441497	T	C	0.471173	1006
3	rs6441498	G	A	0.228628	1006
3	rs6441499	G	T	0.539761	1006
3	rs79360761	T	C	0.0139165	1006
3	rs80299917	G	A	0.0139165	1006
3	rs7428875	C	A	0.539761	1006
3	rs11720326	C	T	0.0139165	1006
3	rs16849405	A	C	0.05666	1006
3	rs75880301	T	C	0.0139165	1006
3	rs78312447	A	T	0.05666	1006
3	rs78957676	T	C	0.05666	1006
3	rs73163527	T	C	0.0248509	1006
3	rs76363751	T	C	0.0357853	1006
3	rs1382204	T	C	0.150099	1006
3	rs7431616	T	G	0.539761	1006
3	rs9868505	A	C	0.539761	1006
3	rs78049700	T	C	0.150099	1006
3	rs13064235	T	A	0.539761	1006
3	rs80145675	T	C	0.05666	1006
3	rs9855439	T	C	0.539761	1006
3	rs71314100	A	G	0.054672	1006
3	rs35620406	T	C	0.054672	1006
3	rs6441500	T	G	0.539761	1006
3	rs6791711	G	A	0.0178926	1006
3	rs35945221	A	G	0.0685885	1006
3	rs1026693	C	G	0.150099	1006
3	rs6441501	T	C	0.539761	1006
3	rs1026692	C	G	0.471173	1006
3	rs1026691	G	T	0.150099	1006
3	rs1031839	C	T	0.539761	1006
3	rs1015177	G	A	0.539761	1006
3	rs73163529	C	T	0.0188867	1006
3	rs78664662	G	T	0.0139165	1006
3	rs74883110	A	C	0.0586481	1006
3	rs2199604	G	A	0.150099	1006
3	rs62293966	T	C	0.0685885	1006
3	rs28698022	C	A	0.389662	1006
3	rs7646771	T	A	0.539761	1006
3	rs1478157	T	C	0.150099	1006
3	rs149207860	C	T	0.00695825	1006
3	rs6806260	T	C	0.054672	1006
3	rs142506018	G	A	0.0218688	1006
3	rs11923869	G	T	0.227634	1006
3	rs9855432	G	A	0.538767	1006
3	rs7619644	A	T	0.0685885	1006
3	rs113982775	C	A	0.05666	1006
3	rs9823249	A	G	0.10338	1006
3	rs1351091	T	C	0.470179	1006
3	rs6414399	T	G	0.538767	1006
3	rs2318455	C	A	0.150099	1006
3	rs1478156	G	A	0.469185	1006
3	rs76691095	C	T	0.05666	1006
3	rs1478155	T	C	0.538767	1006
3	rs6441502	A	G	0.538767	1006
3	rs78044907	C	T	0.0139165	1006
3	rs6441503	C	T	0.470179	1006
3	rs115265583	C	T	0.0139165	1006
3	rs114265604	C	T	0.0387674	1006
3	rs6414400	T	C	0.538767	1006
3	rs1382203	T	C	0.471173	1006
```
