## Supplementary material for "Characterization of shared and ancestry-specific signals driving complex traits using multi-ancestry fine-mapping": s1_snps.txt

```
rs141476547
rs138059112
rs141597975
rs78189380
rs12374001
rs73875472
rs75897619
rs7627528
rs59827519
rs112433322
rs35462273
rs7653233
rs9827833
rs73875473
rs7653361
rs9828189
rs34016896
rs6441370
rs7636941
rs77064010
rs9839527
rs75025367
rs9815222
rs9821201
rs115086756
rs9859045
rs112205834
rs76873456
rs114738136
rs9290074
rs2404340
rs113200804
rs7652267
rs7630356
rs11711413
rs4856756
rs4856757
rs114427592
rs13059386
rs62279886
rs28853731
rs78746084
rs7629987
rs12629929
rs7610800
rs7632797
rs7633186
rs7611367
rs114136407
rs4856767
rs4856768
rs4856769
rs12488318
rs116689885
rs12486253
rs113474841
rs12636573
rs1154701
rs13083229
rs115941743
rs77192302
rs6797066
rs6441371
rs149655195
rs12494261
rs61578814
rs73875476
rs62279888
rs187699121
rs1478568
rs1478567
rs115602379
rs62279889
rs1382429
rs9839404
rs146817520
rs3849524
rs141386449
rs7647118
rs12108169
rs7647327
rs9812083
rs9850455
rs9870059
rs114369452
rs9790314
rs9290075
rs16832063
rs12632346
rs114549144
rs137961645
rs975323
rs116818072
rs112101228
rs116587574
rs75270627
rs74750648
rs113102660
rs13062740
rs146153764
rs76024820
rs28540230
rs150907228
rs6809256
rs6441373
rs116190718
rs1478565
rs62279892
rs76873962
rs28515190
rs9811833
rs12630038
rs75889227
rs145161574
rs1382428
rs1382427
rs73875482
rs78931588
rs144728387
rs6791213
rs12633103
rs55949838
rs78048841
rs115507726
rs56890199
rs61193379
rs978933
rs73162530
rs80128717
rs57201455
rs56741879
rs1600209
rs57441646
rs60228180
rs10804790
rs1904204
rs62279918
rs60684226
rs1471440
rs77246403
rs57278490
rs58350275
rs899275
rs9872514
rs73875492
rs11715591
rs16834031
rs16832082
rs10936227
rs4856701
rs13073147
rs1382426
rs11929238
rs79447138
rs147113798
rs78376802
rs7638668
rs1993891
rs115806772
rs4856703
rs960212
rs116133612
rs138817800
rs114926857
rs114886954
rs114272449
rs12636434
rs141746378
rs7625217
rs60612225
rs57496534
rs58562874
rs115860997
rs76229731
rs11718905
rs115356076
rs116519000
rs57803909
rs59964190
rs78670101
rs73875500
rs116831070
rs114350365
rs114895094
rs116347602
rs150926474
rs115730998
rs114154561
rs114795180
rs115016794
rs115795758
rs113997878
rs336541
rs336542
rs73875502
rs77139337
rs11711695
rs73878303
rs115792391
rs2100238
rs116799153
rs336548
rs336547
rs116834079
rs13327338
rs6780536
rs116516362
rs115955036
rs1450530
rs114845553
rs77017422
rs116613730
rs336546
rs10513564
rs34771618
rs34896809
rs115235497
rs336545
rs336544
rs336543
rs7652447
rs13059340
rs163327
rs189270
rs339101
rs73878304
rs6441374
rs9837806
rs62279920
rs148768725
rs77057785
rs62279921
rs336577
rs73878305
rs336576
rs336575
rs116456922
rs114131957
rs336574
rs62279922
rs336573
rs336571
rs9850424
rs67460515
rs115936894
rs9836154
rs9836554
rs9836308
rs73162552
rs186827064
rs6800515
rs336570
rs336569
rs148385099
rs873183
rs336568
rs336567
rs80068062
rs140785423
rs62279923
rs163328
rs336566
rs896080
rs336565
rs73162554
rs59761692
rs61217744
rs336564
rs115822821
rs114528427
rs163138
rs9844862
rs336593
rs9811652
rs73878307
rs336592
rs1450523
rs16832129
rs62279924
rs28548802
rs28425747
rs1450522
rs336591
rs79201270
rs16847274
rs80260759
rs336590
rs16832137
rs114723888
rs336589
rs78798041
rs336588
rs336587
rs336586
rs73878308
rs336585
rs336584
rs336583
rs9838693
rs336582
rs336581
rs336580
rs9826921
rs62279925
rs9844860
rs76357082
rs12634006
rs35100811
rs9831694
rs60625846
rs75290771
rs9827110
rs150081942
rs73878311
rs13084731
rs13084746
rs336579
rs419703
rs464766
rs460165
rs463928
rs1376122
rs62279927
rs80349259
rs455739
rs9815630
rs62279928
rs2054710
rs460508
rs140599128
rs466399
rs1450521
rs2122527
rs190919654
rs459515
rs2404341
rs2404342
rs458197
rs462514
rs11710489
rs459697
rs9832567
rs9856366
rs459067
rs461616
rs1450519
rs62279929
rs62279930
rs462081
rs457272
rs62279931
rs13076251
rs456611
rs460960
rs76928701
rs115404711
rs465985
rs456331
rs113981666
rs62279948
rs73878313
rs466119
rs460987
rs459565
rs4856705
rs465539
rs460013
rs465964
rs459923
rs459592
rs460176
rs456137
rs467353
rs76361117
rs458344
rs462413
rs9809257
rs146394706
rs59541314
rs457240
rs374501
rs393076
rs420081
rs148751769
rs59193340
rs142344717
rs460957
rs2061804
rs455386
rs111243945
rs186355524
rs463890
rs16832203
rs458175
rs459679
rs188022144
rs461638
rs73162580
rs466626
rs463630
rs467458
rs456882
rs460950
rs73162584
rs62279949
rs466971
rs60400555
rs143084366
rs9813991
rs62279950
rs16832237
rs339114
rs12632537
rs336551
rs9858890
rs16832246
rs11713185
rs163136
rs336550
rs75412445
rs9860998
rs143948956
rs336549
rs114466814
rs9863590
rs115161264
rs339111
rs142075319
rs336563
rs1349352
rs9859595
rs16832279
rs73162595
rs163137
rs147750993
rs79852225
rs73878321
rs79250676
rs336561
rs9863247
rs11710086
rs73878322
rs79993368
rs1839491
rs73162597
rs115117205
rs73878324
rs73878325
rs73021449
rs11710916
rs336560
rs1811483
rs35713426
rs73162598
rs73162599
rs339124
rs115543374
rs336559
rs62279954
rs558569381
rs74448484
rs9813578
rs2004862
rs78562926
rs9813631
rs115754329
rs336558
rs336557
rs67077657
rs34727114
rs62279955
rs336556
rs142175001
rs7631479
rs139696380
rs115386681
rs56839556
rs17411201
rs2035498
rs404725
rs187821966
rs112700962
rs9861165
rs7653259
rs9862544
rs9842676
rs9862852
rs336552
rs144626964
rs73878330
rs7618391
rs61048679
rs9858921
rs73164106
rs60786535
rs7621696
rs12487559
rs12163613
rs12163614
rs7633191
rs1450525
rs1450524
rs116218807
rs1905532
rs1905533
rs9837148
rs971515
rs7651540
rs62281463
rs9847488
rs7620513
rs56375427
rs59686054
rs1117344
rs1960516
rs336554
rs12497913
rs114901172
rs146701366
rs116526295
rs6441376
rs73164114
rs336555
rs9830562
rs112892684
rs1601198
rs73164115
rs1450526
rs1450527
rs1450528
rs7611043
rs7611369
rs7622871
rs7633221
rs9841691
rs9290077
rs1843080
rs10936228
rs9846626
rs9828938
rs3906963
rs73164124
rs9813985
rs9833740
rs9833754
rs16832362
rs149903373
rs9814485
rs7625210
rs4599324
rs4622911
rs144176088
rs4560316
rs2404344
rs78600662
rs73164129
rs60273956
rs73164132
rs1159250
rs6762110
rs138776037
rs16832376
rs16832377
rs12632716
rs73164136
rs73878345
rs73878347
rs73878348
rs73164138
rs57119780
rs77372680
rs58235971
rs75505278
rs73164141
rs73164143
rs1904206
rs9942056
rs1904205
rs73164146
rs73164147
rs1597494
rs58302911
rs73164149
rs12636206
rs12633334
rs62281466
rs78334089
rs62281467
rs62281468
rs73164152
rs73164153
rs146961143
rs59777031
rs75877572
rs78574211
rs77093527
rs114326853
rs56909806
rs73164156
rs56288375
rs60458714
rs73164157
rs62281469
rs7630664
rs73164161
rs9838439
rs73164165
rs76120653
rs9843804
rs73164167
rs73164168
rs80206206
rs73164169
rs2122528
rs62281470
rs73164171
rs9820744
rs73164172
rs4476517
rs76700169
rs11917968
rs2084611
rs73029285
rs78831677
rs2084612
rs77029829
rs2084613
rs73164174
rs77200311
rs59808131
rs12632883
rs55663755
rs73875621
rs147613400
rs73164176
rs79060976
rs77842455
rs73164177
rs1601199
rs73164178
rs9831011
rs60069838
rs74806880
rs55795028
rs78717641
rs1597495
rs1376124
rs56892296
rs1450537
rs4368516
rs6808635
rs1450536
rs1450535
rs1450534
rs149711316
rs16832433
rs1450533
rs1450532
rs77647922
rs75062968
rs75207162
rs73164187
rs141536206
rs977380
rs16832441
rs77985237
rs9854937
rs9835278
rs9835582
rs76345731
rs550197177
rs6441378
rs7630900
rs981949
rs17418895
rs6800601
rs9823346
rs1839492
rs62278271
rs9866418
rs139185708
rs921364
rs921363
rs9871953
rs143686489
rs73164190
rs9290079
rs1450531
rs1450515
rs1450516
rs1450517
rs62278272
rs6785300
rs7653548
rs17478516
rs17419222
rs16832503
rs7631288
rs7621221
rs17478663
rs9290080
rs73875635
rs6781610
rs9290084
rs9290085
rs9816665
rs9817212
rs9854509
rs9836887
rs9817387
rs9854709
rs76973833
rs9821472
rs79583939
rs13433795
rs13434143
rs7624603
rs7646635
rs7624657
rs7624747
rs7636548
rs6803152
rs6782059
rs9832020
rs9832179
rs73166012
rs7639672
rs9869804
rs9832490
rs66954137
rs17478991
rs146787581
rs1484139
rs17479046
rs1506480
rs2019095
rs62278274
rs6773923
rs6798423
rs12491985
rs78259382
rs57306175
rs59955550
rs62278277
rs62278278
rs73166018
rs34842468
rs10936229
rs77077772
rs6780612
rs6441379
rs6441380
rs6441381
rs6441382
rs7648970
rs7627320
rs12630808
rs73166022
rs62278291
rs872675
rs872676
rs872677
rs937811
rs10513566
rs6788534
rs9861927
rs1506481
rs1506482
rs1506483
rs1506484
rs41386047
rs73166030
rs9847876
rs9847781
rs9813997
rs77382557
rs1463946
rs1463947
rs16832548
rs1463948
rs62278292
rs3921595
rs2221514
rs62278293
rs2063006
rs1354732
rs1354733
rs9985491
rs66861749
rs60861269
rs9828633
rs9809416
rs7644500
rs9809639
rs7622326
rs146361592
rs13433808
rs115931492
rs9881962
rs62278294
rs4287919
rs62278295
rs78009669
rs76996304
rs9821882
rs17479823
rs62278296
rs9883089
rs12489244
rs2048038
rs115110176
rs6766974
rs6802799
rs138466558
rs150243450
rs76301719
rs58984753
rs77279217
rs147473354
rs9860670
rs9823730
rs73166039
rs55659916
rs73166043
rs2135449
rs56391809
rs12488709
rs62278301
rs62278302
rs9871657
rs73166044
rs73166045
rs9848019
rs9830665
rs12485647
rs9848777
rs9811495
rs9811877
rs9831484
rs62278303
rs73166049
rs13322121
rs73166050
rs9816618
rs145850284
rs79083192
rs13319136
rs76979851
rs9821185
rs73166053
rs9841358
rs9822251
rs9826598
rs75736155
rs150596659
rs62278304
rs2174605
rs9831924
rs76397669
rs76659376
rs144048849
rs145750609
rs9843289
rs74395114
rs55638748
rs76527185
rs62278344
rs62278345
rs73166055
rs80334677
rs73166056
rs62278346
rs7635683
rs9854715
rs10936230
rs114844737
rs9859036
rs9859309
rs112775448
rs79071487
rs62278347
rs9855939
rs10936231
rs9836432
rs10936232
rs79764622
rs73166058
rs73166059
rs7638966
rs9847638
rs74882602
rs4856642
rs16832576
rs1463944
rs114463866
rs10936233
rs13324941
rs10936234
rs13324930
rs16832578
rs9831040
rs17420696
rs150734078
rs78688772
rs6441385
rs76335426
rs6441386
rs62278349
rs62278350
rs2063008
rs2063007
rs141249539
rs2174606
rs6800559
rs77604868
rs28781331
rs79977372
rs76983719
rs76457824
rs7651219
rs57598400
rs114909126
rs77564805
rs17480196
rs6789636
rs76470822
rs17420914
rs62278352
rs2221517
rs114236202
rs12485983
rs4856707
rs12489442
rs4856643
rs4856644
rs9818115
rs115474531
rs116040831
rs62278353
rs1506475
rs75362596
rs148481191
rs6774376
rs6809987
rs6786047
rs2202558
rs2221516
rs2221515
rs1506474
rs6777722
rs78613915
rs76766439
rs6441387
rs1506473
rs1506472
rs17480542
rs62278354
rs17421292
rs16832642
rs73166064
rs1546398
rs1546397
rs16832649
rs76432603
rs79984180
rs1848041
rs7621711
rs7621624
rs1546396
rs1546395
rs79175439
rs1546394
rs73166066
rs59111786
rs76037426
rs6781716
rs10513568
rs10513567
rs12492702
rs6797876
rs12489359
rs1506471
rs74820567
rs9842835
rs75456645
rs16832710
rs882747
rs9868834
rs75272002
rs16832715
rs6780945
rs75636246
rs79957240
rs16832734
rs17421738
rs76879712
rs77154769
rs62279582
rs62279583
rs4615094
rs76477938
rs150383292
rs80245426
rs149520679
rs9867861
rs116096232
rs79532244
rs78115137
rs4856708
rs59873230
rs75654555
rs9822904
rs2048040
rs7641444
rs73166070
rs7641731
rs13059068
rs17421877
rs113732223
rs62279584
rs17421926
rs74511717
rs9877005
rs73166073
rs62279585
rs77390716
rs73166074
rs115601579
rs12485788
rs73166075
rs1395294
rs6793693
rs79329952
rs77230176
rs4263306
rs184336649
rs9848624
rs116238303
rs115533441
rs13087257
rs144107559
rs78733483
rs62279586
rs9811902
rs62279587
rs1567061
rs74512867
rs79213294
rs77656336
rs7642359
rs62279589
rs62279590
rs62279591
rs7632851
rs114427818
rs75151714
rs6767611
rs869772
rs7620901
rs12493665
rs116467938
rs112082163
rs116150156
rs9836151
rs6793927
rs111311620
rs17487799
rs57233433
rs6783402
rs79761163
rs139795090
rs76423062
rs59085343
rs112653317
rs9883579
rs2658525
rs75904764
rs9880279
rs149258790
rs116174581
rs1399905
rs2674222
rs1515735
rs78961176
rs79502999
rs78907724
rs116493637
rs1913798
rs78764991
rs12487407
rs73166088
rs57527349
rs115741891
rs62279594
rs73166089
rs78076835
rs7636298
rs61002246
rs62279615
rs16832858
rs28514487
rs28576562
rs75533497
rs74520895
rs62279616
rs6441391
rs6441392
rs9851158
rs2048801
rs62279618
rs9840911
rs62279619
rs1588907
rs62279620
rs9290087
rs9858075
rs73166097
rs78752646
rs10936235
rs2138320
rs13319650
rs7646822
rs62279622
rs1399904
rs79337900
rs9813121
rs9851175
rs16847278
rs139633560
rs16832928
rs78739603
rs1399910
rs1878064
rs1399909
rs1399908
rs17422719
rs1399906
rs62279623
rs62279624
rs9290088
rs9871565
rs73168003
rs9872386
rs9876608
rs9876363
rs62279626
rs62279627
rs9877938
rs9881986
rs2404569
rs62279628
rs78989894
rs78647230
rs9879265
rs1515741
rs1849999
rs1850000
rs62279629
rs9837035
rs144046302
rs35055079
rs62279631
rs12639130
rs1399916
rs111293956
rs1976725
rs1515743
rs62279632
rs9815734
rs182678014
rs4269094
rs4856709
rs6441393
rs113076111
rs142408422
rs2138319
rs1568020
rs76179593
rs12629040
rs59226458
rs7629214
rs74943589
rs4266208
rs4305435
rs62279656
rs2203490
rs9824937
rs2063835
rs62279657
rs17423134
rs12631996
rs1515723
rs1515724
rs17488911
rs4856710
rs12632832
rs4856711
rs1913796
rs59475619
rs146492840
rs112298626
rs7625741
rs62279659
rs9876892
rs4856645
rs4856712
rs1399915
rs1399913
rs75639153
rs113151388
rs7432487
rs62281360
rs62281361
rs16833034
rs62281362
rs146513183
rs62281363
rs1356142
rs62281364
rs73168016
rs62281365
rs1515736
rs1568022
rs9812690
rs9855238
rs12330225
rs80231542
rs16833074
rs16833083
rs9881042
rs9861671
rs62281366
rs16833090
rs4472057
rs9829196
rs9867300
rs28827328
rs2222055
rs4593045
rs6441395
rs7431415
rs2896903
rs7652034
rs9820806
rs9879283
rs76519766
rs74444861
rs62281367
rs116302043
rs6809783
rs1588910
rs1588909
rs1588908
rs4389491
rs908351
rs1106255
rs2404570
rs1515726
rs1515725
rs6780489
rs9290089
rs6808138
rs2404571
rs9863808
rs73015278
rs2404572
rs74405032
rs925768
rs7632575
rs9827593
rs11923061
rs4635724
rs1399903
rs1104702
rs76237339
rs73015282
rs4298056
rs9814442
rs12489710
rs116157637
rs12486357
rs6797942
rs6773647
rs6773928
rs6786814
rs1515722
rs79986064
rs1515721
rs9857552
rs9820371
rs6801320
rs6777104
rs9290090
rs1515720
rs7626878
rs7626753
rs73015292
rs113582011
rs73168034
rs6808046
rs6784302
rs6808212
rs147901722
rs116734365
rs75420888
rs6776649
rs56351050
rs6805019
rs6780534
rs17489908
rs73015300
rs73168035
rs68071371
rs73015301
rs60603263
rs9845108
rs9884113
rs73168036
rs77917009
rs6441396
rs9837663
rs13315704
rs137942275
rs73168038
rs4856646
rs145481405
rs1606905
rs4856647
rs6781312
rs116026585
rs76837436
rs73168039
rs148007509
rs56343804
rs4856648
rs1356141
rs2896972
rs1356140
rs12492378
rs1515731
rs77347456
rs9818597
rs115858196
rs75502806
rs73168043
rs76383906
rs1399898
rs1399897
rs77184360
rs1399896
rs9843336
rs67876817
rs73168049
rs9848511
rs143065728
rs77280873
rs75925377
rs112402176
rs6799995
rs114631991
rs115357471
rs9860420
rs10084648
rs4856713
rs4856649
rs9799247
rs113747121
rs9832004
rs112884270
rs6441397
rs141517770
rs73168050
rs6767240
rs142826841
rs58763465
rs184875870
rs56766554
rs2063836
rs3860561
rs12493614
rs78336597
rs115060187
rs9858533
rs148995225
rs142878870
rs145044424
rs147410290
rs139641561
rs145079265
rs149365761
rs6779588
rs6779593
rs6779708
rs6791482
rs7614283
rs77162690
rs148397773
rs144547221
rs4392430
rs6800962
rs4468990
rs4395412
rs78006239
rs73017233
rs111399366
rs4295179
rs1120955
rs111742061
rs6786730
rs79777612
rs114714029
rs6765877
rs113539990
rs6790206
rs142383723
rs76112599
rs73030538
rs79692728
rs146382207
rs6790717
rs4856715
rs114143411
rs138610790
rs79670405
rs76892073
rs76865960
rs77310517
rs1515733
rs1515732
rs139800990
rs142281772
rs6776471
rs77351777
rs77936627
rs55920876
rs12152297
rs141529836
rs62278571
rs140356204
rs150353360
rs9830046
rs113413174
rs147901563
rs145159177
rs143590890
rs12490632
rs4856716
rs4856717
rs147322072
rs4359825
rs142854970
rs4284999
rs141065478
rs143487363
rs12629440
rs139355082
rs143277867
rs35502899
rs180791250
rs9985382
rs144280855
rs60315691
rs114021632
rs145781566
rs9758752
rs9758756
rs62278590
rs141943517
rs138813822
rs142004679
rs62278591
rs139492988
rs111356330
rs62278592
rs150974023
rs9832382
rs190080406
rs145408702
rs142069077
rs4856718
rs4241430
rs55723504
rs1476322
rs1399900
rs1399899
rs76374656
rs2404815
rs9862749
rs4856719
rs145401035
rs138020058
rs4241431
rs1913797
rs16833265
rs9848553
rs2404817
rs139094068
rs2063837
rs9849475
rs143109124
rs1878063
rs16833273
rs4856722
rs523441
rs17424572
rs515915
rs1399901
rs111458120
rs77671287
rs78297773
rs73168064
rs116161336
rs75698436
rs146444556
rs507856
rs113060438
rs113567840
rs17490325
rs4376051
rs17424676
rs76568570
rs140341664
rs9819763
rs73168065
rs7613249
rs80021942
rs4499620
rs139769218
rs475336
rs693627
rs75260503
rs17424704
rs16833291
rs73168067
rs10513569
rs142283214
rs73168069
rs536964
rs57738525
rs16833306
rs2404818
rs116680756
rs17424869
rs116541819
rs498051
rs7644833
rs524462
rs528355
rs554752
rs140554273
rs9820572
rs9861996
rs9824940
rs77577064
rs514683
rs79472201
rs574215
rs487000
rs482314
rs77483261
rs479750
rs115238413
rs530669
rs138956715
rs1550155
rs528742
rs525965
rs518205
rs491775
rs112532375
rs572525
rs490737
rs573462
rs489939
rs493275
rs516157
rs61556020
rs488002
rs485315
rs76728458
rs12489261
rs7650155
rs73168079
rs9832859
rs73168081
rs149518173
rs17424987
rs9290094
rs528970
rs514816
rs541222
rs541280
rs76565206
rs541447
rs138727888
rs76917399
rs545932
rs77135183
rs73168084
rs308689
rs73168085
rs73168086
rs148537686
rs12639009
rs547631
rs177821
rs75750193
rs186302
rs308690
rs186303
rs172624
rs16833340
rs308691
rs308692
rs114967477
rs308693
rs308694
rs12636658
rs308695
rs308696
rs73168089
rs308697
rs308698
rs308699
rs57011661
rs9840785
rs6766434
rs6766435
rs6779522
rs9845882
rs551016
rs1515730
rs1515729
rs1436736
rs4856651
rs4856723
rs4856724
rs4856725
rs73168093
rs518024
rs502153
rs13314929
rs4856726
rs13318665
rs73168095
rs6768184
rs192812
rs74758022
rs17425527
rs9857417
rs75209712
rs78189118
rs150685270
rs76912822
rs308705
rs308704
rs308703
rs17425603
rs111477329
rs141442021
rs2118099
rs111275252
rs35608652
rs1119259
rs1849998
rs1849997
rs1987997
rs11929455
rs142240426
rs11921748
rs4256146
rs4574316
rs4256147
rs308702
rs308701
rs9290095
rs9813483
rs11711567
rs1515728
rs9838024
rs9856223
rs114965997
rs9985423
rs1515727
rs2404822
rs71314064
rs10936238
rs2082981
rs2082980
rs9833527
rs9985316
rs10513570
rs114922242
rs12489743
rs16833410
rs12490422
rs308688
rs16833412
rs116227233
rs1515739
rs16833420
rs1515738
rs10804791
rs11921798
rs114970936
rs10936239
rs10936240
rs62278615
rs62278616
rs10936241
rs10936242
rs1996264
rs12054391
rs9855725
rs60832962
rs61063942
rs9842393
rs10936243
rs13060639
rs693859
rs9820263
rs9858269
rs116317864
rs9859265
rs9879208
rs115676632
rs59282056
rs62278641
rs56011310
rs9864521
rs78999589
rs1370088
rs139627302
rs9875108
rs9819591
rs151332123
rs59750999
rs12696122
rs10513571
rs10513572
rs17491851
rs11914556
rs11914562
rs11918801
rs6441399
rs11707227
rs1370087
rs1370086
rs76018866
rs12637350
rs12629464
rs1865882
rs1865881
rs57332006
rs4462979
rs1865880
rs138194488
rs75943454
rs4856653
rs4856654
rs4856655
rs12639469
rs9290096
rs9883611
rs2196535
rs10936244
rs9809075
rs61426547
rs1836936
rs34252675
rs2196534
rs77426467
rs56878138
rs12486912
rs16833442
rs16833446
rs4856727
rs4856728
rs1436742
rs2164570
rs1436741
rs10936246
rs79322835
rs12634015
rs2196533
rs60649244
rs1347625
rs1436740
rs2896973
rs4273381
rs1436739
rs2404824
rs2118098
rs4256144
rs2118097
rs1436738
rs1436737
rs9859426
rs73020598
rs2118096
rs1550156
rs148448039
rs7622480
rs74964350
rs2404825
rs2118095
rs10936247
rs73170125
rs767795
rs75845415
rs10513573
rs1017437
rs116741547
rs1962657
rs76965373
rs1898285
rs9849639
rs2404828
rs12636315
rs73170127
rs12485349
rs11717351
rs11926056
rs139773357
rs2033686
rs10936248
rs9848255
rs1436735
rs13060911
rs6771720
rs77773211
rs17427131
rs62280968
rs116763008
rs73170130
rs17427166
rs116373037
rs2046942
rs6779918
rs11926881
rs9874696
rs114596599
rs77185736
rs9841487
rs17427370
rs7620420
rs115868092
rs113326885
rs1009379
rs1550152
rs13061797
rs1160072
rs1565594
rs1565593
rs115384569
rs10936249
rs151191183
rs6804170
rs12489331
rs17493410
rs150402053
rs79184944
rs1492140
rs73170139
rs1157706
rs1157705
rs73170140
rs10513575
rs7610490
rs17493606
rs9834399
rs115437456
rs180980708
rs13093909
rs13095089
rs66602894
rs73170142
rs1583563
rs73170144
rs7433229
rs7433270
rs35916110
rs62280969
rs11709800
rs7651117
rs7428572
rs148361731
rs141567827
rs4856729
rs6799747
rs11706110
rs145352159
rs73170149
rs9849049
rs9811500
rs116218641
rs138485962
rs11922774
rs143644970
rs147208147
rs13095597
rs115803231
rs1844951
rs6441404
rs2404829
rs2404830
rs2404831
rs6441405
rs1115517
rs2019291
rs11925871
rs114715410
rs73875930
rs7426852
rs62280974
rs143575810
rs1844953
rs4856656
rs6784209
rs4856657
rs144709052
rs6771433
rs12492767
rs6796264
rs144335124
rs35286282
rs79918449
rs13071041
rs36070938
rs7433024
rs115735593
rs34595574
rs35462724
rs79298180
rs11915112
rs73024547
rs10936254
rs1976207
rs1972828
rs113705313
rs1972827
rs73024549
rs1550157
rs6767545
rs6767735
rs4472059
rs1492160
rs7431241
rs114498156
rs1844954
rs116389323
rs12631106
rs1586846
rs1586847
rs1586848
rs1388714
rs73170161
rs73170163
rs113138774
rs1388699
rs5029866
rs17500781
rs6769956
rs116555116
rs1388700
rs1388701
rs6441408
rs148551429
rs1492146
rs6441409
rs4856730
rs16833700
rs78752612
rs1388702
rs1388705
rs62280976
rs1492147
rs11916007
rs149948696
rs6441410
rs9290101
rs62280990
rs1492148
rs2220684
rs1994741
rs1994742
rs17501198
rs1994743
rs17429236
rs74736276
rs9853204
rs35117430
rs34362775
rs34515581
rs34511808
rs1492149
rs1492150
rs1821760
rs1370089
rs9844089
rs35585663
rs146492085
rs76303576
rs62280992
rs7646856
rs12492932
rs12492972
rs12486497
rs10936256
rs9874605
rs9854969
rs9990383
rs13073121
rs11720338
rs13095820
rs13073187
rs13095995
rs78187470
rs78351896
rs62280993
rs6785261
rs6809478
rs4093549
rs9809159
rs6810192
rs9865434
rs9810082
rs13095653
rs1602595
rs66802553
rs1602596
rs1580638
rs62280994
rs4856731
rs4856732
rs4856733
rs4856734
rs11713768
rs7629759
rs7640336
rs7640449
rs13066303
rs9857513
rs28539730
rs13078006
rs1565595
rs12489980
rs10936258
rs13095765
rs3912845
rs2405021
rs9846725
rs9829046
rs9809629
rs12485381
rs7629474
rs9852273
rs9840287
rs4856658
rs4856659
rs7636083
rs1492152
rs1492153
rs1994744
rs1994745
rs1994746
rs1994747
rs1492154
rs1492155
rs9824686
rs9882506
rs1388706
rs13082799
rs13082968
rs9868207
rs35629517
rs7637869
rs1532212
rs1492156
rs6772555
rs2029600
rs1077660
rs114889168
rs1078307
rs11717637
rs2405025
rs12696123
rs11707244
rs1532213
rs1532214
rs6786568
rs2405029
rs7637373
rs4280649
rs62278675
rs4558774
rs34599099
rs722711
rs1388713
rs1388712
rs1388711
rs1388710
rs1492164
rs1492163
rs28658351
rs1492162
rs7633348
rs1817827
rs1948391
rs1948390
rs2405046
rs2405047
rs34373347
rs59476261
rs74782672
rs143449347
rs1492161
rs6794790
rs6441411
rs9831750
rs13084838
rs6441412
rs149442528
rs1352914
rs9841962
rs34133774
rs9290102
rs6441413
rs6441414
rs2046940
rs7626487
rs7626758
rs13072069
rs9290103
rs9882943
rs144535661
rs62278676
rs56131973
rs13100369
rs58172792
rs10936262
rs60625001
rs6769782
rs62278709
rs12696125
rs60371016
rs62278711
rs7619616
rs57245356
rs62278713
rs6776255
rs55806914
rs55644053
rs55818910
rs9882510
rs71625424
rs9863070
rs9866592
rs73170189
rs9829079
rs62278717
rs6765203
rs112072123
rs1826366
rs183768480
rs7635202
rs6441415
rs1492159
rs12490541
rs141404361
rs1492158
rs74535955
rs9878656
rs9840712
rs1388708
rs6796839
rs1492157
rs1844952
rs4453856
rs34180022
rs4856660
rs4856661
rs4856662
rs4856735
rs7644652
rs56118139
rs7624949
rs13064856
rs7615006
rs76421659
rs6441416
rs76233660
rs7653510
rs9871478
rs13087239
rs7653624
rs9875612
rs35751723
rs11711859
rs11711919
rs10460789
rs4327405
rs73030414
rs1948389
rs1492143
rs75546354
rs6792618
rs1492142
rs1492141
rs74534580
rs6769020
rs6441417
rs6441418
rs112809357
rs35467798
rs148581363
rs34816434
rs6441419
rs56370506
rs6809623
rs78230670
rs6776643
rs79428199
rs6764196
rs6788766
rs2101653
rs7614632
rs144198866
rs9838303
rs62278732
rs16833959
rs2897044
rs1826367
rs2405031
rs2087739
rs2897045
rs4455332
rs11707228
rs4501127
rs183771881
rs4321540
rs4501128
rs116110053
rs2405032
rs13316167
rs151203892
rs10936263
rs13317011
rs75051499
rs74565660
rs6791333
rs6778276
rs6778365
rs13317296
rs4856736
rs12330372
rs6797849
rs62278734
rs60852157
rs6788455
rs6763974
rs16847288
rs13433983
rs17502679
rs139505855
rs12330759
rs9810140
rs9848176
rs190953043
rs11927460
rs75317723
rs9862890
rs9877824
rs62278736
rs9841205
rs9878666
rs148616803
rs9850486
rs10513576
rs12496769
rs79715699
rs9818766
rs6441421
rs76358260
rs4640579
rs80276858
rs9867560
rs62278737
rs9290104
rs2405034
rs2405035
rs62278738
rs78369441
rs17443484
rs2046941
rs12632401
rs9290105
rs13080637
rs9832680
rs57468658
rs78488180
rs182273373
rs2131138
rs1352913
rs2131137
rs75856274
rs9811337
rs73030447
rs9811662
rs73875963
rs73875964
rs36037470
rs1352912
rs57874614
rs9836800
rs2201158
rs114313973
rs114871916
rs9842099
rs9822965
rs76028586
rs9865618
rs143696406
rs73030450
rs12492746
rs59632634
rs9852776
rs9871105
rs9874929
rs4555540
rs4293714
rs4544631
rs73172704
rs35447687
rs34440293
rs9830696
rs6784918
rs111822157
rs4856740
rs12632907
rs12638318
rs9841566
rs114504244
rs11921208
rs9866644
rs76062651
rs6789450
rs75187069
rs7637441
rs6780674
rs73030455
rs9820734
rs75151827
rs62278739
rs4510391
rs4575917
rs79040066
rs73030460
rs138087045
rs9812882
rs4532144
rs55959701
rs55659212
rs56177787
rs6803845
rs9290106
rs115946399
rs9867137
rs13082202
rs4299495
rs13062562
rs66460554
rs16834045
rs75588840
rs66912051
rs4524290
rs7621883
rs9834910
rs4597725
rs9817605
rs12696126
rs9821852
rs9822026
rs6776328
rs6441422
rs59451012
rs16834068
rs9813600
rs6810201
rs9839557
rs6441423
rs4586823
rs13099303
rs13099922
rs9850162
rs9812268
rs9850365
rs7618729
rs7640981
rs7641065
rs4856663
rs9855315
rs4856741
rs4241432
rs4241433
rs113013958
rs4425278
rs4256145
rs6801763
rs6441424
rs62280470
rs9875923
rs9876129
rs7637261
rs35018139
rs62280472
rs4856664
rs9849367
rs12494760
rs59539229
rs57628918
rs58618482
rs4856742
rs115137513
rs73030496
rs10470481
rs10470482
rs9875486
rs9842798
rs73875980
rs7615033
rs7626556
rs4608713
rs4346557
rs13088576
rs13071617
rs4295178
rs4323020
rs9826521
rs150135164
rs138603952
rs80034494
rs12374003
rs12374105
rs59872885
rs4494944
rs12630366
rs75972915
rs9862898
rs77800677
rs4856665
rs9834707
rs4241434
rs16834133
rs4594629
rs4312667
rs9840976
rs73032205
rs4856743
rs2068396
rs34264430
rs16834167
rs9813053
rs73875984
rs9871773
rs9871781
rs78537310
rs79280340
rs4333098
rs7431844
rs6441426
rs1912454
rs1355290
rs112846229
rs7635026
rs28413956
rs114250748
rs13079461
rs74824614
rs114146294
rs16834190
rs16834194
rs4333097
rs4450831
rs1510338
rs34670686
rs961839
rs961840
rs1510340
rs9822058
rs907079
rs9290107
rs9827385
rs4602407
rs6779506
rs4498059
rs73172712
rs4498060
rs907080
rs6767956
rs17504334
rs56028442
rs78920988
rs148354533
rs1858239
rs984096
rs984097
rs984098
rs984099
rs17504417
rs13340124
rs10936266
rs4453857
rs58885376
rs11917938
rs1510344
rs114848298
rs116606144
rs9869343
rs9869369
rs73032224
rs9814278
rs4241435
rs9869853
rs4856666
rs6809393
rs9874973
rs7632987
rs1397234
rs73032234
rs28532919
rs73032236
rs76193507
rs9814837
rs1858240
rs56315604
rs62280492
rs16847297
rs9863326
rs13317077
rs9826218
rs9826712
rs75837117
rs1983209
rs1154807
rs77001797
rs1983208
rs962873
rs1510346
rs1397246
rs73878503
rs7620145
rs75809076
rs80228035
rs35282795
rs9819461
rs1027921
rs13323724
rs1397245
rs34922593
rs13323875
rs1397244
rs1397243
rs1397242
rs1397241
rs73878507
rs2175265
rs6796372
rs2136712
rs6796554
rs2175264
rs1397240
rs1397239
rs11923750
rs1397238
rs150815838
rs16834360
rs951475
rs7640608
rs1397237
rs4856667
rs79142684
rs1397236
rs10513577
rs13100661
rs9883680
rs9884026
rs114299252
rs9850597
rs35512559
rs34793869
rs9850613
rs6789071
rs114195528
rs6789187
rs6776232
rs6778769
rs191126850
rs6791872
rs6779000
rs6779195
rs2089738
rs115893695
rs1813301
rs7625559
rs7647638
rs7625640
rs4133847
rs7625822
rs7628078
rs2102509
rs11716576
rs2089737
rs2102508
rs35298688
rs34869298
rs7631119
rs73014613
rs4856668
rs73878517
rs6786598
rs6786600
rs9876455
rs6762210
rs13319565
rs6789427
rs60886133
rs139041487
rs6789851
rs144031276
rs11921532
rs9844411
rs57955167
rs9882103
rs13099598
rs60022403
rs9848787
rs7637893
rs143859432
rs7615800
rs142497573
rs144311841
rs4856669
rs4856744
rs79421717
rs35648700
rs13067265
rs13067435
rs13067436
rs75879675
rs73014673
rs9816747
rs35888322
rs56210893
rs7432475
rs142819191
rs74587680
rs4340718
rs115264970
rs4611839
rs6800261
rs6800276
rs6800277
rs113315529
rs115189908
rs13097361
rs9880694
rs34880574
rs34834722
rs34210407
rs62278873
rs34497191
rs4856746
rs4856747
rs12637049
rs12631615
rs13085452
rs13085482
rs73014684
rs73014685
rs9871102
rs59423366
rs61342226
rs34809784
rs9837615
rs6767648
rs12632991
rs12638401
rs113822701
rs6768079
rs13072361
rs35690877
rs142687140
rs5002246
rs73878520
rs13098951
rs9843945
rs13098556
rs4380421
rs9844303
rs9810844
rs9290108
rs13061799
rs34739573
rs7613889
rs7646349
rs12636815
rs12636833
rs6766969
rs6441431
rs28736802
rs13058751
rs10049344
rs3991663
rs12629678
rs2405274
rs12632119
rs79069656
rs57994213
rs12629781
rs71314075
rs12637619
rs12637654
rs13089467
rs13090072
rs75289195
rs13090130
rs34640718
rs114359719
rs13090291
rs1119974
rs1119975
rs1119976
rs62278898
rs1119977
rs28411090
rs6776758
rs73172723
rs6788445
rs73016621
rs9842314
rs11720600
rs9824863
rs9825008
rs9825150
rs1397221
rs938001
rs76118018
rs907078
rs1397222
rs73172728
rs55988235
rs9847504
rs35538103
rs28552501
rs67954438
rs35626895
rs1510330
rs1510331
rs871934
rs9815099
rs871933
rs871932
rs9852513
rs871935
rs28435143
rs6804239
rs35026741
rs1397223
rs1397224
rs79917056
rs1397225
rs6804840
rs6769304
rs9858010
rs13071732
rs13072249
rs13071757
rs13072429
rs16847305
rs9858657
rs73016695
rs1567453
rs1157715
rs28688125
rs16847309
rs73878534
rs1016744
rs1016743
rs73172732
rs34141100
rs34036050
rs73878535
rs79906786
rs35598685
rs34707800
rs35797074
rs34585114
rs9856062
rs35722908
rs35628140
rs12632886
rs79755843
rs1858237
rs77642628
rs35535628
rs9813888
rs11915351
rs7619710
rs79767954
rs7619822
rs7641676
rs11715427
rs4856749
rs4856750
rs4856751
rs4856752
rs62278935
rs60253806
rs62278936
rs12631171
rs73878537
rs9825054
rs9844852
rs6780071
rs60991485
rs1159486
rs9867070
rs11923641
rs35575496
rs1510332
rs62278938
rs1033057
rs115259011
rs12638648
rs75937176
rs1033058
rs12638716
rs1033059
rs993595
rs993596
rs9841291
rs189855692
rs12696134
rs74905434
rs73018723
rs62278939
rs9850826
rs73018726
rs7431778
rs2405276
rs79944976
rs60020746
rs77365805
rs73018729
rs73018731
rs111226678
rs6789240
rs11719823
rs73018739
rs9868656
rs73878543
rs3920194
rs1397230
rs6771758
rs6796571
rs6441432
rs9290109
rs4856753
rs4856754
rs4856755
rs9879552
rs56292019
rs9822409
rs12636327
rs9860754
rs9860767
rs9809327
rs6803547
rs12637053
rs56340997
rs41497744
rs1397229
rs7618754
rs6441433
rs76449714
rs35775644
rs76815224
rs9826637
rs2202974
rs2202973
rs35197901
rs34015870
rs28592740
rs12632884
rs9837065
rs9290110
rs11711585
rs13319309
rs1510335
rs981642
rs981641
rs981640
rs981639
rs9880910
rs9843494
rs6804961
rs6805150
rs2202972
rs62280342
rs6796159
rs76926155
rs7372638
rs34101982
rs2175262
rs4856672
rs4856759
rs2175261
rs2175260
rs1912455
rs1510334
rs1510333
rs1949079
rs1949078
rs12696135
rs62280343
rs34949416
rs12696136
rs13313961
rs13079563
rs9813352
rs9868823
rs6787654
rs6800712
rs1588428
rs1588427
rs10222445
rs35303397
rs10222387
rs10222628
rs10222465
rs9819073
rs56400336
rs9290111
rs12638307
rs4465957
rs4355296
rs4355297
rs4468993
rs4508798
rs4355298
rs12638402
rs1588426
rs1588425
rs1588424
rs1605978
rs1605976
rs73020769
rs34359679
rs35557428
rs34467216
rs73020772
rs67821376
rs62278961
rs35571555
rs62278963
rs13098748
rs9862247
rs9862141
rs9862586
rs16834540
rs9863090
rs9862824
rs6441434
rs7626286
rs7616071
rs6441435
rs6441436
rs6441437
rs184527449
rs6441438
rs7651664
rs7651480
rs2202971
rs1397228
rs151074668
rs16834555
rs4856761
rs4856762
rs9874141
rs141875762
rs73024725
rs1397227
rs7628375
rs7628479
rs7617022
rs73024729
rs7639255
rs62278966
rs9856659
rs2405278
rs2405279
rs1581057
rs62278967
rs7609974
rs77370398
rs2063357
rs13088846
rs57353052
rs9812326
rs9832121
rs9849916
rs76992138
rs73154008
rs16834592
rs13063743
rs74646404
rs9817087
rs4588375
rs13067939
rs4336139
rs4539953
rs142041788
rs951937
rs1397235
rs13080578
rs16834616
rs78606684
rs7639999
rs7628350
rs12107164
rs13086633
rs62278969
rs13087182
rs77806024
rs73024748
rs76459767
rs4459917
rs139045175
rs7617720
rs114680584
rs6771785
rs4856763
rs4856764
rs4856766
rs11922869
rs79460461
rs13090089
rs1510345
rs71314079
rs17744035
rs11923944
rs78885350
rs6809637
rs11920395
rs76096941
rs73024758
rs34783972
rs13059924
rs73024759
rs9852534
rs11706936
rs73024762
rs75046321
rs148772558
rs78971225
rs9290113
rs9290114
rs35214999
rs73154010
rs1510342
rs73154011
rs12486041
rs2175263
rs78318001
rs2136711
rs62278989
rs62278990
rs12496458
rs1510336
rs62278991
rs116644619
rs73154012
rs76271975
rs9830251
rs73154014
rs13060818
rs13075714
rs111509291
rs151163121
rs17749684
rs17749713
rs9829131
rs6783569
rs1510329
rs1510328
rs10936267
rs113501206
rs954260
rs73154018
rs17749844
rs17749868
rs78063197
rs6779491
rs75928146
rs62278992
rs6794311
rs62278993
rs6770323
rs17749916
rs73154019
rs73154020
rs139529341
rs7650220
rs73154021
rs13075982
rs12634026
rs73154022
rs73154023
rs112620463
rs57413299
rs112500528
rs10513578
rs140401720
rs1397217
rs1397216
rs73154027
rs2221756
rs13089199
rs17749973
rs62278994
rs73154030
rs73154031
rs13068573
rs9817753
rs62278995
rs13069031
rs1876992
rs62278996
rs56118535
rs16834787
rs1510327
rs186451117
rs13080816
rs13081161
rs17693654
rs80118590
rs75459222
rs16834797
rs11919496
rs9871692
rs62278997
rs35780733
rs13092533
rs16835290
rs36065252
rs62278998
rs73154036
rs62278999
rs1510326
rs79827218
rs2405281
rs2063359
rs73154039
rs16835297
rs80226015
rs2063358
rs17693746
rs34704644
rs79449188
rs7642562
rs7631043
rs77429765
rs28668810
rs71314080
rs2063360
rs142655898
rs2063361
rs78558987
rs9842248
rs13096521
rs59835533
rs7648209
rs2405282
rs1355292
rs1397231
rs13060564
rs9810518
rs62279001
rs13065809
rs13065810
rs10936268
rs9872675
rs9872988
rs58526640
rs10936269
rs76328827
rs76335431
rs62279035
rs13071849
rs73154048
rs62279036
rs62279037
rs13073054
rs34173864
rs147720341
rs142598283
rs4856674
rs73154049
rs182241975
rs55747233
rs56302084
rs140925749
rs6806733
rs114834285
rs6794412
rs1848865
rs77728640
rs144606348
rs1848866
rs139929251
rs13097266
rs34968634
rs13075939
rs9862007
rs114611028
rs114748874
rs62279038
rs9882415
rs9882573
rs71625425
rs13077628
rs143634153
rs13082185
rs115011115
rs4856770
rs13082108
rs78829742
rs1912456
rs73154054
rs13083147
rs77201186
rs28572162
rs9817336
rs73154055
rs111533028
rs10212571
rs1848867
rs55907234
rs2089739
rs2102510
rs116047309
rs77962502
rs10755118
rs12233501
rs9850493
rs34705633
rs114628748
rs76270918
rs13064222
rs10212286
rs4856771
rs35711221
rs79137628
rs80179636
rs5026024
rs952874
rs57135470
rs12631780
rs74623535
rs9867116
rs1397232
rs76946714
rs74804736
rs34583515
rs1397233
rs79033591
rs1878431
rs74759338
rs6769247
rs7616115
rs9832108
rs1567455
rs1567454
rs9816962
rs79408325
rs1397220
rs1397219
rs1397218
rs73878557
rs12106925
rs9822413
rs12491063
rs75579764
rs6803354
rs7636887
rs1876993
rs79784056
rs1876994
rs13085981
rs73026880
rs1605979
rs11923578
rs11927925
rs67125992
rs6762028
rs1112663
rs1112662
rs1112661
rs78825750
rs1976600
rs9868962
rs6774855
rs2405283
rs115949987
rs10513579
rs76094653
rs12485819
rs12496424
rs73878562
rs6778533
rs1510337
rs113906695
rs73878563
rs76228432
rs982053
rs62279039
rs13074049
rs16850685
rs13074731
rs4422328
rs6785473
rs6798308
rs16850784
rs6788503
rs9842355
rs9842257
rs13097425
rs149305236
rs75255244
rs11915503
rs16850942
rs78680134
rs62279040
rs56899883
rs1488580
rs1601898
rs1586530
rs1586529
rs13089816
rs73154067
rs78007835
rs9841394
rs7626382
rs1488586
rs1488585
rs1488584
rs11709979
rs6807720
rs111435943
rs143216084
rs149936836
rs185646762
rs148397823
rs74854917
rs113347483
rs35862754
rs77276866
rs138106009
rs78406603
rs9852547
rs2129940
rs57224352
rs16851775
rs73878573
rs57503916
rs60614615
rs4134190
rs74487732
rs2129939
rs985702
rs985703
rs62290472
rs6765348
rs17693965
rs13325741
rs13094424
rs9840210
rs9823100
rs13095680
rs28478397
rs59677809
rs73154071
rs1488582
rs1488581
rs76424517
rs12485327
rs11914348
rs989197
rs57369338
rs4367083
rs9827542
rs1994508
rs13081918
rs9871568
rs9833891
rs185465690
rs145715084
rs57374178
rs73032928
rs58770211
rs58541102
rs56296287
rs1387013
rs75049801
rs9844455
rs55924218
rs78661847
rs76804469
rs13090381
rs13067763
rs9789999
rs7624830
rs73154074
rs13069427
rs73032938
rs62290473
rs13074778
rs9843284
rs58934734
rs2129938
rs1532077
rs2405546
rs79831079
rs1387012
rs11713937
rs1488579
rs114366761
rs6784425
rs6787191
rs73878582
rs7632463
rs13071720
rs13094602
rs77889772
rs16854366
rs1488578
rs78415696
rs9859007
rs75879003
rs77105105
rs13096250
rs12696145
rs1471973
rs11917985
rs2405547
rs56335857
rs13079204
rs17694414
rs4390940
rs62290475
rs13084196
rs1488574
rs7627953
rs80144456
rs1471972
rs77009631
rs9879942
rs62290476
rs13059793
rs7340714
rs55776785
rs73876203
rs141717817
rs1488573
rs62290477
rs1352422
rs17694545
rs12152255
rs1463681
rs13088889
rs13089373
rs9836187
rs6787636
rs6800523
rs35892123
rs34819866
rs12636428
rs13095405
rs56019777
rs73876204
rs9846433
rs9846558
rs59547599
rs11922194
rs34294179
rs1387010
rs1387009
rs79747086
rs10513581
rs28621688
rs10513580
rs145541665
rs113232320
rs139811500
rs1973309
rs9867096
rs11717772
rs11717792
rs76701784
rs73154087
rs79915737
rs73154088
rs13083178
rs9817047
rs140899770
rs77753355
rs76373707
rs1488571
rs78313725
rs1488570
rs9880055
rs6414397
rs6764876
rs57175118
rs2405549
rs75338817
rs9827407
rs76534642
rs9828074
rs1488569
rs13314269
rs17751289
rs1488568
rs10936271
rs7653585
rs9872333
rs9838959
rs11928363
rs73154090
rs56144003
rs9881737
rs1488583
rs75823100
rs9882293
rs9882621
rs55663253
rs2101460
rs6802741
rs73154091
rs6778379
rs12635475
rs9842480
rs77699933
rs7652830
rs62290503
rs79093864
rs7630785
rs7653283
rs80012483
rs73154092
rs12053988
rs12053991
rs6764051
rs9828622
rs12054343
rs9853306
rs73015610
rs77295516
rs73154096
rs2171563
rs1488576
rs13061470
rs1352423
rs9816527
rs13089881
rs11708222
rs13073057
rs6794312
rs79646805
rs73154098
rs13084293
rs11923202
rs62290505
rs74703574
rs12633693
rs145887446
rs13096882
rs62290506
rs12491870
rs80025476
rs144770005
rs149150295
rs74761712
rs151283769
rs145822615
rs138454031
rs138380921
rs2200720
rs115325328
rs2220421
rs7632684
rs1813113
rs149204557
rs7647241
rs73154101
rs9871645
rs9818230
rs12493358
rs73155804
rs73155805
rs7612693
rs1387011
rs73155807
rs73155809
rs10513582
rs12495380
rs1542700
rs6790115
rs11927519
rs10936273
rs12152507
rs7640732
rs7640686
rs9845407
rs34540675
rs13074790
rs146083128
rs1542701
rs66986784
rs13072441
rs77503967
rs73155811
rs1601895
rs13083821
rs1109921
rs73155816
rs60942257
rs36061924
rs883442
rs883441
rs936943
rs2405562
rs71314084
rs11709562
rs183369752
rs73155817
rs67450749
rs58362256
rs114789258
rs150944874
rs10936274
rs9833288
rs13086855
rs13086752
rs76683251
rs62290512
rs62290513
rs62290514
rs73155819
rs16846945
rs73155820
rs189481106
rs1488566
rs9832510
rs67618135
rs1488567
rs1387007
rs116178764
rs11925201
rs11921315
rs73155822
rs6773758
rs1488575
rs16847002
rs12635341
rs146412032
rs13072019
rs13072299
rs16847010
rs76197076
rs16847022
rs115968815
rs73155826
rs11720112
rs1488577
rs16847030
rs9866117
rs55743888
rs12634280
rs1601897
rs28550426
rs77013510
rs9876779
rs67061009
rs1119939
rs9881820
rs9882096
rs73155827
rs145883677
rs6441441
rs2405563
rs17700888
rs13100513
rs9883161
rs2054887
rs9864115
rs959804
rs73155831
rs9850476
rs13063697
rs10936277
rs12638460
rs12636302
rs73155832
rs9860966
rs13075191
rs13075618
rs6441442
rs73155833
rs141090524
rs9866575
rs1387008
rs7648521
rs73155835
rs73155837
rs9858717
rs73155838
rs79221325
rs6441443
rs73876236
rs13315794
rs9820198
rs9875902
rs6788372
rs73155839
rs6441444
rs9880820
rs73155841
rs2897170
rs148082288
rs13089506
rs1352424
rs7651936
rs115671581
rs76724275
rs4579025
rs74767159
rs9851503
rs67762951
rs12631338
rs9866956
rs73155844
rs73155845
rs9830839
rs73155846
rs116763791
rs9840652
rs9860568
rs34589878
rs13080834
rs2405564
rs13325500
rs148462772
rs1586528
rs58806043
rs73155847
rs114383348
rs9833281
rs9853466
rs66497722
rs145936202
rs138550804
rs12490564
rs55817412
rs149772190
rs34662585
rs11922686
rs9812572
rs9855417
rs13326293
rs13315534
rs62292273
rs7612261
rs113887877
rs140045793
rs11918192
rs2405565
rs2405566
rs146581433
rs113507111
rs62292274
rs12633040
rs62292275
rs112765481
rs13098591
rs113979863
rs2405567
rs145416935
rs2405568
rs569775795
rs143511889
rs1844140
rs59008931
rs35653385
rs13064733
rs13071366
rs1601896
rs7611892
rs76633243
rs9825217
rs2405569
rs73876245
rs13060652
rs9283615
rs4642143
rs7648390
rs144910300
rs7651879
rs13100767
rs13058762
rs114470991
rs2405571
rs2405572
rs7429198
rs35747900
rs9846847
rs9833330
rs9833336
rs16847963
rs35399611
rs56029384
rs4618236
rs2405497
rs2897148
rs9839982
rs11917604
rs6441447
rs77696281
rs2405499
rs183496792
rs73876248
rs11716550
rs7640912
rs17701387
rs35555245
rs62292278
rs73155851
rs67910736
rs73876249
rs55968299
rs4413326
rs5025609
rs4414865
rs11718499
rs2405500
rs4611838
rs73155854
rs73155855
rs2897217
rs9849484
rs2405738
rs71314086
rs188377082
rs9812213
rs9812218
rs71314087
rs552418097
rs11914994
rs2405739
rs2897218
rs12493123
rs76211314
rs75462292
rs2405740
rs11709520
rs80313787
rs80182584
rs6763928
rs9811154
rs7648256
rs34155539
rs35237305
rs78331956
rs79365919
rs12638465
rs76488534
rs6808301
rs6441448
rs77078133
rs6441449
rs62292281
rs2405743
rs75438585
rs74802735
rs76424330
rs59796094
rs62292282
rs12487461
rs2897219
rs78613284
rs10936278
rs2405744
rs148222385
rs2405745
rs6770397
rs56413611
rs2405746
rs7430120
rs4292246
rs146581818
rs137876947
rs7633158
rs75139773
rs6776942
rs11928908
rs75040667
rs78461292
rs9842535
rs75892023
rs74643081
rs80309229
rs10513587
rs79597315
rs58442530
rs76613524
rs13071450
rs74672736
rs79469677
rs76615616
rs77754503
rs12636042
rs16848248
rs12633503
rs2405748
rs16848256
rs13100275
rs9863256
rs75165935
rs16848265
rs76344017
rs12636840
rs77381615
rs17752778
rs79000892
rs115082619
rs77009764
rs16848305
rs9869267
rs4472058
rs4482675
rs2405749
rs2405750
rs2897220
rs2405752
rs16848335
rs12491789
rs12488754
rs12486036
rs12486096
rs16848359
rs16848362
rs60432745
rs35137227
rs34136593
rs77772715
rs76973058
rs75602336
rs76138220
rs34766874
rs77221671
rs73155866
rs6792877
rs76306407
rs76635270
rs11917723
rs67231991
rs6804433
rs6780444
rs6804552
rs4449332
rs2897221
rs6780562
rs7626654
rs10513586
rs28458330
rs16848385
rs28653070
rs28546700
rs7640989
rs7629335
rs7641275
rs7641278
rs6768512
rs7615653
rs76971070
rs78615448
rs11716226
rs6781960
rs35654970
rs11716304
rs12494047
rs6793763
rs6782262
rs6785038
rs116777360
rs114693927
rs74337897
rs75663603
rs4856677
rs78255407
rs78840727
rs111247432
rs4856678
rs77348713
rs76052714
rs6788935
rs35095668
rs76435850
rs6441450
rs7634222
rs7625093
rs34264209
rs6792329
rs6779642
rs76907816
rs13092354
rs2897222
rs115034303
rs75456991
rs75301888
rs6810079
rs114278103
rs28588050
rs12493759
rs16848424
rs7609808
rs112231205
rs79423918
rs76354483
rs56786529
rs12637086
rs58271182
rs58281493
rs58526849
rs75050279
rs4856679
rs77559029
rs79824949
rs79312135
rs2405764
rs16848522
rs2405763
rs9871082
rs79424449
rs57345531
rs74685783
rs74666861
rs78355896
rs16848537
rs16848543
rs17753393
rs10049026
rs78879027
rs60790641
rs13097555
rs61704774
rs35090299
rs58797656
rs2405762
rs10513583
rs79279365
rs77054321
rs60775186
rs6782435
rs6808933
rs13085686
rs13085992
rs75081494
rs181218992
rs16847316
rs4327404
rs2076785
rs4337650
rs4416396
rs2405760
rs16847324
rs16848574
rs16847327
rs80093963
rs115632361
rs78285476
rs13096939
rs74836978
rs79316347
rs13097610
rs34479544
rs16848605
rs78521175
rs76194961
rs16848607
rs11926354
rs74611422
rs12634538
rs12634539
rs6795724
rs73155884
rs2897223
rs4263305
rs1015084
rs1317083
rs4488852
rs59660593
rs2405758
rs16848643
rs62292314
rs77621505
rs74679545
rs74660550
rs6800943
rs9290115
rs58829368
rs58474079
rs4393923
rs1320167
rs78851124
rs4856680
rs77765837
rs2405757
rs11712530
rs74661194
rs36111673
rs11708989
rs11712683
rs7639679
rs11712726
rs35671881
rs12493682
rs115220348
rs16848682
rs151010187
rs6441451
rs12485816
rs6780978
rs2405755
rs77018756
rs7651930
rs6441452
rs6775708
rs2405754
rs2405753
rs62292337
rs79280795
rs35597645
rs116466894
rs115877048
rs13080739
rs56048327
rs57466360
rs7611850
rs6441455
rs34085631
rs184184557
rs114490397
rs35910870
rs7648202
rs7650443
rs12630547
rs7618133
rs6441456
rs6441457
rs35757820
rs77158938
rs78342731
rs7651065
rs147665515
rs6783318
rs13076928
rs144634553
rs4856682
rs77107134
rs4856685
rs12636148
rs9844239
rs76601570
rs11922606
rs73159779
rs6805705
rs7649915
rs13085318
rs74399799
rs79802352
rs143810912
rs2405501
rs2405502
rs12054211
rs2897150
rs10936279
rs76961709
rs79882552
rs75715861
rs146978032
rs116624949
rs10936283
rs4453855
rs111282672
rs4856629
rs4856631
rs9868667
rs35489496
rs116304421
rs9813898
rs73159800
rs6803545
rs6766883
rs9837264
rs35364208
rs9819929
rs9875471
rs9879717
rs6441460
rs6441461
rs78399986
rs73159802
rs6770434
rs2897152
rs67514009
rs2405505
rs2405506
rs6798305
rs12635839
rs12496978
rs6801086
rs35806486
rs6776864
rs6801492
rs75055514
rs6776986
rs6801685
rs6801686
rs6777189
rs6765996
rs6441462
rs35952490
rs9883137
rs6441463
rs4856635
rs4856636
rs4856637
rs4856638
rs11916085
rs6441464
rs6441465
rs79392087
rs75642758
rs9840846
rs35745212
rs67795979
rs9823637
rs4449333
rs117710562
rs4491915
rs4254675
rs4266210
rs3907209
rs3907210
rs3907211
rs9846906
rs7612157
rs9833349
rs6441473
rs113827524
rs4564995
rs3958530
rs3912098
rs3912099
rs6768313
rs6779843
rs3907212
rs3907214
rs3907215
rs6807016
rs57369462
rs58605461
rs59621618
rs12633973
rs67487253
rs68045901
rs11709182
rs77312048
rs6762491
rs6762496
rs4468991
rs36104872
rs13083121
rs6765490
rs141553391
rs11929273
rs11929376
rs11929496
rs4092575
rs116132161
rs66750823
rs3912100
rs34569670
rs55865729
rs73878131
rs75019344
rs56268396
rs56255591
rs55983780
rs55875424
rs2318630
rs67180061
rs73161792
rs57269775
rs9817021
rs68048788
rs62291058
rs67382735
rs34860548
rs3907216
rs12493253
rs73161795
rs12494060
rs12630952
rs3853161
rs12488584
rs11709803
rs7650060
rs4856688
rs2873759
rs13065889
rs4481170
rs6441477
rs7614903
rs17703088
rs114006889
rs79083092
rs10084695
rs11928071
rs13072199
rs62291059
rs62292860
rs13092420
rs11924705
rs11925580
rs11929190
rs6796163
rs6771669
rs11929234
rs79127168
rs6796376
rs6784880
rs6441478
rs6787328
rs9844593
rs73161800
rs6441479
rs7621018
rs76732557
rs188543847
rs145997069
rs12638306
rs34519160
rs13068589
rs13068863
rs149767633
rs13091347
rs62292862
rs12495563
rs35615498
rs35463187
rs6441480
rs7375066
rs114313333
rs7630775
rs143377132
rs9637415
rs7631036
rs4856689
rs4856690
rs4856691
rs6764631
rs6789378
rs75399582
rs9637372
rs4856692
rs4856693
rs113073578
rs7639668
rs7639669
rs78408111
rs4856640
rs4856694
rs13066105
rs7640405
rs78961855
rs7610240
rs7620595
rs112511278
rs6763134
rs7610665
rs6441484
rs76023712
rs6774866
rs73878143
rs1478159
rs7641368
rs9826621
rs6441485
rs7644819
rs16849112
rs16849116
rs75370573
rs6441486
rs116186594
rs9874236
rs7636530
rs7616564
rs141744053
rs9858104
rs74742200
rs9882455
rs191913390
rs116471843
rs9825275
rs9825290
rs16849133
rs7648755
rs7626529
rs7626636
rs7618873
rs6441487
rs6441488
rs7610253
rs7632046
rs9874063
rs138871895
rs9878983
rs9883026
rs7427196
rs1478167
rs1478166
rs1478165
rs35167491
rs7427452
rs1600095
rs34986669
rs115443244
rs13075431
rs35789925
rs80026823
rs13076471
rs7434223
rs6762183
rs6786781
rs9881612
rs9882016
rs16849189
rs16849191
rs2318456
rs2126847
rs988107
rs988106
rs74483668
rs9832183
rs1478162
rs116117241
rs1478161
rs1478160
rs16849217
rs16849226
rs16849228
rs78635274
rs6800304
rs62292903
rs9823293
rs77320845
rs16849242
rs7625235
rs4856695
rs13085717
rs13085897
rs1119792
rs76687402
rs7637042
rs73163519
rs13073284
rs183551082
rs9863537
rs62292904
rs6441490
rs6441491
rs6441492
rs6441493
rs35429442
rs9849220
rs9849351
rs7621601
rs7623861
rs10936286
rs9874311
rs10936288
rs12495573
rs13325122
rs9851947
rs9869554
rs141976173
rs7641818
rs7641827
rs7642220
rs114011082
rs10470339
rs9837113
rs6763669
rs6788435
rs36159269
rs79762312
rs13096678
rs9842614
rs9637373
rs7349544
rs111363942
rs6441494
rs13060442
rs12492138
rs112454008
rs13088979
rs7432328
rs78936749
rs4856696
rs4856641
rs62293961
rs62293962
rs7429337
rs1585657
rs11721162
rs9863594
rs9863897
rs6414398
rs6795129
rs2086090
rs2086089
rs116449860
rs6441496
rs12489238
rs12495768
rs6441497
rs6441498
rs6441499
rs79360761
rs80299917
rs7428875
rs11720326
rs16849405
rs75880301
rs78312447
rs78957676
rs73163527
rs76363751
rs1382204
rs7431616
rs9868505
rs78049700
rs13064235
rs80145675
rs9855439
rs71314100
rs35620406
rs6441500
rs6791711
rs35945221
rs1026693
rs6441501
rs1026692
rs1026691
rs1031839
rs1015177
rs73163529
rs78664662
rs74883110
rs2199604
rs62293966
rs28698022
rs7646771
rs1478157
rs149207860
rs6806260
rs142506018
rs11923869
rs9855432
rs7619644
rs113982775
rs9823249
rs1351091
rs6414399
rs2318455
rs1478156
rs76691095
rs1478155
rs6441502
rs78044907
rs6441503
rs115265583
rs114265604
rs6414400
rs1382203
```
