## Supplementary material for "Characterization of shared and ancestry-specific signals driving complex traits using multi-ancestry fine-mapping": s2.afreq

```
#CHROM	ID	REF	ALT	ALT_FREQS	OBS_CT
3	rs138059112	G	A	0.0515873	1008
3	rs57903480	C	T	0.0555556	1008
3	rs141597975	C	T	0.0198413	1008
3	rs78189380	G	A	0.0515873	1008
3	rs149826366	A	C	0.00198413	1008
3	rs12374001	C	T	0.124008	1008
3	rs73875472	C	T	0.124008	1008
3	rs78575449	G	A	0.0565476	1008
3	rs75897619	G	T	0.145833	1008
3	rs7627528	A	G	0.764881	1008
3	rs59827519	C	T	0.124008	1008
3	rs35462273	C	T	0.524802	1008
3	rs7653233	G	A	0.90873	1008
3	rs9827833	C	T	0.240079	1008
3	rs73875473	C	T	0.124008	1008
3	rs7653361	C	T	0.964286	1008
3	rs72494862	C	G	0.0724206	1008
3	rs9828189	C	T	0.240079	1008
3	rs34016896	C	T	0.524802	1008
3	rs6441370	C	T	0.944444	1008
3	rs7636941	A	G	0.764881	1008
3	rs9876077	A	T	0.0555556	1008
3	rs9838945	C	T	0.0555556	1008
3	rs77064010	A	G	0.124008	1008
3	rs9839527	G	A	0.820437	1008
3	rs75025367	A	T	0.0515873	1008
3	rs9815222	C	T	0.764881	1008
3	rs9821201	G	C	0.964286	1008
3	rs55914832	C	A	0.0724206	1008
3	rs115086756	A	G	0.0198413	1008
3	rs9859045	A	G	0.240079	1008
3	rs6790805	T	C	0.0555556	1008
3	rs112205834	C	T	0.125	1008
3	rs6778186	G	T	0.0555556	1008
3	rs76873456	A	C	0.0515873	1008
3	rs9290074	T	C	0.964286	1008
3	rs2404340	T	C	0.964286	1008
3	rs113200804	C	T	0.124008	1008
3	rs7652267	A	G	0.764881	1008
3	rs7630356	C	G	0.524802	1008
3	rs11711413	C	G	0.524802	1008
3	rs4856756	G	A	0.524802	1008
3	rs4856757	A	T	0.524802	1008
3	rs114427592	G	A	0.0198413	1008
3	rs117911609	G	C	0.0337302	1008
3	rs9842290	C	G	0.0555556	1008
3	rs13059386	A	G	0.524802	1008
3	rs28853731	G	A	0.124008	1008
3	rs78746084	G	A	0.0208333	1008
3	rs7629987	A	C	0.964286	1008
3	rs7652624	C	G	0.0555556	1008
3	rs12629929	A	G	0.124008	1008
3	rs144142834	G	A	0.031746	1008
3	rs7610800	C	T	0.524802	1008
3	rs7632797	A	G	0.944444	1008
3	rs73017340	A	T	0.0555556	1008
3	rs74425278	G	A	0.276786	1008
3	rs7633186	A	G	0.944444	1008
3	rs7611367	C	T	0.944444	1008
3	rs114136407	C	A	0.0198413	1008
3	rs4856767	C	T	0.764881	1008
3	rs4856768	G	A	0.820437	1008
3	rs4856769	C	A	0.524802	1008
3	rs12488318	A	G	0.240079	1008
3	rs116689885	A	G	0.0198413	1008
3	rs12486253	G	A	0.820437	1008
3	rs113474841	A	G	0.764881	1008
3	rs112861066	A	C	0.0555556	1008
3	rs12632632	T	C	0.0724206	1008
3	rs12636573	A	C	0.124008	1008
3	rs117826014	G	A	0.0128968	1008
3	rs7626773	C	A	0.0555556	1008
3	rs1154701	T	A	0.944444	1008
3	rs13083229	G	A	0.764881	1008
3	rs115941743	C	T	0.0198413	1008
3	rs6797066	T	A	0.764881	1008
3	rs6441371	C	A	0.944444	1008
3	rs149655195	G	T	0.0198413	1008
3	rs12494261	T	G	0.240079	1008
3	rs61578814	G	C	0.124008	1008
3	rs117198641	A	G	0.0634921	1008
3	rs187699121	T	A	0.0198413	1008
3	rs1478568	C	T	0.820437	1008
3	rs9862867	G	A	0.0555556	1008
3	rs1478567	G	A	0.240079	1008
3	rs78628354	C	T	0.0168651	1008
3	rs115602379	A	T	0.0198413	1008
3	rs1382429	T	C	0.524802	1008
3	rs9839404	C	T	0.240079	1008
3	rs3849524	C	T	0.964286	1008
3	rs7647118	T	C	0.524802	1008
3	rs12108169	A	T	0.143849	1008
3	rs7647327	T	C	0.964286	1008
3	rs118028632	A	G	0.046627	1008
3	rs9812083	A	G	0.240079	1008
3	rs9850455	G	A	0.90873	1008
3	rs9870059	T	C	0.964286	1008
3	rs9818470	A	G	0.0555556	1008
3	rs9790314	T	C	0.90873	1008
3	rs12639236	T	C	0.0724206	1008
3	rs9290075	G	T	0.239087	1008
3	rs148241427	A	C	0.0446429	1008
3	rs12631808	A	G	0.0724206	1008
3	rs12632346	A	G	0.143849	1008
3	rs114549144	A	G	0.0198413	1008
3	rs975323	A	G	0.964286	1008
3	rs148557354	C	T	0.0138889	1008
3	rs116587574	C	T	0.0198413	1008
3	rs77875142	A	G	0.0198413	1008
3	rs183366330	T	A	0.00992063	1008
3	rs13062740	G	A	0.524802	1008
3	rs146153764	G	A	0.0198413	1008
3	rs76024820	C	T	0.123016	1008
3	rs7624791	A	T	0.0545635	1008
3	rs6441372	T	C	0.0555556	1008
3	rs150907228	C	T	0.0198413	1008
3	rs6809256	G	A	0.764881	1008
3	rs6441373	T	G	0.964286	1008
3	rs1478565	C	T	0.964286	1008
3	rs191102028	C	T	0.0109127	1008
3	rs9880536	G	A	0.0545635	1008
3	rs79066438	A	G	0.0456349	1008
3	rs62279892	A	G	0.25496	1008
3	rs76873962	T	C	0.0654762	1008
3	rs28515190	G	A	0.962302	1008
3	rs9811833	G	T	0.234127	1008
3	rs12630038	C	T	0.142857	1008
3	rs117585390	G	T	0.0426587	1008
3	rs73875481	C	T	0.0724206	1008
3	rs145161574	C	T	0.123016	1008
3	rs1382428	A	C	0.962302	1008
3	rs182011597	G	C	0.0109127	1008
3	rs1382427	T	C	0.962302	1008
3	rs73875482	T	G	0.142857	1008
3	rs78931588	G	A	0.0198413	1008
3	rs6791213	A	G	0.763889	1008
3	rs12633103	G	C	0.123016	1008
3	rs55949838	A	G	0.123016	1008
3	rs115507726	C	T	0.0198413	1008
3	rs56890199	A	G	0.142857	1008
3	rs61193379	G	T	0.142857	1008
3	rs978933	T	C	0.234127	1008
3	rs73162530	A	T	0.234127	1008
3	rs80128717	G	T	0.0505952	1008
3	rs76826578	G	A	0.0337302	1008
3	rs57201455	T	C	0.234127	1008
3	rs57212203	C	T	0.0714286	1008
3	rs56741879	A	G	0.141865	1008
3	rs1600209	A	T	0.962302	1008
3	rs57441646	G	A	0.122024	1008
3	rs60228180	C	T	0.141865	1008
3	rs10804790	T	A	0.963294	1008
3	rs1904204	T	A	0.141865	1008
3	rs60684226	A	G	0.0198413	1008
3	rs1471440	A	G	0.234127	1008
3	rs77246403	A	G	0.0505952	1008
3	rs57278490	G	C	0.0198413	1008
3	rs58350275	G	T	0.0198413	1008
3	rs899275	T	C	0.763889	1008
3	rs9851699	G	A	0.0555556	1008
3	rs1017799	T	A	0.0555556	1008
3	rs9872514	T	C	0.906746	1008
3	rs73875492	A	G	0.141865	1008
3	rs11715591	C	T	0.530754	1008
3	rs16834031	T	G	0.122024	1008
3	rs16832082	A	G	0.530754	1008
3	rs10936227	T	G	0.672619	1008
3	rs4856701	G	T	0.672619	1008
3	rs13073147	T	C	0.530754	1008
3	rs1382426	G	A	0.962302	1008
3	rs11929238	A	T	0.530754	1008
3	rs79447138	C	G	0.0198413	1008
3	rs147113798	A	G	0.0198413	1008
3	rs78376802	G	T	0.0198413	1008
3	rs12634781	G	C	0.0714286	1008
3	rs7638668	G	A	0.962302	1008
3	rs1993891	A	G	0.962302	1008
3	rs115806772	T	C	0.0198413	1008
3	rs4856703	G	T	0.530754	1008
3	rs960212	C	T	0.668651	1008
3	rs116133612	C	G	0.0198413	1008
3	rs138817800	A	G	0.0198413	1008
3	rs114886954	G	A	0.0188492	1008
3	rs114272449	C	T	0.0198413	1008
3	rs12636434	C	T	0.122024	1008
3	rs12631095	A	G	0.0714286	1008
3	rs7625217	A	G	0.0198413	1008
3	rs111546305	C	T	0.0565476	1008
3	rs60612225	T	G	0.0198413	1008
3	rs57496534	C	T	0.0198413	1008
3	rs73875497	C	A	0.0714286	1008
3	rs12632351	A	G	0.0714286	1008
3	rs58562874	C	T	0.0198413	1008
3	rs115860997	C	T	0.0198413	1008
3	rs76229731	C	T	0.0198413	1008
3	rs11718905	G	A	0.529762	1008
3	rs115356076	T	C	0.0198413	1008
3	rs79364529	A	C	0.0555556	1008
3	rs116519000	A	G	0.0198413	1008
3	rs57803909	T	A	0.0198413	1008
3	rs59964190	C	T	0.0198413	1008
3	rs78670101	C	G	0.0198413	1008
3	rs9812574	G	A	0.0555556	1008
3	rs73875500	G	C	0.133929	1008
3	rs116831070	T	C	0.0198413	1008
3	rs114350365	C	T	0.0198413	1008
3	rs114895094	A	G	0.0198413	1008
3	rs72494864	G	A	0.0704365	1008
3	rs116347602	T	G	0.0198413	1008
3	rs115730998	T	G	0.0198413	1008
3	rs114154561	C	T	0.0198413	1008
3	rs114795180	G	A	0.0198413	1008
3	rs115016794	G	A	0.0198413	1008
3	rs115795758	T	C	0.0198413	1008
3	rs336541	A	C	0.964286	1008
3	rs73875502	A	G	0.115079	1008
3	rs77139337	C	T	0.0446429	1008
3	rs11711695	A	G	0.540675	1008
3	rs73878303	G	A	0.115079	1008
3	rs115792391	C	T	0.0198413	1008
3	rs2100238	T	A	0.540675	1008
3	rs116799153	G	A	0.0198413	1008
3	rs336548	T	C	0.964286	1008
3	rs116834079	T	G	0.0198413	1008
3	rs6780536	T	C	0.540675	1008
3	rs116516362	G	A	0.0198413	1008
3	rs115955036	C	T	0.0198413	1008
3	rs1450530	T	C	0.0446429	1008
3	rs114845553	G	A	0.0198413	1008
3	rs77017422	G	T	0.0446429	1008
3	rs116613730	A	G	0.0198413	1008
3	rs336546	T	C	0.233135	1008
3	rs10513564	A	G	0.540675	1008
3	rs34771618	A	C	0.540675	1008
3	rs34896809	C	T	0.540675	1008
3	rs115235497	C	T	0.0198413	1008
3	rs336545	C	T	0.233135	1008
3	rs336544	C	T	0.233135	1008
3	rs336543	T	C	0.964286	1008
3	rs144418410	G	A	0.0218254	1008
3	rs7652447	C	T	0.113095	1008
3	rs13059340	T	C	0.541667	1008
3	rs163327	A	G	0.96131	1008
3	rs189270	T	C	0.964286	1008
3	rs339101	A	T	0.96627	1008
3	rs73878304	A	G	0.114087	1008
3	rs6441374	A	T	0.561508	1008
3	rs148768725	C	T	0.0426587	1008
3	rs77057785	A	C	0.115079	1008
3	rs62279921	T	C	0.964286	1008
3	rs56230831	C	T	0.0763889	1008
3	rs336577	C	T	0.964286	1008
3	rs117899629	G	A	0.031746	1008
3	rs73878305	C	T	0.115079	1008
3	rs336576	C	G	0.232143	1008
3	rs336575	A	T	0.228175	1008
3	rs116456922	C	T	0.0188492	1008
3	rs114131957	T	C	0.0188492	1008
3	rs336574	A	G	0.232143	1008
3	rs336573	A	G	0.232143	1008
3	rs336571	C	T	0.231151	1008
3	rs67460515	T	C	0.543651	1008
3	rs115936894	T	C	0.0188492	1008
3	rs6441375	T	C	0.0555556	1008
3	rs12632686	G	T	0.0734127	1008
3	rs7651924	A	G	0.0555556	1008
3	rs9835530	G	A	0.0555556	1008
3	rs9855572	T	C	0.0555556	1008
3	rs58550445	A	G	0.0734127	1008
3	rs73878306	G	A	0.0734127	1008
3	rs6800515	A	G	0.100198	1008
3	rs336570	G	A	0.965278	1008
3	rs336569	T	G	0.965278	1008
3	rs873183	G	A	0.0922619	1008
3	rs336568	G	C	0.873016	1008
3	rs336567	A	G	0.965278	1008
3	rs80068062	T	C	0.0436508	1008
3	rs140785423	A	C	0.0188492	1008
3	rs163328	A	G	0.965278	1008
3	rs336566	A	G	0.230159	1008
3	rs896080	G	A	0.0922619	1008
3	rs336565	T	C	0.230159	1008
3	rs59761692	G	A	0.0922619	1008
3	rs61217744	G	A	0.0922619	1008
3	rs336564	G	A	0.231151	1008
3	rs13319558	C	T	0.0565476	1008
3	rs163138	T	C	0.231151	1008
3	rs9844862	G	A	0.641865	1008
3	rs336593	T	C	0.965278	1008
3	rs73878307	T	G	0.0922619	1008
3	rs336592	T	C	0.230159	1008
3	rs1450523	G	A	0.642857	1008
3	rs75052295	G	A	0.0218254	1008
3	rs1450522	A	G	0.542659	1008
3	rs336591	A	G	0.965278	1008
3	rs79201270	C	T	0.0436508	1008
3	rs9822705	A	T	0.0555556	1008
3	rs80260759	T	C	0.0436508	1008
3	rs9860980	G	A	0.0565476	1008
3	rs336590	G	A	0.965278	1008
3	rs114723888	C	A	0.0188492	1008
3	rs336589	C	T	0.965278	1008
3	rs78798041	G	A	0.0426587	1008
3	rs336588	G	T	0.231151	1008
3	rs336587	G	T	0.231151	1008
3	rs336586	G	A	0.965278	1008
3	rs73878308	C	A	0.0922619	1008
3	rs336585	A	G	0.965278	1008
3	rs336584	C	A	0.231151	1008
3	rs336583	T	A	0.965278	1008
3	rs73878309	A	G	0.0565476	1008
3	rs336582	C	T	0.873016	1008
3	rs336581	T	C	0.231151	1008
3	rs336580	A	T	0.873016	1008
3	rs76357082	C	T	0.0426587	1008
3	rs12634006	A	G	0.0922619	1008
3	rs35100811	A	C	0.542659	1008
3	rs60625846	G	T	0.641865	1008
3	rs139108573	C	A	0.0208333	1008
3	rs75290771	G	A	0.0426587	1008
3	rs73878311	G	A	0.0922619	1008
3	rs13084731	G	A	0.641865	1008
3	rs13084746	G	A	0.641865	1008
3	rs336579	G	A	0.965278	1008
3	rs419703	A	G	0.231151	1008
3	rs464766	C	G	0.965278	1008
3	rs460165	G	A	0.96627	1008
3	rs463928	A	T	0.96627	1008
3	rs1376122	A	G	0.641865	1008
3	rs2306210	T	C	0.14881	1008
3	rs2306209	A	G	0.0565476	1008
3	rs455739	G	A	0.231151	1008
3	rs143768523	C	T	0.00396825	1008
3	rs2054710	C	T	0.542659	1008
3	rs460508	G	C	0.965278	1008
3	rs466399	G	T	0.965278	1008
3	rs1450521	C	A	0.647817	1008
3	rs2122527	G	A	0.647817	1008
3	rs459515	T	C	0.874008	1008
3	rs2404341	T	C	0.543651	1008
3	rs2404342	C	T	0.543651	1008
3	rs458197	G	A	0.227183	1008
3	rs462514	C	T	0.874008	1008
3	rs76765185	A	G	0.0436508	1008
3	rs11710489	G	A	0.543651	1008
3	rs459697	G	A	0.965278	1008
3	rs143833586	G	A	0.0128968	1008
3	rs459067	G	A	0.229167	1008
3	rs461616	G	A	0.227183	1008
3	rs1450519	T	C	0.737103	1008
3	rs462081	C	T	0.227183	1008
3	rs149461233	G	A	0.00992063	1008
3	rs457272	A	G	0.965278	1008
3	rs13076251	G	A	0.540675	1008
3	rs456611	A	G	0.965278	1008
3	rs6781086	G	T	0.104167	1008
3	rs6793980	T	C	0.105159	1008
3	rs115404711	T	C	0.0208333	1008
3	rs465985	T	C	0.977183	1008
3	rs7629841	C	G	0.100198	1008
3	rs456331	T	C	0.304563	1008
3	rs73878313	T	G	0.0922619	1008
3	rs466119	T	C	0.304563	1008
3	rs6787697	G	A	0.100198	1008
3	rs460987	G	A	0.304563	1008
3	rs459565	C	T	0.304563	1008
3	rs4856705	T	G	0.672619	1008
3	rs465539	G	A	0.304563	1008
3	rs460013	A	G	0.304563	1008
3	rs465964	A	G	0.304563	1008
3	rs459923	T	C	0.304563	1008
3	rs459592	A	G	0.304563	1008
3	rs460176	T	G	0.304563	1008
3	rs456137	A	G	0.304563	1008
3	rs467353	G	C	0.304563	1008
3	rs2035499	G	C	0.100198	1008
3	rs458344	T	C	0.304563	1008
3	rs462413	T	C	0.977183	1008
3	rs59541314	A	T	0.0922619	1008
3	rs457240	G	A	0.204365	1008
3	rs374501	G	T	0.30754	1008
3	rs393076	A	G	0.306548	1008
3	rs420081	C	T	0.204365	1008
3	rs59193340	C	T	0.102183	1008
3	rs460957	C	T	0.306548	1008
3	rs2061804	C	A	0.580357	1008
3	rs455386	A	T	0.977183	1008
3	rs463890	G	A	0.396825	1008
3	rs16832203	C	T	0.19246	1008
3	rs58892449	C	T	0.100198	1008
3	rs458175	G	A	0.396825	1008
3	rs459679	T	C	0.204365	1008
3	rs57175632	T	C	0.0734127	1008
3	rs461638	A	G	0.977183	1008
3	rs73162580	G	A	0.031746	1008
3	rs466626	A	C	0.945437	1008
3	rs16832216	G	T	0.0188492	1008
3	rs463630	A	G	0.396825	1008
3	rs467458	A	G	0.396825	1008
3	rs456882	A	T	0.396825	1008
3	rs460950	G	T	0.396825	1008
3	rs73162584	G	A	0.031746	1008
3	rs466971	G	C	0.396825	1008
3	rs12494520	G	A	0.0992063	1008
3	rs60400555	G	A	0.0922619	1008
3	rs16832237	G	A	0.031746	1008
3	rs339114	A	G	0.945437	1008
3	rs12632537	G	A	0.0922619	1008
3	rs336551	T	C	0.945437	1008
3	rs16832246	G	A	0.547619	1008
3	rs73021435	C	T	0.0734127	1008
3	rs59368066	T	C	0.0992063	1008
3	rs58851337	A	G	0.0992063	1008
3	rs144167065	T	C	0.0138889	1008
3	rs11713185	C	G	0.547619	1008
3	rs12491623	G	T	0.0992063	1008
3	rs163136	G	C	0.204365	1008
3	rs336550	A	G	0.296627	1008
3	rs78434364	A	G	0.0734127	1008
3	rs75394628	G	A	0.0218254	1008
3	rs60172527	G	A	0.0734127	1008
3	rs336549	T	C	0.977183	1008
3	rs77243103	C	T	0.0992063	1008
3	rs9863590	T	C	0.977183	1008
3	rs115161264	G	A	0.0922619	1008
3	rs339111	T	C	0.204365	1008
3	rs142075319	A	T	0.031746	1008
3	rs147115186	T	C	0.0198413	1008
3	rs138833407	T	G	0.15377	1008
3	rs1349352	C	T	0.547619	1008
3	rs16832279	C	T	0.547619	1008
3	rs77545648	C	T	0.12996	1008
3	rs73162595	G	A	0.031746	1008
3	rs163137	G	A	0.296627	1008
3	rs12488127	T	C	0.0992063	1008
3	rs73878321	G	A	0.093254	1008
3	rs79250676	C	T	0.00198413	1008
3	rs336561	C	T	0.945437	1008
3	rs11710086	A	T	0.547619	1008
3	rs73878322	T	C	0.093254	1008
3	rs79993368	A	G	0.0188492	1008
3	rs1839491	C	A	0.540675	1008
3	rs73878323	C	T	0.0992063	1008
3	rs73878324	A	G	0.093254	1008
3	rs73878325	A	C	0.093254	1008
3	rs73021449	G	A	0.547619	1008
3	rs7614130	C	T	0.0992063	1008
3	rs11710916	T	C	0.547619	1008
3	rs336560	C	A	0.202381	1008
3	rs1811483	A	G	0.547619	1008
3	rs1450518	T	C	0.0992063	1008
3	rs35713426	A	G	0.545635	1008
3	rs73162599	A	G	0.031746	1008
3	rs339124	A	G	0.204365	1008
3	rs182162120	G	T	0.0744048	1008
3	rs73878329	A	C	0.0992063	1008
3	rs336559	T	C	0.203373	1008
3	rs112086073	G	A	0.0992063	1008
3	rs74448484	G	A	0.0327381	1008
3	rs2004862	C	T	0.670635	1008
3	rs78562926	C	T	0.031746	1008
3	rs12486111	G	A	0.0992063	1008
3	rs115754329	T	C	0.0188492	1008
3	rs12486998	C	T	0.0992063	1008
3	rs12487002	C	G	0.0992063	1008
3	rs336558	G	A	0.203373	1008
3	rs336557	G	A	0.203373	1008
3	rs67077657	A	G	0.546627	1008
3	rs117936590	C	T	0.110119	1008
3	rs34727114	A	C	0.546627	1008
3	rs336556	A	G	0.203373	1008
3	rs7631479	C	T	0.670635	1008
3	rs56839556	A	G	0.104167	1008
3	rs17411201	A	G	0.0257937	1008
3	rs404725	G	A	0.445437	1008
3	rs112700962	G	A	0.0257937	1008
3	rs9861165	G	A	0.0257937	1008
3	rs7653259	A	T	0.0257937	1008
3	rs9862544	T	G	0.0257937	1008
3	rs9842676	C	G	0.0257937	1008
3	rs336552	T	C	0.191468	1008
3	rs77623888	G	A	0.0734127	1008
3	rs73878330	G	T	0.0902778	1008
3	rs7618391	A	G	0.0595238	1008
3	rs61048679	A	T	0.0168651	1008
3	rs9858921	G	A	0.419643	1008
3	rs73164106	G	A	0.0843254	1008
3	rs60786535	C	T	0.110119	1008
3	rs7621696	A	G	0.119048	1008
3	rs12487559	A	G	0.169643	1008
3	rs73878332	C	G	0.00793651	1008
3	rs73878333	A	G	0.0714286	1008
3	rs12163613	G	T	0.102183	1008
3	rs12163614	G	A	0.103175	1008
3	rs6787829	C	A	0.00793651	1008
3	rs7633191	G	C	0.411706	1008
3	rs1450525	G	A	0.140873	1008
3	rs1450524	T	C	0.419643	1008
3	rs116218807	C	T	0.030754	1008
3	rs1905532	C	T	0.119048	1008
3	rs1905533	T	C	0.354167	1008
3	rs9837148	A	G	0.419643	1008
3	rs73878336	G	A	0.0267857	1008
3	rs971515	C	A	0.354167	1008
3	rs6795310	C	G	0.00793651	1008
3	rs7651540	T	C	0.353175	1008
3	rs9847488	A	C	0.139881	1008
3	rs7620513	A	G	0.214286	1008
3	rs56375427	A	T	0.119048	1008
3	rs59686054	C	T	0.015873	1008
3	rs1117344	A	G	0.422619	1008
3	rs1960516	G	A	0.119048	1008
3	rs12497913	T	C	0.134921	1008
3	rs114901172	T	A	0.214286	1008
3	rs146701366	C	T	0.015873	1008
3	rs116526295	C	T	0.214286	1008
3	rs6441376	T	C	0.419643	1008
3	rs73164114	A	G	0.0575397	1008
3	rs9830562	A	C	0.419643	1008
3	rs1601198	A	G	0.419643	1008
3	rs73164115	G	A	0.0109127	1008
3	rs1450526	A	G	0.134921	1008
3	rs1450527	A	G	0.119048	1008
3	rs1450528	T	C	0.134921	1008
3	rs7611043	C	T	0.119048	1008
3	rs7611369	G	A	0.214286	1008
3	rs7622871	T	A	0.139881	1008
3	rs7633221	A	G	0.139881	1008
3	rs16832359	T	C	0.00793651	1008
3	rs9841691	A	G	0.139881	1008
3	rs9290077	T	G	0.134921	1008
3	rs1843080	C	A	0.419643	1008
3	rs10936228	T	C	0.134921	1008
3	rs141392939	T	C	0.0228175	1008
3	rs9846626	A	G	0.134921	1008
3	rs9828938	T	C	0.139881	1008
3	rs3906963	A	G	0.139881	1008
3	rs73164124	T	A	0.0575397	1008
3	rs9813985	G	A	0.141865	1008
3	rs9833740	T	C	0.141865	1008
3	rs9833754	T	A	0.136905	1008
3	rs16832362	C	T	0.219246	1008
3	rs9814485	G	A	0.134921	1008
3	rs7625210	A	G	0.419643	1008
3	rs4599324	T	C	0.419643	1008
3	rs4622911	C	A	0.134921	1008
3	rs4560316	A	T	0.0724206	1008
3	rs2404344	T	C	0.0674603	1008
3	rs78600662	G	A	0.015873	1008
3	rs73164129	T	G	0.0297619	1008
3	rs60273956	T	C	0.0724206	1008
3	rs73164132	G	A	0.0724206	1008
3	rs1159250	A	G	0.0674603	1008
3	rs6762110	C	T	0.333333	1008
3	rs192710105	A	G	0.00793651	1008
3	rs76977247	G	A	0.0257937	1008
3	rs16832376	A	G	0.0724206	1008
3	rs16832377	C	T	0.0575397	1008
3	rs12632716	C	A	0.333333	1008
3	rs73164136	T	C	0.0724206	1008
3	rs73878345	T	G	0.0724206	1008
3	rs73878347	T	C	0.0724206	1008
3	rs73878348	G	T	0.0724206	1008
3	rs73164138	A	G	0.0674603	1008
3	rs57119780	A	G	0.0724206	1008
3	rs77372680	A	G	0.015873	1008
3	rs73875603	T	G	0.00793651	1008
3	rs58235971	T	C	0.0724206	1008
3	rs75505278	G	A	0.214286	1008
3	rs73164141	G	A	0.0734127	1008
3	rs73164143	C	T	0.0575397	1008
3	rs1904206	T	C	0.0724206	1008
3	rs9942056	T	C	0.015873	1008
3	rs1904205	G	A	0.0882937	1008
3	rs73164146	C	A	0.0674603	1008
3	rs73164147	G	A	0.0724206	1008
3	rs1597494	A	G	0.333333	1008
3	rs58302911	A	G	0.0674603	1008
3	rs73164149	G	A	0.0724206	1008
3	rs16832385	A	G	0.0367063	1008
3	rs12636206	T	C	0.213294	1008
3	rs12633334	G	A	0.444444	1008
3	rs78334089	A	T	0.015873	1008
3	rs76381321	A	G	0.014881	1008
3	rs62281467	G	A	0.142857	1008
3	rs62281468	T	C	0.142857	1008
3	rs73164152	G	A	0.0575397	1008
3	rs73164153	G	A	0.0724206	1008
3	rs59777031	G	A	0.015873	1008
3	rs77093527	A	T	0.213294	1008
3	rs114326853	G	T	0.015873	1008
3	rs56909806	A	T	0.0674603	1008
3	rs73164156	G	A	0.030754	1008
3	rs56288375	T	G	0.0724206	1008
3	rs60458714	C	T	0.0575397	1008
3	rs73164157	A	C	0.030754	1008
3	rs73875613	C	T	0.00992063	1008
3	rs7630664	C	T	0.142857	1008
3	rs73164161	G	A	0.0724206	1008
3	rs9838439	G	A	0.444444	1008
3	rs73164165	C	T	0.0575397	1008
3	rs9843804	C	T	0.142857	1008
3	rs73164167	A	G	0.0575397	1008
3	rs73164168	G	A	0.0724206	1008
3	rs80206206	G	A	0.0724206	1008
3	rs73164169	A	T	0.0674603	1008
3	rs2122528	G	A	0.0674603	1008
3	rs80122192	C	G	0.00892857	1008
3	rs74813395	C	T	0.00992063	1008
3	rs73164171	A	G	0.0724206	1008
3	rs9820744	A	C	0.142857	1008
3	rs73164172	G	T	0.0575397	1008
3	rs4476517	C	A	0.213294	1008
3	rs76700169	G	A	0.015873	1008
3	rs2084611	G	T	0.0575397	1008
3	rs78831677	T	C	0.015873	1008
3	rs2084612	T	C	0.0674603	1008
3	rs77029829	G	C	0.015873	1008
3	rs73875619	C	T	0.00992063	1008
3	rs73875620	G	A	0.00793651	1008
3	rs2084613	G	A	0.0734127	1008
3	rs73164174	T	A	0.0674603	1008
3	rs59808131	A	G	0.0724206	1008
3	rs12632883	A	G	0.445437	1008
3	rs55663755	C	A	0.0724206	1008
3	rs73875621	C	A	0.0575397	1008
3	rs73164176	C	T	0.0575397	1008
3	rs79060976	C	T	0.015873	1008
3	rs73875623	A	G	0.0267857	1008
3	rs73164177	T	C	0.0674603	1008
3	rs1601199	C	T	0.356151	1008
3	rs73164178	C	T	0.00992063	1008
3	rs2404345	G	C	0.0267857	1008
3	rs9831011	T	A	0.142857	1008
3	rs60069838	C	T	0.0575397	1008
3	rs74806880	C	A	0.0168651	1008
3	rs55795028	T	C	0.0724206	1008
3	rs78717641	A	G	0.015873	1008
3	rs1597495	G	A	0.446429	1008
3	rs1376124	T	C	0.446429	1008
3	rs56892296	T	C	0.0168651	1008
3	rs79718180	A	T	0.131944	1008
3	rs1450537	T	A	0.0674603	1008
3	rs4516628	T	C	0.00992063	1008
3	rs4638985	G	A	0.00992063	1008
3	rs4368516	A	C	0.0674603	1008
3	rs6808635	C	A	0.0674603	1008
3	rs1450536	T	C	0.443452	1008
3	rs1450535	T	C	0.0724206	1008
3	rs1450534	G	A	0.0674603	1008
3	rs6763117	C	T	0.00992063	1008
3	rs16832433	C	T	0.0575397	1008
3	rs1002490	G	A	0.00992063	1008
3	rs73875625	T	C	0.00992063	1008
3	rs1450533	A	G	0.142857	1008
3	rs1349353	A	G	0.014881	1008
3	rs73875626	T	C	0.00793651	1008
3	rs1450532	T	C	0.444444	1008
3	rs77647922	C	T	0.015873	1008
3	rs73875627	C	T	0.00992063	1008
3	rs117307476	C	A	0.0128968	1008
3	rs75207162	G	A	0.015873	1008
3	rs73164187	A	C	0.030754	1008
3	rs1872206	A	C	0.015873	1008
3	rs977380	G	A	0.356151	1008
3	rs142189101	T	C	0.0257937	1008
3	rs16832441	T	G	0.21627	1008
3	rs77985237	A	G	0.015873	1008
3	rs16832443	C	G	0.00992063	1008
3	rs9854937	T	C	0.444444	1008
3	rs9835278	C	T	0.444444	1008
3	rs76898494	G	A	0.111111	1008
3	rs9835582	C	T	0.444444	1008
3	rs76345731	T	G	0.0575397	1008
3	rs111525977	A	G	0.014881	1008
3	rs59279938	G	A	0.014881	1008
3	rs146577125	G	A	0.0228175	1008
3	rs6441378	A	G	0.232143	1008
3	rs7630900	T	G	0.438492	1008
3	rs981949	A	C	0.15873	1008
3	rs73875631	G	A	0.00992063	1008
3	rs17418895	G	A	0.0208333	1008
3	rs6800601	A	G	0.233135	1008
3	rs9823346	C	T	0.145833	1008
3	rs6779032	C	A	0.00793651	1008
3	rs1839492	T	G	0.227183	1008
3	rs62278271	G	A	0.205357	1008
3	rs80079118	C	T	0.0386905	1008
3	rs9866418	A	G	0.145833	1008
3	rs77535475	T	C	0.302579	1008
3	rs921364	G	A	0.233135	1008
3	rs921363	A	G	0.233135	1008
3	rs9871953	A	C	0.150794	1008
3	rs73164190	T	C	0.0744048	1008
3	rs9290079	G	A	0.143849	1008
3	rs1450531	C	G	0.438492	1008
3	rs60971767	A	G	0.00793651	1008
3	rs1450515	G	T	0.150794	1008
3	rs1450516	G	A	0.150794	1008
3	rs1450517	T	C	0.145833	1008
3	rs62278272	C	T	0.205357	1008
3	rs6785300	A	G	0.205357	1008
3	rs7653548	G	T	0.150794	1008
3	rs17419222	A	G	0.0386905	1008
3	rs16832503	T	C	0.205357	1008
3	rs7631288	A	G	0.145833	1008
3	rs7621221	T	G	0.145833	1008
3	rs17478663	G	A	0.0744048	1008
3	rs9290080	C	G	0.151786	1008
3	rs73875635	G	A	0.00793651	1008
3	rs6781610	T	C	0.145833	1008
3	rs1825400	A	G	0.00793651	1008
3	rs117598216	C	T	0.0386905	1008
3	rs9290084	T	C	0.438492	1008
3	rs9290085	C	A	0.145833	1008
3	rs9816665	C	A	0.438492	1008
3	rs9817212	G	A	0.145833	1008
3	rs9854509	A	G	0.145833	1008
3	rs9836887	T	C	0.440476	1008
3	rs9817387	G	A	0.145833	1008
3	rs9854709	A	G	0.145833	1008
3	rs9821472	C	T	0.143849	1008
3	rs79583939	T	C	0.205357	1008
3	rs13433795	G	A	0.145833	1008
3	rs13434143	A	G	0.145833	1008
3	rs6778346	G	C	0.00793651	1008
3	rs7624603	G	T	0.145833	1008
3	rs7646635	A	C	0.145833	1008
3	rs7624657	C	T	0.145833	1008
3	rs7624747	C	G	0.150794	1008
3	rs7636548	T	G	0.145833	1008
3	rs6803152	A	T	0.145833	1008
3	rs6782059	G	C	0.145833	1008
3	rs9832020	C	T	0.145833	1008
3	rs9832179	C	T	0.145833	1008
3	rs73166012	G	A	0.031746	1008
3	rs7639672	T	C	0.233135	1008
3	rs9869804	A	G	0.150794	1008
3	rs9832490	C	G	0.145833	1008
3	rs16832526	G	T	0.00793651	1008
3	rs6785379	C	A	0.00793651	1008
3	rs17478991	T	G	0.031746	1008
3	rs1484139	T	C	0.150794	1008
3	rs17479046	C	T	0.0823413	1008
3	rs73875637	T	C	0.00793651	1008
3	rs1506480	T	C	0.145833	1008
3	rs2019095	T	C	0.0823413	1008
3	rs62278274	C	T	0.205357	1008
3	rs6773923	C	T	0.145833	1008
3	rs6798423	A	G	0.145833	1008
3	rs12491985	G	A	0.438492	1008
3	rs57306175	G	A	0.145833	1008
3	rs59955550	T	C	0.145833	1008
3	rs62278277	G	A	0.145833	1008
3	rs62278278	C	T	0.145833	1008
3	rs73166018	C	T	0.0823413	1008
3	rs34842468	C	G	0.145833	1008
3	rs10936229	G	A	0.143849	1008
3	rs77077772	G	A	0.0823413	1008
3	rs6780612	C	T	0.145833	1008
3	rs6441379	G	A	0.145833	1008
3	rs6441380	C	T	0.145833	1008
3	rs6441381	A	G	0.145833	1008
3	rs6441382	A	C	0.145833	1008
3	rs7648970	A	T	0.150794	1008
3	rs73875638	C	A	0.00793651	1008
3	rs7627320	G	C	0.438492	1008
3	rs12630808	A	G	0.207341	1008
3	rs73166022	A	G	0.031746	1008
3	rs62278291	G	A	0.205357	1008
3	rs872675	C	G	0.145833	1008
3	rs872676	T	C	0.145833	1008
3	rs872677	T	C	0.145833	1008
3	rs937811	G	C	0.145833	1008
3	rs10513565	G	A	0.00793651	1008
3	rs10513566	G	A	0.014881	1008
3	rs6788534	C	T	0.0823413	1008
3	rs9861927	T	C	0.145833	1008
3	rs1506481	G	A	0.145833	1008
3	rs1506482	C	T	0.145833	1008
3	rs1506483	T	C	0.145833	1008
3	rs73875639	T	G	0.00793651	1008
3	rs1506484	T	C	0.145833	1008
3	rs41386047	A	G	0.143849	1008
3	rs148179975	C	G	0.0228175	1008
3	rs73166030	C	T	0.0823413	1008
3	rs9847876	G	C	0.150794	1008
3	rs9847781	C	T	0.145833	1008
3	rs9813997	A	G	0.143849	1008
3	rs139605099	C	T	0.0238095	1008
3	rs77382557	C	A	0.015873	1008
3	rs1463946	G	A	0.438492	1008
3	rs1463947	C	T	0.438492	1008
3	rs16832548	G	T	0.0426587	1008
3	rs76257965	G	T	0.00793651	1008
3	rs1463948	C	T	0.145833	1008
3	rs3921595	A	C	0.270833	1008
3	rs2221514	T	A	0.276786	1008
3	rs2063006	T	C	0.474206	1008
3	rs1354732	G	T	0.276786	1008
3	rs1354733	A	G	0.474206	1008
3	rs9985491	G	C	0.156746	1008
3	rs66861749	C	A	0.115079	1008
3	rs60861269	G	A	0.115079	1008
3	rs9828633	T	A	0.115079	1008
3	rs9809416	G	A	0.276786	1008
3	rs137912487	A	C	0.00694444	1008
3	rs7644500	G	A	0.115079	1008
3	rs9809639	C	T	0.147817	1008
3	rs7622326	A	C	0.276786	1008
3	rs13433808	A	G	0.155754	1008
3	rs76047675	T	C	0.00694444	1008
3	rs9881962	T	G	0.122024	1008
3	rs62278294	G	C	0.149802	1008
3	rs4287919	C	T	0.316468	1008
3	rs78009669	G	C	0.201389	1008
3	rs9872424	G	T	0.00694444	1008
3	rs76996304	G	A	0.157738	1008
3	rs9821882	T	C	0.111111	1008
3	rs188484630	T	C	0.00694444	1008
3	rs73875642	T	A	0.00694444	1008
3	rs9883089	G	A	0.272817	1008
3	rs77204240	T	C	0.0912698	1008
3	rs76174966	A	C	0.0972222	1008
3	rs12489244	T	C	0.156746	1008
3	rs2048038	G	A	0.119048	1008
3	rs115110176	C	T	0.156746	1008
3	rs6766974	T	C	0.111111	1008
3	rs6802799	C	T	0.111111	1008
3	rs9817407	C	A	0.00694444	1008
3	rs138466558	G	A	0.156746	1008
3	rs150243450	A	G	0.0267857	1008
3	rs76301719	T	G	0.0853175	1008
3	rs58984753	A	G	0.111111	1008
3	rs77279217	C	A	0.156746	1008
3	rs9860670	A	G	0.111111	1008
3	rs9823730	G	A	0.272817	1008
3	rs73166039	C	T	0.112103	1008
3	rs537056268	G	A	0.00694444	1008
3	rs55659916	C	A	0.111111	1008
3	rs73166043	T	C	0.0267857	1008
3	rs2135449	G	T	0.119048	1008
3	rs56391809	C	T	0.111111	1008
3	rs12488709	G	A	0.156746	1008
3	rs62278301	G	A	0.112103	1008
3	rs62278302	G	A	0.27381	1008
3	rs9871657	A	G	0.395833	1008
3	rs73166044	C	G	0.0267857	1008
3	rs73166045	A	G	0.0267857	1008
3	rs9848019	A	G	0.272817	1008
3	rs138370392	C	T	0.00694444	1008
3	rs9830665	T	A	0.111111	1008
3	rs12485647	C	G	0.156746	1008
3	rs9848777	A	G	0.111111	1008
3	rs9811495	C	T	0.111111	1008
3	rs9811877	G	A	0.272817	1008
3	rs9831484	T	C	0.394841	1008
3	rs62278303	A	G	0.272817	1008
3	rs73166049	A	G	0.0267857	1008
3	rs13322121	A	G	0.272817	1008
3	rs73166050	T	C	0.0267857	1008
3	rs9816618	G	C	0.111111	1008
3	rs79083192	G	A	0.156746	1008
3	rs13319136	T	C	0.111111	1008
3	rs76979851	G	A	0.156746	1008
3	rs9821185	C	T	0.111111	1008
3	rs73166053	G	A	0.112103	1008
3	rs9841358	T	C	0.272817	1008
3	rs9822251	G	T	0.111111	1008
3	rs187854648	T	C	0.00694444	1008
3	rs9826598	C	T	0.111111	1008
3	rs75736155	C	T	0.156746	1008
3	rs2174605	T	G	0.394841	1008
3	rs73875645	C	T	0.00694444	1008
3	rs9831924	G	A	0.272817	1008
3	rs76397669	C	T	0.16369	1008
3	rs187154423	G	A	0.00396825	1008
3	rs76659376	G	A	0.156746	1008
3	rs9843289	G	A	0.111111	1008
3	rs74395114	C	T	0.156746	1008
3	rs55638748	C	T	0.272817	1008
3	rs73875647	G	A	0.00694444	1008
3	rs76527185	C	T	0.156746	1008
3	rs62278345	A	T	0.272817	1008
3	rs80334677	C	A	0.156746	1008
3	rs7635683	T	C	0.111111	1008
3	rs74853509	T	A	0.00793651	1008
3	rs9854715	G	C	0.111111	1008
3	rs10936230	G	C	0.161706	1008
3	rs114844737	T	C	0.156746	1008
3	rs144439007	C	T	0.00694444	1008
3	rs117353022	C	A	0.0248016	1008
3	rs9859036	C	A	0.111111	1008
3	rs9859309	C	T	0.111111	1008
3	rs79071487	A	G	0.0853175	1008
3	rs9855939	T	G	0.111111	1008
3	rs10936231	G	A	0.156746	1008
3	rs9836432	G	A	0.111111	1008
3	rs10936232	T	C	0.156746	1008
3	rs77754244	G	A	0.00694444	1008
3	rs73166058	A	G	0.112103	1008
3	rs73166059	C	T	0.112103	1008
3	rs7638966	C	T	0.111111	1008
3	rs9847638	C	A	0.394841	1008
3	rs74882602	C	T	0.161706	1008
3	rs118000038	G	T	0.0248016	1008
3	rs4856642	T	A	0.272817	1008
3	rs16832576	T	G	0.156746	1008
3	rs1463944	A	G	0.394841	1008
3	rs10936233	G	A	0.156746	1008
3	rs13324941	G	C	0.111111	1008
3	rs10936234	A	G	0.395833	1008
3	rs114193311	A	C	0.00694444	1008
3	rs13324930	C	T	0.111111	1008
3	rs16832578	G	T	0.156746	1008
3	rs9831040	A	G	0.272817	1008
3	rs17420696	A	G	0.015873	1008
3	rs75730033	A	G	0.00694444	1008
3	rs6441385	G	A	0.111111	1008
3	rs76335426	A	T	0.156746	1008
3	rs6441386	T	C	0.272817	1008
3	rs2063008	G	T	0.111111	1008
3	rs2063007	A	C	0.394841	1008
3	rs2174606	A	C	0.394841	1008
3	rs6800559	C	A	0.12004	1008
3	rs77604868	G	C	0.156746	1008
3	rs28781331	C	A	0.111111	1008
3	rs79608229	C	T	0.00694444	1008
3	rs79977372	A	T	0.0267857	1008
3	rs76983719	C	T	0.015873	1008
3	rs7651219	C	T	0.111111	1008
3	rs57598400	T	C	0.272817	1008
3	rs79904482	G	T	0.0218254	1008
3	rs17480196	C	T	0.394841	1008
3	rs6789636	A	G	0.111111	1008
3	rs76470822	C	G	0.161706	1008
3	rs17420914	C	T	0.111111	1008
3	rs62278352	C	T	0.111111	1008
3	rs2221517	C	T	0.27381	1008
3	rs141966397	A	G	0.0218254	1008
3	rs12485983	G	A	0.156746	1008
3	rs4856707	T	A	0.272817	1008
3	rs12489442	T	A	0.156746	1008
3	rs4856643	A	G	0.272817	1008
3	rs1546399	A	G	0.00694444	1008
3	rs4856644	G	C	0.111111	1008
3	rs9818115	C	A	0.111111	1008
3	rs62278353	A	C	0.110119	1008
3	rs1506475	C	T	0.110119	1008
3	rs75362596	C	G	0.156746	1008
3	rs148481191	G	A	0.156746	1008
3	rs6774376	T	G	0.110119	1008
3	rs6809987	C	T	0.110119	1008
3	rs6786047	A	G	0.110119	1008
3	rs2202558	G	A	0.110119	1008
3	rs2221516	T	C	0.271825	1008
3	rs2221515	T	C	0.110119	1008
3	rs1506474	T	A	0.393849	1008
3	rs6777722	T	C	0.119048	1008
3	rs78613915	G	A	0.156746	1008
3	rs6441387	C	T	0.110119	1008
3	rs1506473	A	C	0.393849	1008
3	rs1506472	C	T	0.393849	1008
3	rs17480542	A	G	0.110119	1008
3	rs16832627	C	T	0.0704365	1008
3	rs17421292	G	A	0.0853175	1008
3	rs16832642	T	C	0.156746	1008
3	rs73166064	C	A	0.0267857	1008
3	rs9849101	A	G	0.00694444	1008
3	rs1546398	T	C	0.110119	1008
3	rs1546397	G	T	0.110119	1008
3	rs16832649	G	C	0.161706	1008
3	rs186333056	A	G	0.00694444	1008
3	rs76432603	T	C	0.156746	1008
3	rs16832658	C	A	0.00694444	1008
3	rs79984180	G	A	0.161706	1008
3	rs1848041	G	A	0.393849	1008
3	rs7621711	G	A	0.270833	1008
3	rs7621624	C	T	0.110119	1008
3	rs1546396	A	C	0.110119	1008
3	rs1546395	G	A	0.392857	1008
3	rs79175439	T	C	0.155754	1008
3	rs1546394	A	G	0.110119	1008
3	rs73166066	C	T	0.112103	1008
3	rs59111786	C	A	0.119048	1008
3	rs76037426	C	G	0.160714	1008
3	rs6781716	G	A	0.271825	1008
3	rs10513568	C	T	0.155754	1008
3	rs10513567	C	T	0.162698	1008
3	rs12492702	T	G	0.161706	1008
3	rs6797876	T	C	0.112103	1008
3	rs12489359	G	A	0.161706	1008
3	rs1506471	T	A	0.393849	1008
3	rs140682450	T	C	0.0287698	1008
3	rs75456645	G	T	0.156746	1008
3	rs16832710	C	T	0.156746	1008
3	rs882747	T	C	0.162698	1008
3	rs9868834	T	C	0.272817	1008
3	rs75272002	G	A	0.161706	1008
3	rs16832715	A	G	0.161706	1008
3	rs6780945	C	T	0.119048	1008
3	rs75636246	G	A	0.156746	1008
3	rs59391552	G	A	0.00694444	1008
3	rs117549003	A	G	0.0367063	1008
3	rs116182259	T	G	0.00694444	1008
3	rs16832734	A	G	0.164683	1008
3	rs17421738	T	C	0.112103	1008
3	rs117384353	G	A	0.0446429	1008
3	rs4615094	C	G	0.395833	1008
3	rs80245426	G	T	0.169643	1008
3	rs9867861	G	T	0.0992063	1008
3	rs141655519	A	C	0.00694444	1008
3	rs77146905	T	C	0.0376984	1008
3	rs4856708	G	A	0.0992063	1008
3	rs59873230	A	T	0.169643	1008
3	rs75654555	A	G	0.169643	1008
3	rs9822904	T	C	0.395833	1008
3	rs2048040	T	C	0.169643	1008
3	rs7641444	C	A	0.28373	1008
3	rs73166070	G	A	0.0992063	1008
3	rs7641731	C	T	0.395833	1008
3	rs17421877	T	C	0.112103	1008
3	rs141788514	A	G	0.00694444	1008
3	rs17421926	T	C	0.111111	1008
3	rs74511717	G	A	0.177579	1008
3	rs9877005	C	T	0.0992063	1008
3	rs73166073	A	G	0.0992063	1008
3	rs62279585	G	C	0.106151	1008
3	rs77390716	A	C	0.177579	1008
3	rs73166074	T	C	0.0267857	1008
3	rs140364091	A	G	0.0138889	1008
3	rs12485788	G	A	0.169643	1008
3	rs73166075	C	G	0.0267857	1008
3	rs1395294	A	C	0.394841	1008
3	rs6793693	A	G	0.28373	1008
3	rs79329952	T	C	0.169643	1008
3	rs4263306	A	G	0.106151	1008
3	rs79838376	G	A	0.0793651	1008
3	rs9848624	T	C	0.106151	1008
3	rs60739746	C	T	0.0674603	1008
3	rs78733483	A	G	0.015873	1008
3	rs9811902	G	A	0.106151	1008
3	rs62279587	T	C	0.0992063	1008
3	rs1567061	C	T	0.395833	1008
3	rs79213294	G	A	0.183532	1008
3	rs77656336	T	G	0.172619	1008
3	rs7642359	T	C	0.392857	1008
3	rs62279590	T	G	0.0277778	1008
3	rs7632851	A	C	0.10119	1008
3	rs138431196	A	T	0.0347222	1008
3	rs75151714	C	T	0.173611	1008
3	rs869772	A	G	0.100198	1008
3	rs7620901	C	T	0.281746	1008
3	rs12493665	A	C	0.173611	1008
3	rs117325411	C	T	0.0744048	1008
3	rs116467938	A	G	0.173611	1008
3	rs112082163	C	T	0.173611	1008
3	rs116150156	A	C	0.0684524	1008
3	rs9836151	G	A	0.282738	1008
3	rs6793927	A	G	0.100198	1008
3	rs117857279	C	T	0.0436508	1008
3	rs146649620	T	A	0.0238095	1008
3	rs17487799	T	G	0.10119	1008
3	rs57233433	C	G	0.173611	1008
3	rs6783402	G	A	0.606151	1008
3	rs79761163	A	G	0.015873	1008
3	rs1588020	A	G	0.159722	1008
3	rs76423062	C	T	0.174603	1008
3	rs80289224	A	G	0.0674603	1008
3	rs59085343	C	T	0.605159	1008
3	rs112653317	T	C	0.174603	1008
3	rs9883579	G	A	0.10119	1008
3	rs2658525	T	C	0.605159	1008
3	rs9880279	T	C	0.10119	1008
3	rs1399905	A	T	0.605159	1008
3	rs117338325	C	T	0.0446429	1008
3	rs2674222	G	A	0.605159	1008
3	rs79502999	G	A	0.174603	1008
3	rs78907724	G	A	0.015873	1008
3	rs1913798	G	A	0.10119	1008
3	rs78764991	T	A	0.174603	1008
3	rs12487407	G	C	0.174603	1008
3	rs73166088	T	C	0.10119	1008
3	rs57527349	T	C	0.174603	1008
3	rs73166089	A	T	0.10119	1008
3	rs78076835	T	A	0.015873	1008
3	rs61002246	C	T	0.0843254	1008
3	rs16832858	G	A	0.174603	1008
3	rs28514487	A	T	0.10119	1008
3	rs28576562	T	C	0.10119	1008
3	rs75533497	G	A	0.015873	1008
3	rs74520895	T	G	0.174603	1008
3	rs117182833	C	A	0.00992063	1008
3	rs6441391	T	G	0.284722	1008
3	rs6441392	C	T	0.394841	1008
3	rs9851158	T	A	0.10119	1008
3	rs144196157	A	G	0.0238095	1008
3	rs2048801	C	A	0.285714	1008
3	rs118059815	C	T	0.0446429	1008
3	rs9840911	G	A	0.10119	1008
3	rs62279619	C	T	0.10119	1008
3	rs74815762	G	A	0.0684524	1008
3	rs79420283	T	C	0.0684524	1008
3	rs1588907	G	A	0.284722	1008
3	rs9290087	C	G	0.28373	1008
3	rs9858075	G	A	0.10119	1008
3	rs73166097	A	G	0.10119	1008
3	rs78752646	G	A	0.015873	1008
3	rs10936235	C	T	0.174603	1008
3	rs2138320	G	T	0.394841	1008
3	rs13319650	G	A	0.10119	1008
3	rs7646822	T	G	0.27877	1008
3	rs1399904	G	A	0.286706	1008
3	rs79337900	T	G	0.177579	1008
3	rs9813121	A	G	0.286706	1008
3	rs9851175	G	A	0.27877	1008
3	rs16847278	A	G	0.177579	1008
3	rs16832928	G	A	0.286706	1008
3	rs1399910	A	C	0.287698	1008
3	rs1878064	T	C	0.286706	1008
3	rs1399909	C	T	0.286706	1008
3	rs1399908	C	A	0.286706	1008
3	rs74285289	A	G	0.0634921	1008
3	rs1399906	C	T	0.286706	1008
3	rs9290088	T	A	0.292659	1008
3	rs181226638	T	C	0.00992063	1008
3	rs9871565	C	T	0.285714	1008
3	rs73168003	G	T	0.0257937	1008
3	rs9872386	C	T	0.285714	1008
3	rs9876608	G	A	0.285714	1008
3	rs9876363	C	G	0.285714	1008
3	rs9877938	G	A	0.285714	1008
3	rs9881986	G	A	0.10119	1008
3	rs9879265	T	C	0.277778	1008
3	rs1515741	A	C	0.287698	1008
3	rs1849999	G	A	0.277778	1008
3	rs1850000	C	T	0.286706	1008
3	rs9837035	A	G	0.10119	1008
3	rs35055079	G	T	0.180556	1008
3	rs12639130	G	A	0.0823413	1008
3	rs1399916	C	T	0.287698	1008
3	rs60680460	G	A	0.0654762	1008
3	rs1976725	A	T	0.301587	1008
3	rs1515743	T	C	0.287698	1008
3	rs9815734	G	C	0.10119	1008
3	rs4269094	T	C	0.10119	1008
3	rs4856709	A	G	0.287698	1008
3	rs6441393	C	G	0.281746	1008
3	rs2138319	C	T	0.177579	1008
3	rs1568020	A	T	0.281746	1008
3	rs76179593	C	T	0.0813492	1008
3	rs148603032	G	A	0.0218254	1008
3	rs12629040	G	A	0.177579	1008
3	rs142440710	A	G	0.031746	1008
3	rs59226458	A	G	0.177579	1008
3	rs7629214	T	C	0.282738	1008
3	rs74943589	T	A	0.177579	1008
3	rs4266208	C	G	0.395833	1008
3	rs4305435	T	G	0.287698	1008
3	rs75250253	A	T	0.0654762	1008
3	rs2203490	C	T	0.280754	1008
3	rs9824937	C	A	0.100198	1008
3	rs2063835	T	G	0.104167	1008
3	rs12631996	C	A	0.176587	1008
3	rs1515723	C	G	0.394841	1008
3	rs1515724	T	C	0.286706	1008
3	rs4856710	C	G	0.109127	1008
3	rs12632832	G	A	0.176587	1008
3	rs4856711	A	G	0.109127	1008
3	rs1913796	C	A	0.100198	1008
3	rs59475619	T	C	0.176587	1008
3	rs112298626	C	T	0.176587	1008
3	rs7625741	G	T	0.109127	1008
3	rs9876892	T	C	0.100198	1008
3	rs4856645	T	G	0.109127	1008
3	rs4856712	G	T	0.286706	1008
3	rs1399915	C	T	0.286706	1008
3	rs1399913	T	C	0.286706	1008
3	rs16833029	G	T	0.0248016	1008
3	rs7432487	T	C	0.396825	1008
3	rs16833034	G	A	0.176587	1008
3	rs62281363	G	A	0.176587	1008
3	rs1356142	C	T	0.176587	1008
3	rs73168016	A	G	0.108135	1008
3	rs1515736	C	A	0.119048	1008
3	rs1568022	A	G	0.179563	1008
3	rs9812690	A	G	0.0992063	1008
3	rs9855238	G	C	0.138889	1008
3	rs12330225	A	T	0.141865	1008
3	rs80231542	G	C	0.190476	1008
3	rs16833083	T	C	0.190476	1008
3	rs9881042	T	G	0.144841	1008
3	rs9861671	G	A	0.144841	1008
3	rs16833090	G	A	0.0446429	1008
3	rs4472057	A	G	0.33631	1008
3	rs9829196	A	G	0.33631	1008
3	rs9867300	G	A	0.33631	1008
3	rs76780902	T	G	0.0416667	1008
3	rs28827328	T	G	0.141865	1008
3	rs2222055	T	C	0.33631	1008
3	rs4593045	T	C	0.41369	1008
3	rs6441395	T	C	0.33631	1008
3	rs7431415	G	A	0.0406746	1008
3	rs2896903	T	A	0.0297619	1008
3	rs7652034	T	A	0.33631	1008
3	rs9820806	A	G	0.337302	1008
3	rs9879283	T	G	0.33631	1008
3	rs74444861	G	A	0.194444	1008
3	rs62281367	T	C	0.10119	1008
3	rs6809783	C	G	0.33631	1008
3	rs1588910	C	G	0.145833	1008
3	rs1588909	A	G	0.41369	1008
3	rs1588908	C	T	0.33631	1008
3	rs4389491	C	A	0.10119	1008
3	rs117982651	C	G	0.0208333	1008
3	rs1106255	G	A	0.33631	1008
3	rs2404570	A	G	0.145833	1008
3	rs1515726	C	A	0.41369	1008
3	rs1515725	G	T	0.337302	1008
3	rs6780489	A	G	0.191468	1008
3	rs9290089	T	G	0.414683	1008
3	rs6808138	C	G	0.230159	1008
3	rs9863808	A	G	0.196429	1008
3	rs73015278	C	G	0.0882937	1008
3	rs2404572	T	C	0.0664683	1008
3	rs74405032	G	A	0.0892857	1008
3	rs925768	C	T	0.391865	1008
3	rs7632575	A	G	0.396825	1008
3	rs9827593	G	A	0.388889	1008
3	rs11923061	T	C	0.0644841	1008
3	rs4635724	C	T	0.430556	1008
3	rs1399903	T	C	0.170635	1008
3	rs1104702	A	G	0.131944	1008
3	rs76237339	C	T	0.0386905	1008
3	rs73015282	G	A	0.0257937	1008
3	rs4298056	C	T	0.18254	1008
3	rs9814442	C	G	0.208333	1008
3	rs12489710	T	A	0.208333	1008
3	rs12486357	C	G	0.208333	1008
3	rs6797942	A	G	0.208333	1008
3	rs6773647	C	T	0.208333	1008
3	rs6773928	G	A	0.181548	1008
3	rs6786814	T	C	0.209325	1008
3	rs1515722	C	T	0.18254	1008
3	rs79986064	T	C	0.0386905	1008
3	rs1515721	C	T	0.18254	1008
3	rs9857552	A	C	0.209325	1008
3	rs9820371	G	A	0.18254	1008
3	rs6801320	A	C	0.18254	1008
3	rs6777104	C	T	0.183532	1008
3	rs9290090	A	G	0.18254	1008
3	rs16833201	C	G	0.0882937	1008
3	rs1515720	C	T	0.433532	1008
3	rs7626878	G	C	0.209325	1008
3	rs7626753	C	G	0.208333	1008
3	rs73015292	G	C	0.0257937	1008
3	rs73168034	G	A	0.181548	1008
3	rs6808046	A	G	0.209325	1008
3	rs6784302	G	T	0.208333	1008
3	rs6808212	A	G	0.208333	1008
3	rs145364934	C	A	0.0525794	1008
3	rs75420888	G	A	0.0257937	1008
3	rs6776649	A	C	0.208333	1008
3	rs56351050	A	G	0.18254	1008
3	rs6805019	G	A	0.209325	1008
3	rs6780534	A	C	0.183532	1008
3	rs17489908	A	C	0.181548	1008
3	rs146187651	C	T	0.00396825	1008
3	rs73015300	T	G	0.0257937	1008
3	rs73168035	C	T	0.18254	1008
3	rs68071371	T	C	0.209325	1008
3	rs73015301	C	T	0.0257937	1008
3	rs60603263	G	A	0.126984	1008
3	rs7635334	A	G	0.0763889	1008
3	rs9845108	A	G	0.209325	1008
3	rs78003582	T	C	0.0882937	1008
3	rs9884113	G	T	0.340278	1008
3	rs73168036	G	A	0.179563	1008
3	rs6441396	G	A	0.407738	1008
3	rs9837663	T	C	0.231151	1008
3	rs549437099	T	C	0.00793651	1008
3	rs13315704	G	C	0.296627	1008
3	rs73168038	C	T	0.176587	1008
3	rs76676205	T	A	0.0486111	1008
3	rs4856646	G	A	0.104167	1008
3	rs1606905	C	T	0.14881	1008
3	rs4856647	A	G	0.246032	1008
3	rs6781312	T	C	0.0555556	1008
3	rs73168039	G	T	0.178571	1008
3	rs56343804	A	G	0.150794	1008
3	rs4856648	G	A	0.422619	1008
3	rs1356141	C	T	0.24504	1008
3	rs2896972	A	G	0.230159	1008
3	rs1356140	A	C	0.244048	1008
3	rs78513531	G	C	0.0833333	1008
3	rs12492378	G	A	0.165675	1008
3	rs1515731	G	A	0.422619	1008
3	rs75795672	A	G	0.204365	1008
3	rs9818597	A	G	0.165675	1008
3	rs151253668	G	A	0.0119048	1008
3	rs73168043	G	T	0.178571	1008
3	rs1399898	C	G	0.104167	1008
3	rs1399897	T	A	0.422619	1008
3	rs77184360	C	G	0.0416667	1008
3	rs1399896	A	G	0.423611	1008
3	rs73877461	A	T	0.0833333	1008
3	rs9843336	G	A	0.165675	1008
3	rs67876817	C	T	0.178571	1008
3	rs80172094	G	A	0.0585317	1008
3	rs73168049	G	A	0.150794	1008
3	rs9848511	G	T	0.234127	1008
3	rs77280873	C	A	0.0416667	1008
3	rs75925377	T	C	0.0277778	1008
3	rs112402176	A	G	0.0416667	1008
3	rs6799995	G	T	0.422619	1008
3	rs114631991	G	C	0.0277778	1008
3	rs115357471	A	T	0.0277778	1008
3	rs75929065	A	G	0.0833333	1008
3	rs138876396	G	A	0.0833333	1008
3	rs9860420	G	A	0.104167	1008
3	rs117015762	G	A	0.0644841	1008
3	rs10084648	T	C	0.105159	1008
3	rs4856713	T	C	0.422619	1008
3	rs4856649	A	G	0.422619	1008
3	rs61102157	T	C	0.0912698	1008
3	rs11915404	T	G	0.015873	1008
3	rs9799247	G	A	0.423611	1008
3	rs113747121	C	T	0.105159	1008
3	rs9832004	A	C	0.150794	1008
3	rs112884270	G	C	0.0138889	1008
3	rs6441397	C	T	0.394841	1008
3	rs73168050	C	T	0.149802	1008
3	rs6767240	A	G	0.104167	1008
3	rs58763465	G	A	0.0416667	1008
3	rs56766554	A	G	0.0426587	1008
3	rs2063836	A	G	0.104167	1008
3	rs75516315	A	G	0.0833333	1008
3	rs3860561	G	T	0.104167	1008
3	rs149965351	G	T	0.0734127	1008
3	rs12493614	G	A	0.150794	1008
3	rs9858533	G	A	0.25496	1008
3	rs185740265	G	A	0.014881	1008
3	rs60145448	G	A	0.0833333	1008
3	rs60629767	G	C	0.0833333	1008
3	rs142878870	A	C	0.0277778	1008
3	rs149365761	G	T	0.0277778	1008
3	rs6779588	T	C	0.178571	1008
3	rs6779593	T	C	0.422619	1008
3	rs6791482	A	G	0.421627	1008
3	rs7614283	C	A	0.104167	1008
3	rs77162690	T	C	0.150794	1008
3	rs114232732	A	T	0.0833333	1008
3	rs148397773	G	A	0.0277778	1008
3	rs6800962	C	T	0.150794	1008
3	rs59860665	G	T	0.0833333	1008
3	rs78006239	T	G	0.0416667	1008
3	rs73017233	C	T	0.014881	1008
3	rs111399366	G	A	0.0138889	1008
3	rs78519859	C	A	0.0833333	1008
3	rs4295179	G	T	0.104167	1008
3	rs1120955	A	G	0.422619	1008
3	rs111742061	T	A	0.0138889	1008
3	rs117403903	A	G	0.014881	1008
3	rs6786730	A	G	0.422619	1008
3	rs6765877	G	A	0.422619	1008
3	rs113539990	C	T	0.0138889	1008
3	rs6790206	A	G	0.394841	1008
3	rs76112599	C	T	0.150794	1008
3	rs73030538	A	T	0.0277778	1008
3	rs79692728	T	C	0.0277778	1008
3	rs146382207	T	C	0.0277778	1008
3	rs6790717	A	G	0.394841	1008
3	rs79670405	G	C	0.0416667	1008
3	rs76892073	T	C	0.0138889	1008
3	rs76865960	G	A	0.0138889	1008
3	rs77310517	G	A	0.0277778	1008
3	rs1515733	G	C	0.394841	1008
3	rs1515732	T	C	0.422619	1008
3	rs6776471	C	A	0.422619	1008
3	rs77351777	G	T	0.0277778	1008
3	rs77936627	C	T	0.0277778	1008
3	rs55920876	G	A	0.151786	1008
3	rs12152297	C	T	0.394841	1008
3	rs62278571	T	G	0.104167	1008
3	rs140356204	C	T	0.0277778	1008
3	rs144657567	G	A	0.0178571	1008
3	rs9830046	G	T	0.394841	1008
3	rs113413174	A	C	0.0138889	1008
3	rs147901563	G	T	0.0277778	1008
3	rs12490632	G	T	0.150794	1008
3	rs4856716	G	A	0.394841	1008
3	rs4856717	G	C	0.394841	1008
3	rs4359825	A	C	0.394841	1008
3	rs4284999	C	T	0.104167	1008
3	rs12629440	A	G	0.423611	1008
3	rs139355082	G	A	0.165675	1008
3	rs143277867	C	G	0.149802	1008
3	rs35502899	G	C	0.244048	1008
3	rs9985382	G	A	0.165675	1008
3	rs60315691	G	A	0.244048	1008
3	rs114021632	A	T	0.0277778	1008
3	rs9758752	T	C	0.422619	1008
3	rs9758756	T	C	0.422619	1008
3	rs62278590	G	A	0.146825	1008
3	rs569841247	G	A	0.046627	1008
3	rs141943517	C	T	0.0277778	1008
3	rs150232908	G	A	0.077381	1008
3	rs138813822	C	T	0.0922619	1008
3	rs142004679	G	A	0.0416667	1008
3	rs62278591	C	T	0.105159	1008
3	rs141889023	A	T	0.014881	1008
3	rs111356330	C	T	0.0138889	1008
3	rs148468377	G	T	0.014881	1008
3	rs62278592	C	G	0.394841	1008
3	rs150974023	T	A	0.0277778	1008
3	rs9832382	C	T	0.422619	1008
3	rs190080406	G	A	0.0277778	1008
3	rs145408702	G	A	0.0277778	1008
3	rs142069077	A	T	0.0277778	1008
3	rs4856718	G	A	0.394841	1008
3	rs4241430	A	G	0.422619	1008
3	rs55723504	T	G	0.150794	1008
3	rs1476322	G	A	0.422619	1008
3	rs1399900	A	T	0.0138889	1008
3	rs1399899	C	A	0.422619	1008
3	rs76374656	A	G	0.0416667	1008
3	rs2404815	T	C	0.422619	1008
3	rs9862749	T	A	0.394841	1008
3	rs4856719	A	G	0.394841	1008
3	rs143176471	A	G	0.014881	1008
3	rs4241431	G	T	0.406746	1008
3	rs16833265	T	C	0.0426587	1008
3	rs9848553	G	A	0.150794	1008
3	rs2404817	G	T	0.419643	1008
3	rs2063837	T	G	0.422619	1008
3	rs9849475	G	A	0.150794	1008
3	rs1878063	T	A	0.394841	1008
3	rs523441	C	T	0.105159	1008
3	rs76611235	T	C	0.0218254	1008
3	rs144035822	G	C	0.014881	1008
3	rs77732054	G	A	0.0833333	1008
3	rs17424572	G	A	0.0138889	1008
3	rs515915	C	T	0.422619	1008
3	rs1399901	C	T	0.0277778	1008
3	rs181990340	A	T	0.014881	1008
3	rs57873347	G	T	0.078373	1008
3	rs78297773	C	A	0.152778	1008
3	rs58875130	T	C	0.0833333	1008
3	rs73168064	C	T	0.152778	1008
3	rs116161336	G	C	0.0128968	1008
3	rs75698436	G	A	0.0406746	1008
3	rs507856	C	T	0.422619	1008
3	rs113060438	T	C	0.0277778	1008
3	rs113567840	G	A	0.014881	1008
3	rs192079724	C	A	0.014881	1008
3	rs17490325	T	C	0.151786	1008
3	rs4376051	C	T	0.423611	1008
3	rs17424676	A	G	0.151786	1008
3	rs76568570	A	G	0.0416667	1008
3	rs9819763	A	G	0.268849	1008
3	rs141516280	C	T	0.014881	1008
3	rs73168065	T	G	0.151786	1008
3	rs7613249	T	A	0.103175	1008
3	rs80021942	C	T	0.104167	1008
3	rs4499620	C	G	0.151786	1008
3	rs139769218	C	T	0.575397	1008
3	rs186445812	G	T	0.014881	1008
3	rs475336	A	G	0.269841	1008
3	rs693627	G	A	0.103175	1008
3	rs75260503	G	A	0.0694444	1008
3	rs192672726	T	A	0.014881	1008
3	rs17424704	C	A	0.151786	1008
3	rs16833291	C	T	0.0416667	1008
3	rs73168067	C	T	0.150794	1008
3	rs148449983	T	C	0.014881	1008
3	rs10513569	C	T	0.151786	1008
3	rs73168069	C	T	0.151786	1008
3	rs536964	G	T	0.103175	1008
3	rs57738525	A	G	0.0416667	1008
3	rs77657569	A	G	0.0833333	1008
3	rs16833306	G	A	0.0426587	1008
3	rs188206953	A	G	0.014881	1008
3	rs2404818	C	G	0.150794	1008
3	rs118191832	C	T	0.046627	1008
3	rs16833312	C	T	0.0843254	1008
3	rs498051	G	C	0.103175	1008
3	rs7644833	C	T	0.423611	1008
3	rs524462	T	A	0.269841	1008
3	rs528355	G	A	0.269841	1008
3	rs554752	C	A	0.269841	1008
3	rs9820572	G	C	0.269841	1008
3	rs9861996	A	G	0.269841	1008
3	rs9824940	G	A	0.269841	1008
3	rs77577064	G	A	0.0416667	1008
3	rs514683	A	G	0.103175	1008
3	rs79472201	G	A	0.0416667	1008
3	rs574215	A	G	0.269841	1008
3	rs487000	A	T	0.423611	1008
3	rs59865680	A	G	0.0833333	1008
3	rs482314	A	G	0.353175	1008
3	rs28559591	A	C	0.0833333	1008
3	rs479750	C	T	0.269841	1008
3	rs189814073	G	A	0.014881	1008
3	rs530669	A	G	0.269841	1008
3	rs1550155	C	T	0.0684524	1008
3	rs528742	G	C	0.422619	1008
3	rs79816806	C	T	0.110119	1008
3	rs525965	G	C	0.269841	1008
3	rs185536640	A	G	0.014881	1008
3	rs182155778	A	G	0.014881	1008
3	rs518205	G	A	0.104167	1008
3	rs137897525	A	T	0.014881	1008
3	rs491775	A	T	0.269841	1008
3	rs112532375	C	T	0.014881	1008
3	rs572525	G	A	0.103175	1008
3	rs490737	T	C	0.354167	1008
3	rs573462	A	C	0.424603	1008
3	rs489939	G	A	0.104167	1008
3	rs13325746	A	G	0.0833333	1008
3	rs78420949	A	C	0.0833333	1008
3	rs493275	G	A	0.423611	1008
3	rs516157	A	T	0.269841	1008
3	rs141783446	G	A	0.014881	1008
3	rs61556020	T	G	0.151786	1008
3	rs73016520	A	G	0.0863095	1008
3	rs488002	G	A	0.353175	1008
3	rs485315	C	T	0.269841	1008
3	rs181798403	T	C	0.014881	1008
3	rs60820909	T	G	0.0416667	1008
3	rs12489261	G	T	0.151786	1008
3	rs7650155	A	G	0.423611	1008
3	rs370909490	C	T	0.014881	1008
3	rs73168079	T	G	0.151786	1008
3	rs9832859	C	A	0.269841	1008
3	rs73168081	C	T	0.151786	1008
3	rs17424987	G	A	0.151786	1008
3	rs60125032	A	G	0.0833333	1008
3	rs9290094	T	C	0.103175	1008
3	rs9876196	A	G	0.0833333	1008
3	rs528970	A	G	0.269841	1008
3	rs145716294	G	A	0.014881	1008
3	rs147769710	C	T	0.014881	1008
3	rs514816	G	A	0.269841	1008
3	rs541222	C	T	0.269841	1008
3	rs541280	A	G	0.103175	1008
3	rs76565206	A	G	0.0674603	1008
3	rs9811507	A	G	0.0833333	1008
3	rs541447	A	G	0.103175	1008
3	rs76917399	T	C	0.0674603	1008
3	rs545932	C	T	0.103175	1008
3	rs77135183	C	G	0.0674603	1008
3	rs73168084	T	G	0.151786	1008
3	rs308689	T	C	0.353175	1008
3	rs75727589	A	G	0.0833333	1008
3	rs73168085	A	C	0.151786	1008
3	rs73168086	T	C	0.151786	1008
3	rs12639009	T	G	0.151786	1008
3	rs547631	C	T	0.269841	1008
3	rs177821	C	A	0.269841	1008
3	rs75750193	G	A	0.014881	1008
3	rs186302	C	T	0.103175	1008
3	rs308690	G	T	0.269841	1008
3	rs16833331	G	T	0.0833333	1008
3	rs186303	G	C	0.103175	1008
3	rs172624	C	A	0.269841	1008
3	rs16833340	G	C	0.0416667	1008
3	rs308691	T	C	0.103175	1008
3	rs308692	C	A	0.269841	1008
3	rs75981763	C	T	0.0575397	1008
3	rs308693	G	A	0.103175	1008
3	rs9820241	A	G	0.0823413	1008
3	rs308694	C	T	0.103175	1008
3	rs12636658	G	T	0.151786	1008
3	rs308695	G	A	0.269841	1008
3	rs6780511	A	C	0.0823413	1008
3	rs308696	T	G	0.103175	1008
3	rs73168089	T	C	0.151786	1008
3	rs308697	C	A	0.269841	1008
3	rs13325090	C	A	0.0823413	1008
3	rs143189141	T	C	0.0138889	1008
3	rs80186399	C	G	0.0833333	1008
3	rs308698	A	T	0.103175	1008
3	rs308699	G	A	0.103175	1008
3	rs57011661	G	T	0.152778	1008
3	rs9840785	A	C	0.149802	1008
3	rs6766434	C	T	0.0674603	1008
3	rs6766435	C	G	0.149802	1008
3	rs150161759	T	C	0.0138889	1008
3	rs6779522	T	G	0.419643	1008
3	rs142325913	C	G	0.0138889	1008
3	rs9845882	A	G	0.149802	1008
3	rs551016	T	C	0.419643	1008
3	rs1515730	G	A	0.149802	1008
3	rs1515729	A	G	0.149802	1008
3	rs1436736	T	C	0.149802	1008
3	rs4856651	A	G	0.149802	1008
3	rs4856723	A	G	0.149802	1008
3	rs4856724	C	T	0.149802	1008
3	rs4856725	C	A	0.149802	1008
3	rs73168093	G	A	0.152778	1008
3	rs518024	T	C	0.419643	1008
3	rs502153	C	T	0.419643	1008
3	rs13314929	C	G	0.149802	1008
3	rs4856726	T	C	0.149802	1008
3	rs13318665	T	G	0.149802	1008
3	rs6768184	T	C	0.103175	1008
3	rs192812	C	T	0.255952	1008
3	rs74758022	G	A	0.0674603	1008
3	rs17425527	C	G	0.151786	1008
3	rs9857417	A	C	0.149802	1008
3	rs75209712	C	G	0.0416667	1008
3	rs78189118	A	G	0.014881	1008
3	rs76912822	C	T	0.0684524	1008
3	rs308705	G	A	0.270833	1008
3	rs308704	G	C	0.422619	1008
3	rs308703	T	C	0.103175	1008
3	rs17425603	T	C	0.154762	1008
3	rs111477329	G	C	0.031746	1008
3	rs61438002	G	A	0.0248016	1008
3	rs2118099	A	T	0.843254	1008
3	rs111275252	C	T	0.0367063	1008
3	rs35608652	T	A	0.842262	1008
3	rs1119259	G	A	0.842262	1008
3	rs1849998	G	A	0.843254	1008
3	rs1849997	C	A	0.805556	1008
3	rs1987997	C	T	0.84127	1008
3	rs11929455	G	A	0.0575397	1008
3	rs11921748	A	G	0.0565476	1008
3	rs4256146	G	A	0.842262	1008
3	rs4574316	T	C	0.910714	1008
3	rs4256147	G	A	0.91369	1008
3	rs308701	G	C	0.0833333	1008
3	rs150527551	G	A	0.014881	1008
3	rs9290095	G	A	0.0714286	1008
3	rs375126772	G	A	0.014881	1008
3	rs9813483	G	A	0.0456349	1008
3	rs185700725	T	A	0.0109127	1008
3	rs11711567	T	C	0.842262	1008
3	rs117665263	C	T	0.0753968	1008
3	rs1515728	T	C	0.91369	1008
3	rs9838024	T	C	0.91369	1008
3	rs9856223	A	G	0.805556	1008
3	rs9985423	A	T	0.843254	1008
3	rs1515727	T	A	0.914683	1008
3	rs2404822	G	A	0.91369	1008
3	rs184865269	G	A	0.014881	1008
3	rs376163971	C	T	0.014881	1008
3	rs10936238	G	A	0.0724206	1008
3	rs2082981	T	C	0.91369	1008
3	rs9833527	G	A	0.0456349	1008
3	rs9985316	C	A	0.842262	1008
3	rs10513570	C	G	0.0565476	1008
3	rs12489743	G	T	0.842262	1008
3	rs16833410	A	G	0.0714286	1008
3	rs12490422	G	A	0.842262	1008
3	rs308688	T	G	0.0833333	1008
3	rs372322534	A	T	0.014881	1008
3	rs116227233	G	A	0.0367063	1008
3	rs1515739	A	G	0.84127	1008
3	rs16833420	T	G	0.0456349	1008
3	rs1515738	C	T	0.91369	1008
3	rs10804791	C	T	0.91369	1008
3	rs4856652	C	T	0.0585317	1008
3	rs11921798	C	A	0.842262	1008
3	rs10936239	G	T	0.91369	1008
3	rs10936240	A	G	0.91369	1008
3	rs62278615	G	T	0.0714286	1008
3	rs62278616	G	A	0.0456349	1008
3	rs10936241	T	A	0.91369	1008
3	rs10936242	A	T	0.842262	1008
3	rs1996264	C	T	0.842262	1008
3	rs12054391	T	C	0.842262	1008
3	rs9855725	G	A	0.0714286	1008
3	rs60832962	T	C	0.0367063	1008
3	rs61063942	T	C	0.0367063	1008
3	rs9842393	G	C	0.0456349	1008
3	rs10936243	T	G	0.842262	1008
3	rs13060639	C	T	0.842262	1008
3	rs693859	T	A	0.0833333	1008
3	rs9820263	A	T	0.0714286	1008
3	rs9858269	C	T	0.91369	1008
3	rs9859265	C	T	0.0714286	1008
3	rs9879208	T	A	0.91369	1008
3	rs115676632	G	A	0.0367063	1008
3	rs59282056	C	T	0.0367063	1008
3	rs62278641	A	G	0.0456349	1008
3	rs56011310	C	T	0.0367063	1008
3	rs78999589	G	A	0.0367063	1008
3	rs185077635	A	G	0.014881	1008
3	rs1370088	A	G	0.0833333	1008
3	rs9875108	G	A	0.91369	1008
3	rs9819591	T	C	0.91369	1008
3	rs189864967	T	C	0.014881	1008
3	rs141086264	T	C	0.014881	1008
3	rs74623046	T	A	0.030754	1008
3	rs137962139	T	C	0.014881	1008
3	rs59750999	C	A	0.842262	1008
3	rs12696122	C	G	0.91369	1008
3	rs10513571	G	A	0.842262	1008
3	rs10513572	A	G	0.91369	1008
3	rs17491851	G	A	0.0833333	1008
3	rs11914556	G	A	0.842262	1008
3	rs11914562	G	A	0.842262	1008
3	rs11918801	T	C	0.842262	1008
3	rs1370087	A	G	0.0833333	1008
3	rs1370086	C	T	0.805556	1008
3	rs76018866	G	A	0.0367063	1008
3	rs12637350	G	C	0.0456349	1008
3	rs12629464	T	C	0.0456349	1008
3	rs1865882	A	G	0.0456349	1008
3	rs1865881	A	G	0.0605159	1008
3	rs57332006	C	T	0.0367063	1008
3	rs116680747	G	A	0.014881	1008
3	rs4462979	G	T	0.842262	1008
3	rs1865880	C	T	0.0833333	1008
3	rs150351261	C	T	0.015873	1008
3	rs138194488	A	G	0.0456349	1008
3	rs369105485	G	T	0.014881	1008
3	rs75943454	A	G	0.0367063	1008
3	rs4856653	G	A	0.852183	1008
3	rs4856654	T	A	0.912698	1008
3	rs4856655	C	A	0.853175	1008
3	rs12639469	G	A	0.853175	1008
3	rs9290096	C	T	0.0605159	1008
3	rs143520975	T	G	0.014881	1008
3	rs183208914	C	T	0.014881	1008
3	rs9883611	G	T	0.0615079	1008
3	rs2196535	A	G	0.0833333	1008
3	rs138768002	G	T	0.014881	1008
3	rs141819641	C	T	0.0555556	1008
3	rs10936244	G	A	0.853175	1008
3	rs9809075	G	A	0.91369	1008
3	rs1836936	T	A	0.91369	1008
3	rs34252675	C	T	0.856151	1008
3	rs147316154	C	G	0.014881	1008
3	rs2196534	C	G	0.0605159	1008
3	rs77426467	C	A	0.853175	1008
3	rs184791360	T	C	0.014881	1008
3	rs56878138	A	G	0.0456349	1008
3	rs12486912	G	A	0.867063	1008
3	rs145591965	T	C	0.014881	1008
3	rs16833442	G	A	0.852183	1008
3	rs16833446	A	T	0.852183	1008
3	rs4856727	G	A	0.912698	1008
3	rs4856728	A	G	0.912698	1008
3	rs1436742	G	T	0.0853175	1008
3	rs2164570	G	A	0.805556	1008
3	rs1436741	C	T	0.852183	1008
3	rs189207002	A	T	0.014881	1008
3	rs10936246	G	A	0.0456349	1008
3	rs12634015	T	C	0.911706	1008
3	rs2196533	T	C	0.852183	1008
3	rs60649244	G	A	0.0456349	1008
3	rs1347625	A	G	0.0456349	1008
3	rs1436740	T	C	0.0456349	1008
3	rs2896973	G	C	0.867063	1008
3	rs147038451	G	A	0.014881	1008
3	rs4273381	A	T	0.0456349	1008
3	rs1436739	T	C	0.0456349	1008
3	rs2404824	A	G	0.868056	1008
3	rs2118098	C	T	0.867063	1008
3	rs138346918	C	G	0.014881	1008
3	rs4256144	G	T	0.845238	1008
3	rs143909820	A	G	0.014881	1008
3	rs2118097	A	G	0.868056	1008
3	rs1436738	G	A	0.915675	1008
3	rs372756584	C	G	0.014881	1008
3	rs1436737	G	A	0.840278	1008
3	rs9859426	T	C	0.0456349	1008
3	rs73020598	T	A	0.0962302	1008
3	rs2118096	A	C	0.257937	1008
3	rs1550156	C	T	0.244048	1008
3	rs148448039	A	G	0.0119048	1008
3	rs2404825	G	A	0.147817	1008
3	rs2118095	G	C	0.602183	1008
3	rs73020602	A	G	0.0168651	1008
3	rs142276659	A	G	0.0119048	1008
3	rs10936247	G	A	0.228175	1008
3	rs767795	A	G	0.85119	1008
3	rs10513573	A	G	0.229167	1008
3	rs116741547	C	T	0.603175	1008
3	rs1962657	A	G	0.85119	1008
3	rs1898285	T	G	0.831349	1008
3	rs73022575	T	C	0.0168651	1008
3	rs78591569	T	C	0.0168651	1008
3	rs2404828	T	G	0.603175	1008
3	rs12636315	C	T	0.603175	1008
3	rs73170127	C	T	0.228175	1008
3	rs12485349	T	C	0.228175	1008
3	rs11717351	G	A	0.603175	1008
3	rs2033686	A	C	0.230159	1008
3	rs58621194	G	T	0.0168651	1008
3	rs10936248	T	C	0.849206	1008
3	rs9848255	G	A	0.849206	1008
3	rs1436735	C	T	0.852183	1008
3	rs17427131	C	T	0.229167	1008
3	rs73022600	C	G	0.0168651	1008
3	rs73170130	A	G	0.229167	1008
3	rs146844086	C	T	0.031746	1008
3	rs73024506	T	C	0.0168651	1008
3	rs2046942	G	C	0.603175	1008
3	rs6795712	T	A	0.0168651	1008
3	rs6779918	T	C	0.83631	1008
3	rs11926881	G	T	0.603175	1008
3	rs9874696	C	G	0.842262	1008
3	rs9841487	A	G	0.0793651	1008
3	rs17427370	T	G	0.030754	1008
3	rs7620420	C	T	0.238095	1008
3	rs1009379	T	C	0.228175	1008
3	rs1550152	G	C	0.834325	1008
3	rs13061797	T	C	0.0138889	1008
3	rs1160072	G	A	0.831349	1008
3	rs1565594	T	C	0.840278	1008
3	rs1565593	G	A	0.840278	1008
3	rs10936249	T	C	0.228175	1008
3	rs6804170	T	C	0.840278	1008
3	rs12489331	T	G	0.853175	1008
3	rs79184944	T	A	0.00297619	1008
3	rs1492140	C	A	0.832341	1008
3	rs73170139	G	A	0.228175	1008
3	rs1157706	T	C	0.839286	1008
3	rs1157705	T	C	0.839286	1008
3	rs73170140	C	T	0.228175	1008
3	rs10513575	C	T	0.228175	1008
3	rs7610490	A	G	0.228175	1008
3	rs17493606	A	G	0.0109127	1008
3	rs9834399	G	A	0.0535714	1008
3	rs13093909	A	G	0.84623	1008
3	rs66602894	G	T	0.838294	1008
3	rs73170142	G	A	0.151786	1008
3	rs73170144	A	G	0.25	1008
3	rs35916110	A	C	0.218254	1008
3	rs62280969	A	T	0.638889	1008
3	rs11709800	C	T	0.353175	1008
3	rs186508052	A	C	0.014881	1008
3	rs7428572	T	C	0.352183	1008
3	rs6799747	C	T	0.639881	1008
3	rs9849049	C	T	0.360119	1008
3	rs143024057	G	A	0.0128968	1008
3	rs78137964	G	A	0.014881	1008
3	rs1844951	C	T	0.352183	1008
3	rs2404829	A	G	0.352183	1008
3	rs2404830	G	C	0.352183	1008
3	rs2404831	A	G	0.352183	1008
3	rs1115517	C	T	0.647817	1008
3	rs2019291	G	A	0.639881	1008
3	rs62280974	G	A	0.0436508	1008
3	rs1844953	G	A	0.352183	1008
3	rs4856656	G	T	0.647817	1008
3	rs6784209	T	C	0.352183	1008
3	rs4856657	A	G	0.647817	1008
3	rs12492767	G	A	0.046627	1008
3	rs35286282	T	C	0.355159	1008
3	rs79918449	G	T	0.355159	1008
3	rs13071041	C	T	0.355159	1008
3	rs36070938	G	T	0.353175	1008
3	rs118004500	A	G	0.0178571	1008
3	rs34595574	T	C	0.352183	1008
3	rs35462724	G	C	0.352183	1008
3	rs11915112	T	C	0.353175	1008
3	rs10936254	A	G	0.352183	1008
3	rs1976207	G	A	0.352183	1008
3	rs1972828	T	C	0.352183	1008
3	rs144268063	G	A	0.0138889	1008
3	rs1972827	T	C	0.352183	1008
3	rs1550157	C	G	0.352183	1008
3	rs6767545	G	A	0.352183	1008
3	rs6767735	G	C	0.353175	1008
3	rs4472059	T	C	0.352183	1008
3	rs1492160	C	T	0.352183	1008
3	rs1844954	G	T	0.353175	1008
3	rs12631106	T	C	0.639881	1008
3	rs1586846	C	T	0.352183	1008
3	rs1586847	T	C	0.352183	1008
3	rs1586848	G	A	0.352183	1008
3	rs1388714	A	G	0.35119	1008
3	rs73170161	T	C	0.402778	1008
3	rs73170163	G	A	0.401786	1008
3	rs1388699	T	C	0.590278	1008
3	rs5029866	T	C	0.015873	1008
3	rs1388700	A	G	0.597222	1008
3	rs1388701	G	A	0.589286	1008
3	rs6441408	C	T	0.589286	1008
3	rs1492146	T	G	0.402778	1008
3	rs74957660	A	T	0.047619	1008
3	rs16833700	T	C	0.0486111	1008
3	rs1388702	T	C	0.400794	1008
3	rs1388705	G	C	0.400794	1008
3	rs62280976	G	A	0.0357143	1008
3	rs76627526	A	G	0.0347222	1008
3	rs1492147	T	C	0.400794	1008
3	rs11916007	C	T	0.00496032	1008
3	rs6441410	A	T	0.553571	1008
3	rs9290101	G	C	0.552579	1008
3	rs62280990	A	G	0.542659	1008
3	rs1492148	G	A	0.588294	1008
3	rs1994741	G	C	0.561508	1008
3	rs1994742	C	A	0.560516	1008
3	rs17501198	A	C	0.0456349	1008
3	rs1994743	A	G	0.551587	1008
3	rs17429236	A	G	0.046627	1008
3	rs9853204	T	C	0.5625	1008
3	rs35117430	A	G	0.5625	1008
3	rs34362775	C	T	0.5625	1008
3	rs34515581	A	G	0.561508	1008
3	rs34511808	G	A	0.561508	1008
3	rs1492149	T	A	0.561508	1008
3	rs1492150	C	T	0.561508	1008
3	rs1821760	T	C	0.561508	1008
3	rs1370089	G	C	0.561508	1008
3	rs9844089	C	T	0.0456349	1008
3	rs35585663	A	G	0.561508	1008
3	rs62280992	T	C	0.507937	1008
3	rs7646856	G	A	0.0456349	1008
3	rs12492932	C	T	0.561508	1008
3	rs12492972	G	T	0.561508	1008
3	rs12486497	A	C	0.561508	1008
3	rs10936256	G	A	0.552579	1008
3	rs9874605	T	A	0.561508	1008
3	rs9854969	G	C	0.561508	1008
3	rs9990383	T	G	0.0456349	1008
3	rs13073121	G	A	0.551587	1008
3	rs11720338	T	G	0.561508	1008
3	rs13095820	T	G	0.561508	1008
3	rs13073187	C	G	0.561508	1008
3	rs13095995	T	C	0.561508	1008
3	rs78187470	G	A	0.0367063	1008
3	rs78351896	T	C	0.0436508	1008
3	rs62280993	T	A	0.561508	1008
3	rs6785261	A	T	0.0456349	1008
3	rs6809478	C	A	0.0456349	1008
3	rs4093549	C	T	0.561508	1008
3	rs9809159	T	C	0.561508	1008
3	rs6810192	G	A	0.0456349	1008
3	rs9865434	G	A	0.5625	1008
3	rs9810082	T	C	0.597222	1008
3	rs13095653	A	C	0.561508	1008
3	rs1602595	C	A	0.458333	1008
3	rs1602596	C	A	0.458333	1008
3	rs1580638	A	G	0.561508	1008
3	rs62280994	A	G	0.0456349	1008
3	rs4856731	A	T	0.561508	1008
3	rs4856732	A	G	0.561508	1008
3	rs140493979	C	T	0.0128968	1008
3	rs4856733	G	A	0.561508	1008
3	rs4856734	A	G	0.46627	1008
3	rs11713768	C	A	0.561508	1008
3	rs7629759	T	G	0.55754	1008
3	rs7640336	A	T	0.55754	1008
3	rs7640449	A	G	0.55754	1008
3	rs145229924	A	G	0.0376984	1008
3	rs13066303	G	A	0.547619	1008
3	rs9857513	C	T	0.603175	1008
3	rs28539730	T	A	0.603175	1008
3	rs13078006	G	A	0.547619	1008
3	rs1565595	T	C	0.603175	1008
3	rs12489980	A	G	0.463294	1008
3	rs10936258	C	T	0.547619	1008
3	rs3912845	T	C	0.603175	1008
3	rs2405021	C	T	0.0456349	1008
3	rs9846725	A	C	0.604167	1008
3	rs9829046	T	C	0.603175	1008
3	rs9809629	G	A	0.603175	1008
3	rs12485381	G	T	0.547619	1008
3	rs7629474	C	A	0.0456349	1008
3	rs9852273	A	T	0.0555556	1008
3	rs9840287	G	A	0.604167	1008
3	rs4856658	C	T	0.607143	1008
3	rs4856659	A	G	0.552579	1008
3	rs7636083	G	A	0.609127	1008
3	rs1492152	C	T	0.599206	1008
3	rs1492153	T	C	0.599206	1008
3	rs1994744	G	A	0.599206	1008
3	rs1994745	T	G	0.599206	1008
3	rs1994746	G	A	0.599206	1008
3	rs1994747	C	T	0.595238	1008
3	rs1492154	T	C	0.598214	1008
3	rs1492155	A	G	0.608135	1008
3	rs9824686	A	G	0.0486111	1008
3	rs9882506	T	C	0.617063	1008
3	rs1388706	G	A	0.613095	1008
3	rs13082799	G	A	0.600198	1008
3	rs13082968	G	A	0.610119	1008
3	rs9868207	G	C	0.604167	1008
3	rs35629517	A	G	0.260913	1008
3	rs7637869	C	T	0.600198	1008
3	rs1532212	T	A	0.600198	1008
3	rs1492156	C	G	0.600198	1008
3	rs6772555	A	G	0.600198	1008
3	rs77352877	G	T	0.0505952	1008
3	rs2029600	A	G	0.600198	1008
3	rs1077660	A	G	0.600198	1008
3	rs1078307	A	G	0.600198	1008
3	rs77914232	A	T	0.0337302	1008
3	rs2405025	A	G	0.600198	1008
3	rs12696123	C	G	0.600198	1008
3	rs11707244	T	C	0.600198	1008
3	rs1532213	G	A	0.600198	1008
3	rs1532214	A	G	0.553571	1008
3	rs6786568	A	G	0.600198	1008
3	rs2405029	C	T	0.600198	1008
3	rs7637373	A	G	0.600198	1008
3	rs4280649	A	G	0.600198	1008
3	rs62278675	G	A	0.0406746	1008
3	rs4558774	T	A	0.600198	1008
3	rs34599099	T	C	0.0625	1008
3	rs722711	G	A	0.71131	1008
3	rs140179926	G	T	0.015873	1008
3	rs1388712	A	G	0.93254	1008
3	rs1388711	G	A	0.93254	1008
3	rs1388710	A	G	0.93254	1008
3	rs1492164	C	T	0.945437	1008
3	rs1492163	T	G	0.945437	1008
3	rs28658351	G	T	0.0863095	1008
3	rs1492162	T	C	0.938492	1008
3	rs7633348	A	T	0.94246	1008
3	rs1817827	T	C	0.940476	1008
3	rs1948391	T	C	0.940476	1008
3	rs1948390	C	T	0.938492	1008
3	rs2405046	T	C	0.940476	1008
3	rs2405047	A	C	0.933532	1008
3	rs372124426	T	C	0.0178571	1008
3	rs34373347	T	C	0.941468	1008
3	rs59476261	G	T	0.481151	1008
3	rs74782672	A	G	0.396825	1008
3	rs6794790	T	C	0.96627	1008
3	rs6441411	G	A	0.964286	1008
3	rs9831750	G	A	0.431548	1008
3	rs6441412	C	A	0.960317	1008
3	rs1352914	G	A	0.429563	1008
3	rs9290102	G	A	0.960317	1008
3	rs117182610	A	T	0.015873	1008
3	rs6441413	G	T	0.960317	1008
3	rs6441414	C	T	0.52877	1008
3	rs2046940	C	G	0.424603	1008
3	rs7626487	C	T	0.431548	1008
3	rs7626758	G	C	0.429563	1008
3	rs56131973	C	T	0.0823413	1008
3	rs13100369	G	A	0.426587	1008
3	rs117257555	T	A	0.0396825	1008
3	rs58172792	C	T	0.52877	1008
3	rs10936262	A	T	0.429563	1008
3	rs60625001	G	C	0.52877	1008
3	rs6769782	A	G	0.960317	1008
3	rs62278709	G	C	0.52877	1008
3	rs12696125	A	T	0.431548	1008
3	rs60371016	A	T	0.52877	1008
3	rs143796638	C	T	0.00892857	1008
3	rs62278711	T	G	0.0595238	1008
3	rs7619616	A	G	0.960317	1008
3	rs80327179	A	G	0.0694444	1008
3	rs57245356	T	A	0.52877	1008
3	rs62278713	C	G	0.0595238	1008
3	rs6776255	A	G	0.429563	1008
3	rs55806914	C	T	0.52877	1008
3	rs116931310	A	T	0.0694444	1008
3	rs55644053	T	A	0.52877	1008
3	rs55818910	C	T	0.469246	1008
3	rs9882510	T	G	0.429563	1008
3	rs9863070	G	C	0.960317	1008
3	rs9866592	C	T	0.960317	1008
3	rs9829079	A	C	0.960317	1008
3	rs62278717	T	C	0.52877	1008
3	rs6765203	A	G	0.52877	1008
3	rs112072123	C	G	0.0595238	1008
3	rs1826366	G	A	0.429563	1008
3	rs7635202	G	T	0.431548	1008
3	rs6441415	G	A	0.431548	1008
3	rs1492159	A	T	0.52877	1008
3	rs12490541	A	G	0.52877	1008
3	rs1492158	G	T	0.52877	1008
3	rs1388708	C	T	0.960317	1008
3	rs6796839	G	T	0.52877	1008
3	rs1492157	C	T	0.52877	1008
3	rs1844952	G	A	0.469246	1008
3	rs4453856	G	A	0.0585317	1008
3	rs34180022	A	G	0.52877	1008
3	rs4856660	G	A	0.52877	1008
3	rs4856661	T	C	0.52877	1008
3	rs4856662	A	G	0.960317	1008
3	rs4856735	A	G	0.960317	1008
3	rs147436080	G	A	0.00595238	1008
3	rs56118139	T	G	0.52877	1008
3	rs7624949	A	G	0.960317	1008
3	rs76691109	A	C	0.00396825	1008
3	rs6441416	A	G	0.52877	1008
3	rs7653510	G	A	0.960317	1008
3	rs9871478	C	T	0.431548	1008
3	rs7653624	G	A	0.52877	1008
3	rs9875612	C	T	0.960317	1008
3	rs11711859	A	C	0.52877	1008
3	rs11711919	A	G	0.469246	1008
3	rs10460789	C	G	0.52877	1008
3	rs4327405	A	T	0.960317	1008
3	rs73030414	C	A	0.0595238	1008
3	rs1948389	C	A	0.960317	1008
3	rs1492143	A	C	0.52877	1008
3	rs75546354	G	C	0.0595238	1008
3	rs6792618	A	G	0.424603	1008
3	rs1492142	T	A	0.52877	1008
3	rs1492141	A	G	0.52877	1008
3	rs6769020	G	C	0.52877	1008
3	rs6441417	G	A	0.960317	1008
3	rs6441418	A	C	0.960317	1008
3	rs117326520	G	T	0.106151	1008
3	rs6441419	T	C	0.429563	1008
3	rs56370506	A	G	0.52877	1008
3	rs6809623	C	G	0.52877	1008
3	rs78230670	T	G	0.0515873	1008
3	rs6776643	T	C	0.52877	1008
3	rs79428199	T	G	0.0575397	1008
3	rs6764196	G	T	0.386905	1008
3	rs6788766	A	G	0.52877	1008
3	rs2101653	A	G	0.53373	1008
3	rs7614632	G	C	0.424603	1008
3	rs9838303	C	T	0.960317	1008
3	rs62278732	A	G	0.52877	1008
3	rs16833959	G	A	0.0595238	1008
3	rs1826367	G	A	0.960317	1008
3	rs2087739	A	G	0.960317	1008
3	rs4501128	A	T	0.535714	1008
3	rs2405032	G	A	0.960317	1008
3	rs10936263	T	C	0.535714	1008
3	rs4856736	G	A	0.0585317	1008
3	rs6797849	T	G	0.469246	1008
3	rs62278734	A	C	0.0595238	1008
3	rs6788455	C	T	0.445437	1008
3	rs6763974	A	G	0.445437	1008
3	rs16847288	A	G	0.407738	1008
3	rs13433983	C	T	0.477183	1008
3	rs12330759	T	C	0.47619	1008
3	rs571999315	G	A	0.00496032	1008
3	rs11927460	T	C	0.0605159	1008
3	rs75317723	G	A	0.410714	1008
3	rs9862890	C	T	0.480159	1008
3	rs62278736	C	T	0.0605159	1008
3	rs9841205	G	T	0.410714	1008
3	rs9878666	A	C	0.410714	1008
3	rs4856737	G	C	0.108135	1008
3	rs10513576	T	C	0.0605159	1008
3	rs12496769	T	C	0.360119	1008
3	rs9818766	A	G	0.410714	1008
3	rs6441421	G	A	0.480159	1008
3	rs62278737	T	G	0.0605159	1008
3	rs16833981	C	T	0.0198413	1008
3	rs150274618	T	C	0.00992063	1008
3	rs78405216	T	C	0.0198413	1008
3	rs146197142	G	A	0.0218254	1008
3	rs2405034	C	G	0.480159	1008
3	rs2405035	A	G	0.410714	1008
3	rs62278738	C	T	0.0605159	1008
3	rs16833987	T	G	0.0198413	1008
3	rs12632401	T	A	0.410714	1008
3	rs13080637	A	G	0.410714	1008
3	rs9832680	A	G	0.412698	1008
3	rs57468658	C	T	0.0605159	1008
3	rs12496691	C	T	0.00496032	1008
3	rs2131138	T	C	0.418651	1008
3	rs1352913	A	C	0.925595	1008
3	rs2131137	T	C	0.417659	1008
3	rs9811337	G	A	0.424603	1008
3	rs73030447	C	T	0.0595238	1008
3	rs9811662	G	A	0.37996	1008
3	rs36037470	T	A	0.428571	1008
3	rs9836800	T	A	0.498016	1008
3	rs2201158	T	C	0.925595	1008
3	rs140812904	T	A	0.0119048	1008
3	rs9842099	T	C	0.498016	1008
3	rs144634222	T	C	0.0168651	1008
3	rs117378507	A	C	0.144841	1008
3	rs9822965	C	T	0.428571	1008
3	rs73030450	T	C	0.0595238	1008
3	rs12492746	T	A	0.418651	1008
3	rs59632634	G	A	0.0575397	1008
3	rs80036495	C	G	0.0674603	1008
3	rs4544631	T	C	0.928571	1008
3	rs73172704	G	A	0.0605159	1008
3	rs35447687	C	A	0.418651	1008
3	rs34440293	A	G	0.560516	1008
3	rs116951512	T	C	0.0793651	1008
3	rs75697872	C	T	0.0793651	1008
3	rs138920961	A	T	0.0257937	1008
3	rs6784918	G	A	0.429563	1008
3	rs4856740	C	T	0.558532	1008
3	rs79565042	T	C	0.0724206	1008
3	rs12632907	G	A	0.364087	1008
3	rs12638318	A	G	0.558532	1008
3	rs9841566	C	T	0.423611	1008
3	rs191652330	G	T	0.0376984	1008
3	rs6789450	T	C	0.558532	1008
3	rs7637441	T	C	0.558532	1008
3	rs6780674	G	C	0.415675	1008
3	rs73030455	G	A	0.0555556	1008
3	rs9820734	A	G	0.558532	1008
3	rs75151827	C	G	0.0525794	1008
3	rs62278739	G	A	0.128968	1008
3	rs4510391	T	C	0.419643	1008
3	rs4575917	C	T	0.558532	1008
3	rs58707882	C	T	0.117063	1008
3	rs147571792	G	A	0.030754	1008
3	rs73030460	G	A	0.0555556	1008
3	rs149123142	C	A	0.0168651	1008
3	rs9812882	A	G	0.419643	1008
3	rs117346835	T	C	0.0168651	1008
3	rs55959701	A	T	0.0734127	1008
3	rs55659212	C	T	0.0734127	1008
3	rs56177787	G	T	0.0744048	1008
3	rs6803845	C	T	0.0555556	1008
3	rs117265422	T	A	0.0198413	1008
3	rs9290106	T	C	0.541667	1008
3	rs9867137	C	T	0.421627	1008
3	rs13082202	A	G	0.421627	1008
3	rs4299495	C	A	0.110119	1008
3	rs66460554	A	T	0.421627	1008
3	rs16834045	C	T	0.421627	1008
3	rs66912051	A	G	0.422619	1008
3	rs7621883	C	A	0.0357143	1008
3	rs9834910	A	C	0.421627	1008
3	rs4597725	C	T	0.110119	1008
3	rs9817605	T	C	0.421627	1008
3	rs9821852	T	C	0.435516	1008
3	rs9822026	T	C	0.421627	1008
3	rs6776328	C	T	0.421627	1008
3	rs6441422	A	G	0.421627	1008
3	rs59451012	G	A	0.110119	1008
3	rs74404921	A	G	0.00793651	1008
3	rs9813600	C	T	0.393849	1008
3	rs6810201	A	G	0.531746	1008
3	rs9839557	G	A	0.390873	1008
3	rs6441423	G	A	0.137897	1008
3	rs4586823	C	A	0.545635	1008
3	rs13099303	A	G	0.393849	1008
3	rs13099922	G	A	0.393849	1008
3	rs9850162	G	A	0.393849	1008
3	rs7618729	A	G	0.546627	1008
3	rs7640981	G	T	0.393849	1008
3	rs144426303	T	C	0.0357143	1008
3	rs7641065	G	T	0.393849	1008
3	rs4856663	A	G	0.546627	1008
3	rs4856741	A	G	0.102183	1008
3	rs4241432	G	T	0.531746	1008
3	rs4241433	C	T	0.531746	1008
3	rs4425278	G	A	0.531746	1008
3	rs4256145	A	G	0.137897	1008
3	rs6801763	T	A	0.137897	1008
3	rs6441424	C	T	0.545635	1008
3	rs16834101	A	G	0.39881	1008
3	rs7637261	C	T	0.393849	1008
3	rs73172707	C	T	0.0257937	1008
3	rs139321912	T	C	0.0168651	1008
3	rs4856664	C	T	0.0367063	1008
3	rs12494760	C	G	0.39881	1008
3	rs59539229	C	T	0.0376984	1008
3	rs57628918	T	A	0.0367063	1008
3	rs58618482	G	A	0.0367063	1008
3	rs4856742	C	T	0.545635	1008
3	rs73030496	T	C	0.0367063	1008
3	rs9875486	G	T	0.390873	1008
3	rs7615033	G	A	0.492063	1008
3	rs7626556	T	A	0.507937	1008
3	rs79731883	T	C	0.113095	1008
3	rs4608713	G	A	0.558532	1008
3	rs4346557	G	A	0.0376984	1008
3	rs13071617	G	A	0.503968	1008
3	rs4323020	A	C	0.520833	1008
3	rs12374105	A	T	0.0168651	1008
3	rs59872885	C	T	0.0376984	1008
3	rs12630366	C	T	0.503968	1008
3	rs80299203	C	T	0.046627	1008
3	rs77364586	A	G	0.0515873	1008
3	rs9862898	A	C	0.0168651	1008
3	rs4856665	G	A	0.503968	1008
3	rs180940285	T	C	0.0257937	1008
3	rs4241434	A	G	0.558532	1008
3	rs16834133	T	A	0.0376984	1008
3	rs4594629	T	C	0.0168651	1008
3	rs4312667	G	A	0.558532	1008
3	rs117708268	G	A	0.0644841	1008
3	rs9840976	C	G	0.503968	1008
3	rs73032205	G	T	0.0376984	1008
3	rs4856743	A	G	0.558532	1008
3	rs117166396	G	A	0.0168651	1008
3	rs9871781	T	A	0.0168651	1008
3	rs7431844	T	G	0.0168651	1008
3	rs79695408	G	A	0.0644841	1008
3	rs1912454	A	G	0.503968	1008
3	rs76368957	T	G	0.0138889	1008
3	rs1355290	G	A	0.559524	1008
3	rs7635026	G	A	0.559524	1008
3	rs28413956	A	G	0.503968	1008
3	rs16834194	T	C	0.0168651	1008
3	rs4333097	C	T	0.0386905	1008
3	rs4450831	C	T	0.503968	1008
3	rs961840	T	C	0.0168651	1008
3	rs1510340	C	T	0.503968	1008
3	rs77226143	C	T	0.0347222	1008
3	rs907079	C	T	0.503968	1008
3	rs9290107	T	A	0.0168651	1008
3	rs9827385	A	G	0.0168651	1008
3	rs4602407	A	G	0.559524	1008
3	rs6779506	A	G	0.0386905	1008
3	rs4498059	G	C	0.503968	1008
3	rs4498060	G	T	0.503968	1008
3	rs907080	T	C	0.503968	1008
3	rs78920988	T	A	0.0386905	1008
3	rs1858239	T	C	0.0168651	1008
3	rs984096	T	C	0.559524	1008
3	rs984097	C	G	0.559524	1008
3	rs10936266	T	C	0.0168651	1008
3	rs4453857	G	C	0.112103	1008
3	rs58885376	A	G	0.0386905	1008
3	rs11917938	A	G	0.0416667	1008
3	rs1510344	C	G	0.0555556	1008
3	rs9869369	C	T	0.0555556	1008
3	rs73032224	G	A	0.0386905	1008
3	rs9814278	T	G	0.0555556	1008
3	rs4241435	A	G	0.559524	1008
3	rs9869853	C	T	0.0555556	1008
3	rs142646044	G	A	0.0347222	1008
3	rs150221438	G	A	0.0188492	1008
3	rs4856666	C	T	0.503968	1008
3	rs7632987	A	G	0.503968	1008
3	rs1397234	A	T	0.559524	1008
3	rs73032234	C	T	0.0386905	1008
3	rs28532919	T	G	0.503968	1008
3	rs9814837	C	G	0.559524	1008
3	rs1858240	A	T	0.0386905	1008
3	rs56315604	A	G	0.503968	1008
3	rs16847297	G	C	0.0386905	1008
3	rs9826218	G	T	0.0555556	1008
3	rs1154807	T	A	0.0555556	1008
3	rs77001797	A	G	0.113095	1008
3	rs1983208	A	G	0.0555556	1008
3	rs962873	T	C	0.0555556	1008
3	rs1510346	T	G	0.559524	1008
3	rs1397246	C	A	0.0555556	1008
3	rs7620145	G	C	0.0555556	1008
3	rs75809076	G	A	0.0386905	1008
3	rs80228035	C	A	0.0386905	1008
3	rs35282795	T	G	0.50496	1008
3	rs9819461	C	T	0.560516	1008
3	rs1027921	C	T	0.559524	1008
3	rs1397245	C	A	0.503968	1008
3	rs34922593	T	G	0.503968	1008
3	rs16847298	G	A	0.0962302	1008
3	rs1397244	G	A	0.503968	1008
3	rs1397243	G	C	0.503968	1008
3	rs1397242	G	T	0.503968	1008
3	rs1397241	G	C	0.503968	1008
3	rs2175265	T	C	0.559524	1008
3	rs2136712	G	C	0.559524	1008
3	rs6796554	T	C	0.503968	1008
3	rs1397240	A	T	0.502976	1008
3	rs1397239	G	A	0.559524	1008
3	rs1397238	A	C	0.559524	1008
3	rs16834360	G	T	0.503968	1008
3	rs951475	T	C	0.503968	1008
3	rs1397237	T	C	0.559524	1008
3	rs4856667	G	A	0.0416667	1008
3	rs1397236	G	A	0.503968	1008
3	rs13100661	A	C	0.503968	1008
3	rs9883680	A	G	0.559524	1008
3	rs9884026	A	G	0.0555556	1008
3	rs9850597	G	A	0.559524	1008
3	rs35512559	G	A	0.503968	1008
3	rs34793869	T	C	0.503968	1008
3	rs6789071	T	C	0.503968	1008
3	rs6789187	T	C	0.559524	1008
3	rs6776232	C	G	0.503968	1008
3	rs6778769	C	T	0.545635	1008
3	rs6791872	T	C	0.503968	1008
3	rs6779000	G	A	0.502976	1008
3	rs6779195	G	A	0.503968	1008
3	rs2089738	C	T	0.0416667	1008
3	rs150342756	A	C	0.0267857	1008
3	rs1813301	C	T	0.559524	1008
3	rs7625559	C	G	0.0386905	1008
3	rs7647638	A	T	0.0416667	1008
3	rs77499329	A	G	0.0198413	1008
3	rs7628078	G	A	0.0386905	1008
3	rs2102509	A	T	0.503968	1008
3	rs2089737	C	A	0.559524	1008
3	rs2102508	A	C	0.503968	1008
3	rs35298688	A	C	0.503968	1008
3	rs34869298	C	T	0.503968	1008
3	rs73014613	A	G	0.0386905	1008
3	rs4856668	A	G	0.559524	1008
3	rs6786598	G	T	0.503968	1008
3	rs6786600	G	A	0.503968	1008
3	rs9876455	A	G	0.559524	1008
3	rs6762210	A	G	0.503968	1008
3	rs6789427	C	T	0.503968	1008
3	rs60886133	G	A	0.0386905	1008
3	rs139041487	T	C	0.0386905	1008
3	rs6789851	G	A	0.559524	1008
3	rs9844411	G	A	0.559524	1008
3	rs140100897	A	G	0.0257937	1008
3	rs57955167	G	C	0.0386905	1008
3	rs9882103	A	G	0.559524	1008
3	rs13099598	G	T	0.503968	1008
3	rs60022403	G	A	0.0396825	1008
3	rs7637893	C	T	0.503968	1008
3	rs7615800	A	G	0.503968	1008
3	rs4856669	A	G	0.503968	1008
3	rs4856744	T	A	0.503968	1008
3	rs35648700	A	G	0.501984	1008
3	rs13067265	A	G	0.50496	1008
3	rs13067435	C	A	0.50496	1008
3	rs13067436	C	T	0.50496	1008
3	rs73014673	G	T	0.0386905	1008
3	rs9816747	A	G	0.559524	1008
3	rs35888322	C	T	0.503968	1008
3	rs117524521	T	A	0.382937	1008
3	rs56210893	C	A	0.503968	1008
3	rs7432475	C	T	0.503968	1008
3	rs74587680	G	A	0.0386905	1008
3	rs4340718	A	G	0.943452	1008
3	rs4611839	T	C	0.503968	1008
3	rs6800261	C	T	0.503968	1008
3	rs6800276	C	T	0.503968	1008
3	rs6800277	C	G	0.503968	1008
3	rs13097361	T	C	0.503968	1008
3	rs9880694	T	C	0.560516	1008
3	rs34880574	G	A	0.503968	1008
3	rs62278873	C	T	0.503968	1008
3	rs4856746	A	G	0.560516	1008
3	rs4856747	C	A	0.0426587	1008
3	rs12637049	G	A	0.503968	1008
3	rs12631615	A	G	0.503968	1008
3	rs13085452	C	T	0.503968	1008
3	rs13085482	A	G	0.503968	1008
3	rs73014684	C	A	0.0396825	1008
3	rs73014685	C	G	0.0396825	1008
3	rs9871102	G	A	0.0426587	1008
3	rs59423366	A	C	0.503968	1008
3	rs61342226	A	T	0.503968	1008
3	rs34809784	C	T	0.503968	1008
3	rs6767648	A	C	0.0565476	1008
3	rs12632991	A	G	0.503968	1008
3	rs117397948	G	A	0.031746	1008
3	rs12638401	C	T	0.503968	1008
3	rs6768079	A	G	0.560516	1008
3	rs13072361	T	C	0.503968	1008
3	rs5002246	A	G	0.503968	1008
3	rs13098951	G	A	0.503968	1008
3	rs9843945	A	T	0.560516	1008
3	rs13098556	A	C	0.503968	1008
3	rs4380421	C	T	0.503968	1008
3	rs9844303	A	T	0.0555556	1008
3	rs75013365	C	G	0.014881	1008
3	rs13061799	C	G	0.503968	1008
3	rs34739573	C	T	0.50496	1008
3	rs146790848	A	T	0.0109127	1008
3	rs12636815	G	A	0.503968	1008
3	rs12636833	G	A	0.503968	1008
3	rs6766969	T	C	0.0426587	1008
3	rs6441431	T	G	0.560516	1008
3	rs13058751	T	C	0.503968	1008
3	rs3991663	G	A	0.0565476	1008
3	rs12629678	T	A	0.503968	1008
3	rs2405274	T	C	0.0575397	1008
3	rs12632119	A	G	0.50496	1008
3	rs57994213	A	G	0.0436508	1008
3	rs12629781	T	A	0.502976	1008
3	rs12637619	C	T	0.502976	1008
3	rs12637654	G	A	0.502976	1008
3	rs13089467	A	G	0.560516	1008
3	rs13090072	G	C	0.502976	1008
3	rs13090130	G	A	0.502976	1008
3	rs13090291	G	A	0.515873	1008
3	rs1119974	T	C	0.560516	1008
3	rs1119975	G	A	0.502976	1008
3	rs1119976	C	T	0.502976	1008
3	rs1119977	T	C	0.502976	1008
3	rs28411090	T	C	0.0436508	1008
3	rs6776758	T	G	0.502976	1008
3	rs73172723	A	G	0.0277778	1008
3	rs6788445	A	G	0.502976	1008
3	rs73016621	G	A	0.0406746	1008
3	rs9842314	A	G	0.0575397	1008
3	rs9825008	T	G	0.0575397	1008
3	rs9825150	T	C	0.0575397	1008
3	rs1397221	G	A	0.502976	1008
3	rs938001	A	G	0.560516	1008
3	rs76118018	G	A	0.0406746	1008
3	rs907078	A	T	0.560516	1008
3	rs1397222	T	C	0.363095	1008
3	rs73172728	A	T	0.0277778	1008
3	rs35538103	C	T	0.501984	1008
3	rs28552501	G	A	0.0406746	1008
3	rs67954438	G	A	0.501984	1008
3	rs35626895	A	G	0.501984	1008
3	rs1510330	A	T	0.501984	1008
3	rs1510331	C	T	0.501984	1008
3	rs871934	C	G	0.501984	1008
3	rs871933	T	C	0.0585317	1008
3	rs871932	C	T	0.501984	1008
3	rs871935	G	A	0.0406746	1008
3	rs6804239	C	T	0.501984	1008
3	rs1397223	A	G	0.501984	1008
3	rs1397224	G	C	0.501984	1008
3	rs79917056	G	A	0.112103	1008
3	rs1397225	C	T	0.0585317	1008
3	rs6804840	C	T	0.501984	1008
3	rs79020426	A	G	0.0367063	1008
3	rs6769304	T	G	0.501984	1008
3	rs13071732	C	T	0.501984	1008
3	rs13072249	G	A	0.502976	1008
3	rs13071757	A	G	0.501984	1008
3	rs13072429	G	A	0.501984	1008
3	rs16847305	T	C	0.501984	1008
3	rs73016695	C	A	0.0406746	1008
3	rs1567453	T	C	0.501984	1008
3	rs1157715	C	A	0.561508	1008
3	rs16847309	G	C	0.501984	1008
3	rs117624139	C	T	0.0208333	1008
3	rs1016744	T	C	0.501984	1008
3	rs1016743	A	G	0.501984	1008
3	rs34141100	C	T	0.501984	1008
3	rs34036050	T	C	0.501984	1008
3	rs35598685	C	T	0.501984	1008
3	rs34707800	T	C	0.501984	1008
3	rs35797074	A	G	0.501984	1008
3	rs34585114	T	G	0.501984	1008
3	rs118159764	A	G	0.0188492	1008
3	rs9856062	T	C	0.560516	1008
3	rs35722908	A	C	0.501984	1008
3	rs35628140	G	A	0.501984	1008
3	rs12632886	G	A	0.501984	1008
3	rs35535628	T	C	0.501984	1008
3	rs7619710	G	A	0.501984	1008
3	rs79767954	G	T	0.0406746	1008
3	rs7619822	G	C	0.560516	1008
3	rs7641676	A	C	0.501984	1008
3	rs78888364	A	G	0.381944	1008
3	rs4856749	G	A	0.501984	1008
3	rs4856750	A	G	0.501984	1008
3	rs4856751	G	A	0.501984	1008
3	rs4856752	A	C	0.501984	1008
3	rs60253806	G	C	0.0406746	1008
3	rs12631171	C	T	0.501984	1008
3	rs6780071	G	A	0.559524	1008
3	rs60991485	G	A	0.0416667	1008
3	rs11923641	T	C	0.560516	1008
3	rs1510332	T	C	0.0585317	1008
3	rs62278938	T	C	0.501984	1008
3	rs1033057	A	G	0.0585317	1008
3	rs12638648	A	T	0.501984	1008
3	rs12638716	A	C	0.501984	1008
3	rs993595	C	T	0.0585317	1008
3	rs993596	A	G	0.560516	1008
3	rs12696134	T	C	0.94246	1008
3	rs73018723	C	T	0.0406746	1008
3	rs62278939	C	T	0.501984	1008
3	rs9850826	C	A	0.0585317	1008
3	rs73018726	A	T	0.0406746	1008
3	rs7431778	T	C	0.501984	1008
3	rs2405276	T	C	0.559524	1008
3	rs60020746	C	T	0.0406746	1008
3	rs73018729	T	C	0.0406746	1008
3	rs73018731	A	G	0.0406746	1008
3	rs6789240	C	A	0.499008	1008
3	rs73018739	T	G	0.0406746	1008
3	rs9868656	T	C	0.558532	1008
3	rs3920194	T	C	0.558532	1008
3	rs1397230	T	C	0.558532	1008
3	rs6771758	A	G	0.0406746	1008
3	rs6441432	T	G	0.558532	1008
3	rs4856753	A	G	0.5	1008
3	rs4856754	T	C	0.558532	1008
3	rs4856755	A	T	0.47123	1008
3	rs56292019	A	C	0.0406746	1008
3	rs12636327	C	A	0.47123	1008
3	rs9860767	C	T	0.530754	1008
3	rs9809327	T	G	0.529762	1008
3	rs6803547	G	T	0.529762	1008
3	rs12637053	C	T	0.47123	1008
3	rs56340997	G	T	0.0406746	1008
3	rs41497744	A	G	0.0406746	1008
3	rs7618754	G	T	0.0406746	1008
3	rs6441433	G	A	0.529762	1008
3	rs76449714	G	A	0.110119	1008
3	rs35775644	T	C	0.0406746	1008
3	rs2202974	A	G	0.532738	1008
3	rs2202973	G	A	0.532738	1008
3	rs35197901	C	T	0.474206	1008
3	rs34015870	G	C	0.53373	1008
3	rs12632884	G	A	0.532738	1008
3	rs9290110	G	A	0.532738	1008
3	rs981642	C	G	0.0406746	1008
3	rs981641	C	T	0.53373	1008
3	rs981640	G	A	0.53373	1008
3	rs981639	C	G	0.53373	1008
3	rs9880910	A	T	0.53373	1008
3	rs6804961	T	C	0.53373	1008
3	rs6805150	T	C	0.53373	1008
3	rs2202972	T	C	0.475198	1008
3	rs6796159	C	T	0.530754	1008
3	rs7372638	A	G	0.530754	1008
3	rs2175262	A	C	0.530754	1008
3	rs4856672	C	T	0.530754	1008
3	rs4856759	A	C	0.475198	1008
3	rs2175261	G	T	0.530754	1008
3	rs2175260	G	A	0.530754	1008
3	rs1912455	C	T	0.530754	1008
3	rs1510334	G	A	0.530754	1008
3	rs1949079	T	G	0.530754	1008
3	rs1949078	T	G	0.530754	1008
3	rs12696135	G	A	0.530754	1008
3	rs62280343	C	T	0.515873	1008
3	rs34949416	G	A	0.475198	1008
3	rs12696136	A	T	0.530754	1008
3	rs13079563	G	A	0.530754	1008
3	rs9813352	T	C	0.529762	1008
3	rs6787654	C	G	0.529762	1008
3	rs6800712	T	C	0.520833	1008
3	rs1588428	C	T	0.530754	1008
3	rs1588427	G	A	0.530754	1008
3	rs10222445	A	G	0.530754	1008
3	rs35303397	T	C	0.475198	1008
3	rs10222628	C	T	0.531746	1008
3	rs10222465	A	T	0.531746	1008
3	rs9819073	T	C	0.530754	1008
3	rs56400336	A	G	0.475198	1008
3	rs9290111	C	A	0.530754	1008
3	rs12638307	C	T	0.475198	1008
3	rs4465957	T	C	0.530754	1008
3	rs4355296	G	A	0.529762	1008
3	rs4355297	G	C	0.529762	1008
3	rs4508798	C	T	0.529762	1008
3	rs12638402	G	A	0.514881	1008
3	rs1588426	T	C	0.529762	1008
3	rs1588425	T	C	0.529762	1008
3	rs1588424	A	C	0.529762	1008
3	rs1605978	G	C	0.529762	1008
3	rs1605976	A	G	0.529762	1008
3	rs73020769	A	G	0.0416667	1008
3	rs34359679	C	G	0.530754	1008
3	rs35557428	G	A	0.474206	1008
3	rs34467216	G	C	0.474206	1008
3	rs73020772	G	A	0.514881	1008
3	rs67821376	T	A	0.529762	1008
3	rs62278961	C	T	0.529762	1008
3	rs35571555	C	T	0.529762	1008
3	rs62278963	G	A	0.529762	1008
3	rs13098748	T	C	0.529762	1008
3	rs9862141	C	T	0.529762	1008
3	rs80308200	A	G	0.110119	1008
3	rs9862586	G	A	0.529762	1008
3	rs16834540	C	G	0.0406746	1008
3	rs9863090	G	A	0.529762	1008
3	rs9862824	C	T	0.529762	1008
3	rs6441434	T	C	0.529762	1008
3	rs7626286	A	G	0.514881	1008
3	rs7616071	T	C	0.530754	1008
3	rs6441435	A	G	0.529762	1008
3	rs6441436	G	T	0.529762	1008
3	rs6441437	T	A	0.529762	1008
3	rs6441438	A	T	0.529762	1008
3	rs7651664	G	A	0.529762	1008
3	rs7651480	C	G	0.532738	1008
3	rs2202971	A	T	0.529762	1008
3	rs1397228	A	G	0.526786	1008
3	rs16834555	T	C	0.0396825	1008
3	rs4856761	C	T	0.512897	1008
3	rs4856762	G	A	0.512897	1008
3	rs73024725	A	G	0.0396825	1008
3	rs1397227	T	G	0.531746	1008
3	rs141717464	A	G	0.0208333	1008
3	rs7628375	T	C	0.52877	1008
3	rs150814420	C	T	0.0367063	1008
3	rs7628479	T	C	0.525794	1008
3	rs7617022	C	A	0.467262	1008
3	rs73024729	G	A	0.0396825	1008
3	rs7639255	A	G	0.911706	1008
3	rs9856659	A	G	0.915675	1008
3	rs2405278	C	G	0.915675	1008
3	rs2405279	C	T	0.915675	1008
3	rs1581057	A	C	0.526786	1008
3	rs7609974	G	A	0.0416667	1008
3	rs2063357	A	T	0.915675	1008
3	rs60190193	A	G	0.0634921	1008
3	rs13088846	G	A	0.480159	1008
3	rs57353052	C	T	0.374008	1008
3	rs9812326	G	T	0.91369	1008
3	rs9832121	T	G	0.0436508	1008
3	rs9849916	A	C	0.0436508	1008
3	rs76992138	C	A	0.374008	1008
3	rs73154008	C	T	0.0178571	1008
3	rs13063743	G	A	0.87004	1008
3	rs74646404	C	T	0.0287698	1008
3	rs9817087	C	T	0.91369	1008
3	rs4588375	A	T	0.91369	1008
3	rs146671487	C	G	0.0188492	1008
3	rs1397235	C	T	0.91369	1008
3	rs13080578	A	G	0.485119	1008
3	rs16834616	T	C	0.387897	1008
3	rs7639999	T	C	0.0396825	1008
3	rs7628350	C	T	0.912698	1008
3	rs12107164	G	A	0.0436508	1008
3	rs13086633	G	A	0.480159	1008
3	rs62278969	T	A	0.0128968	1008
3	rs13087182	G	T	0.467262	1008
3	rs73024748	G	C	0.0396825	1008
3	rs4459917	G	T	0.468254	1008
3	rs7617720	C	T	0.868056	1008
3	rs6771785	G	T	0.912698	1008
3	rs4856763	G	A	0.477183	1008
3	rs4856764	G	A	0.868056	1008
3	rs4856766	C	T	0.868056	1008
3	rs11922869	G	A	0.465278	1008
3	rs1510345	C	T	0.912698	1008
3	rs71314079	A	G	0.402778	1008
3	rs11923944	C	T	0.868056	1008
3	rs78885350	A	G	0.389881	1008
3	rs6809637	A	T	0.0406746	1008
3	rs11920395	G	A	0.868056	1008
3	rs73024758	T	C	0.0406746	1008
3	rs73024759	T	C	0.0406746	1008
3	rs9852534	C	T	0.868056	1008
3	rs73024762	G	A	0.0406746	1008
3	rs78971225	T	C	0.387897	1008
3	rs9290113	T	A	0.87004	1008
3	rs9290114	G	C	0.914683	1008
3	rs139492317	G	T	0.0198413	1008
3	rs35214999	G	T	0.122024	1008
3	rs73154010	G	A	0.0208333	1008
3	rs73154011	A	G	0.0496032	1008
3	rs12486041	T	C	0.438492	1008
3	rs2175263	A	T	0.592262	1008
3	rs78318001	C	T	0.0763889	1008
3	rs2136711	T	G	0.430556	1008
3	rs62278989	G	T	0.27381	1008
3	rs12496458	C	A	0.412698	1008
3	rs1510336	A	T	0.973214	1008
3	rs62278991	C	T	0.414683	1008
3	rs73154012	A	T	0.0436508	1008
3	rs76271975	T	C	0.0763889	1008
3	rs9830251	T	C	0.973214	1008
3	rs73154014	T	C	0.136905	1008
3	rs13060818	C	A	0.405754	1008
3	rs13075714	C	T	0.285714	1008
3	rs17749684	A	G	0.0436508	1008
3	rs9829131	A	G	0.972222	1008
3	rs6783569	A	G	0.284722	1008
3	rs1510329	C	T	0.12004	1008
3	rs1510328	T	G	0.405754	1008
3	rs10936267	G	T	0.285714	1008
3	rs954260	C	T	0.0763889	1008
3	rs73154018	C	T	0.0436508	1008
3	rs17749844	C	A	0.0436508	1008
3	rs78063197	A	C	0.0763889	1008
3	rs6779491	T	C	0.973214	1008
3	rs75928146	A	G	0.0763889	1008
3	rs6794311	A	G	0.286706	1008
3	rs62278993	G	A	0.41369	1008
3	rs6770323	C	T	0.406746	1008
3	rs17749916	G	A	0.136905	1008
3	rs73154019	G	A	0.12004	1008
3	rs73154020	T	C	0.0436508	1008
3	rs12490412	T	A	0.0595238	1008
3	rs7650220	C	G	0.135913	1008
3	rs73154021	C	A	0.0436508	1008
3	rs13075982	G	A	0.407738	1008
3	rs12634026	T	C	0.973214	1008
3	rs73154022	A	G	0.0436508	1008
3	rs73154023	T	C	0.12004	1008
3	rs57413299	C	A	0.130952	1008
3	rs10513578	G	A	0.0436508	1008
3	rs1397217	G	T	0.285714	1008
3	rs1397216	A	C	0.285714	1008
3	rs73154027	C	T	0.12004	1008
3	rs2221756	T	C	0.973214	1008
3	rs13089199	G	C	0.406746	1008
3	rs17749973	T	A	0.0436508	1008
3	rs73154030	A	T	0.0436508	1008
3	rs73154031	G	A	0.0436508	1008
3	rs13068573	C	T	0.285714	1008
3	rs9817753	C	T	0.270833	1008
3	rs62278995	G	A	0.270833	1008
3	rs13069031	G	A	0.285714	1008
3	rs1876992	T	G	0.973214	1008
3	rs78756507	T	C	0.031746	1008
3	rs56118535	T	G	0.142857	1008
3	rs16834787	C	T	0.285714	1008
3	rs1510327	G	A	0.285714	1008
3	rs13080816	A	G	0.285714	1008
3	rs13081161	A	G	0.973214	1008
3	rs17693654	G	A	0.134921	1008
3	rs80118590	C	T	0.0763889	1008
3	rs75459222	A	T	0.0763889	1008
3	rs117651567	A	G	0.0138889	1008
3	rs16834797	G	C	0.285714	1008
3	rs11919496	G	C	0.549603	1008
3	rs9871692	A	G	0.973214	1008
3	rs62278997	C	A	0.262897	1008
3	rs13092533	C	T	0.284722	1008
3	rs16835290	T	A	0.202381	1008
3	rs36065252	T	C	0.285714	1008
3	rs62278998	T	G	0.142857	1008
3	rs1510326	G	A	0.547619	1008
3	rs79827218	C	A	0.0763889	1008
3	rs79252140	T	C	0.00793651	1008
3	rs2405281	G	C	0.547619	1008
3	rs2063359	G	A	0.547619	1008
3	rs73154039	A	T	0.0823413	1008
3	rs146552757	G	C	0.0257937	1008
3	rs16835297	C	A	0.547619	1008
3	rs2063358	G	T	0.284722	1008
3	rs17693746	A	C	0.134921	1008
3	rs34704644	C	T	0.284722	1008
3	rs79564766	C	A	0.0456349	1008
3	rs79801201	A	T	0.0585317	1008
3	rs79449188	A	T	0.0763889	1008
3	rs7642562	T	G	0.132937	1008
3	rs7631043	G	C	0.140873	1008
3	rs77429765	A	T	0.132937	1008
3	rs2063360	T	C	0.546627	1008
3	rs2063361	A	G	0.546627	1008
3	rs78558987	C	T	0.0763889	1008
3	rs9842248	C	T	0.973214	1008
3	rs13096521	A	G	0.285714	1008
3	rs59835533	A	G	0.0436508	1008
3	rs7648209	T	C	0.546627	1008
3	rs2405282	T	G	0.260913	1008
3	rs1355292	T	G	0.546627	1008
3	rs1397231	A	T	0.546627	1008
3	rs13060564	A	G	0.285714	1008
3	rs62279001	G	C	0.418651	1008
3	rs13065809	G	T	0.287698	1008
3	rs13065810	G	T	0.287698	1008
3	rs10936268	G	T	0.546627	1008
3	rs9872675	T	G	0.973214	1008
3	rs58526640	A	G	0.12004	1008
3	rs10936269	C	T	0.546627	1008
3	rs76335431	C	T	0.0763889	1008
3	rs13071849	A	T	0.546627	1008
3	rs73154048	C	T	0.0436508	1008
3	rs62279036	G	A	0.260913	1008
3	rs62279037	T	A	0.418651	1008
3	rs13073054	G	A	0.546627	1008
3	rs117193533	T	C	0.0406746	1008
3	rs4856674	G	A	0.284722	1008
3	rs181882352	G	A	0.015873	1008
3	rs73154049	C	T	0.12004	1008
3	rs55747233	G	A	0.132937	1008
3	rs56302084	T	C	0.132937	1008
3	rs140925749	G	A	0.0436508	1008
3	rs6806733	T	C	0.973214	1008
3	rs6794412	G	C	0.284722	1008
3	rs1848865	C	T	0.132937	1008
3	rs77728640	G	C	0.0843254	1008
3	rs1848866	T	C	0.140873	1008
3	rs13097266	G	A	0.284722	1008
3	rs13075939	C	T	0.295635	1008
3	rs9862007	C	G	0.553571	1008
3	rs114748874	G	A	0.0446429	1008
3	rs9882415	T	C	0.14881	1008
3	rs9882573	T	C	0.553571	1008
3	rs71625425	C	T	0.284722	1008
3	rs13077628	G	A	0.284722	1008
3	rs143634153	G	A	0.0763889	1008
3	rs13082185	G	T	0.284722	1008
3	rs115011115	A	T	0.0763889	1008
3	rs4856770	C	T	0.553571	1008
3	rs13082108	C	T	0.285714	1008
3	rs78829742	G	A	0.0763889	1008
3	rs1912456	C	T	0.973214	1008
3	rs73154054	G	A	0.0436508	1008
3	rs13083147	A	G	0.554563	1008
3	rs77201186	G	A	0.0763889	1008
3	rs28572162	G	A	0.140873	1008
3	rs9817336	T	C	0.972222	1008
3	rs140296748	A	G	0.00297619	1008
3	rs10212571	C	G	0.554563	1008
3	rs1848867	A	C	0.554563	1008
3	rs55907234	C	T	0.12004	1008
3	rs139110211	G	A	0.0605159	1008
3	rs2089739	C	A	0.554563	1008
3	rs2102510	A	T	0.554563	1008
3	rs77962502	T	G	0.0763889	1008
3	rs10755118	T	C	0.973214	1008
3	rs12233501	A	G	0.286706	1008
3	rs9850493	A	T	0.553571	1008
3	rs140198588	A	T	0.00297619	1008
3	rs76270918	T	C	0.0763889	1008
3	rs13064222	G	A	0.284722	1008
3	rs10212286	T	G	0.140873	1008
3	rs4856771	C	T	0.12004	1008
3	rs35711221	C	T	0.201389	1008
3	rs78200644	T	C	0.015873	1008
3	rs80179636	C	A	0.0763889	1008
3	rs5026024	C	T	0.0763889	1008
3	rs952874	T	C	0.0763889	1008
3	rs57135470	C	A	0.418651	1008
3	rs12631780	C	G	0.419643	1008
3	rs74623535	T	A	0.0763889	1008
3	rs9867116	A	C	0.553571	1008
3	rs1397232	C	A	0.553571	1008
3	rs76946714	G	C	0.077381	1008
3	rs74804736	A	T	0.0823413	1008
3	rs34583515	A	C	0.202381	1008
3	rs1397233	G	T	0.973214	1008
3	rs79033591	C	T	0.077381	1008
3	rs1878431	T	C	0.286706	1008
3	rs74759338	T	A	0.135913	1008
3	rs6769247	G	A	0.363095	1008
3	rs7616115	C	A	0.223214	1008
3	rs9832108	T	C	0.166667	1008
3	rs1567455	G	T	0.84623	1008
3	rs1567454	T	A	0.335317	1008
3	rs79408325	T	C	0.227183	1008
3	rs1397220	T	C	0.22619	1008
3	rs1397219	T	C	0.735119	1008
3	rs1397218	C	T	0.973214	1008
3	rs73878557	T	C	0.228175	1008
3	rs12106925	C	T	0.508929	1008
3	rs9822413	G	A	0.508929	1008
3	rs12491063	T	C	0.508929	1008
3	rs75579764	G	T	0.225198	1008
3	rs148104441	T	C	0.0277778	1008
3	rs6803354	A	G	0.228175	1008
3	rs7636887	T	C	0.507937	1008
3	rs1876993	G	A	0.509921	1008
3	rs79784056	T	C	0.224206	1008
3	rs1876994	T	C	0.972222	1008
3	rs193156160	G	T	0.0138889	1008
3	rs73026880	C	G	0.144841	1008
3	rs1605979	A	G	0.965278	1008
3	rs11923578	T	C	0.509921	1008
3	rs11927925	A	T	0.509921	1008
3	rs67125992	T	C	0.22619	1008
3	rs6762028	A	T	0.737103	1008
3	rs1112663	A	G	0.509921	1008
3	rs1112662	A	T	0.737103	1008
3	rs1112661	G	A	0.22619	1008
3	rs78825750	T	G	0.228175	1008
3	rs1976600	G	A	0.227183	1008
3	rs2405283	T	C	0.973214	1008
3	rs10513579	T	C	0.227183	1008
3	rs76094653	T	C	0.227183	1008
3	rs12485819	A	G	0.509921	1008
3	rs12496424	T	C	0.509921	1008
3	rs73878562	G	A	0.00793651	1008
3	rs6778533	C	T	0.509921	1008
3	rs1510337	C	T	0.973214	1008
3	rs140013960	C	T	0.0277778	1008
3	rs79363568	G	A	0.0248016	1008
3	rs982053	T	C	0.227183	1008
3	rs13074049	C	A	0.509921	1008
3	rs16850685	C	T	0.511905	1008
3	rs13074731	G	T	0.511905	1008
3	rs4422328	G	A	0.965278	1008
3	rs149201863	C	A	0.0277778	1008
3	rs6785473	G	T	0.455357	1008
3	rs6798308	T	C	0.519841	1008
3	rs16850784	A	G	0.485119	1008
3	rs6788503	C	T	0.234127	1008
3	rs9842355	G	A	0.233135	1008
3	rs77092564	G	A	0.0496032	1008
3	rs16850942	A	G	0.255952	1008
3	rs78680134	A	C	0.25496	1008
3	rs56899883	G	A	0.230159	1008
3	rs1488580	A	T	0.489087	1008
3	rs1601898	T	G	0.234127	1008
3	rs1586530	A	G	0.230159	1008
3	rs13089816	C	T	0.236111	1008
3	rs73154067	T	A	0.0803571	1008
3	rs78007835	T	A	0.252976	1008
3	rs9841394	A	G	0.236111	1008
3	rs1488586	A	G	0.236111	1008
3	rs1488585	C	T	0.236111	1008
3	rs1488584	T	C	0.489087	1008
3	rs6807720	A	G	0.489087	1008
3	rs111435943	C	T	0.232143	1008
3	rs143216084	G	A	0.25496	1008
3	rs149936836	G	A	0.422619	1008
3	rs148397823	A	G	0.0843254	1008
3	rs74854917	G	A	0.150794	1008
3	rs138106009	C	T	0.252976	1008
3	rs78406603	G	A	0.255952	1008
3	rs9852547	G	A	0.25496	1008
3	rs2129940	A	T	0.489087	1008
3	rs57224352	G	T	0.25496	1008
3	rs16851775	A	G	0.25496	1008
3	rs57503916	A	T	0.230159	1008
3	rs60614615	C	T	0.230159	1008
3	rs4134190	T	C	0.236111	1008
3	rs74487732	G	A	0.252976	1008
3	rs2129939	A	G	0.489087	1008
3	rs985702	A	G	0.489087	1008
3	rs985703	G	A	0.230159	1008
3	rs62290472	G	A	0.507937	1008
3	rs13325741	C	T	0.248016	1008
3	rs9840210	A	G	0.258929	1008
3	rs9823100	T	C	0.258929	1008
3	rs13095680	C	T	0.488095	1008
3	rs28478397	G	A	0.258929	1008
3	rs59677809	G	A	0.227183	1008
3	rs73154071	A	G	0.0793651	1008
3	rs1488582	G	A	0.489087	1008
3	rs117001825	G	A	0.015873	1008
3	rs76424517	G	C	0.25	1008
3	rs12485327	G	T	0.423611	1008
3	rs989197	T	C	0.235119	1008
3	rs57369338	T	A	0.256944	1008
3	rs1994508	G	A	0.251984	1008
3	rs13081918	G	T	0.233135	1008
3	rs9871568	C	T	0.252976	1008
3	rs57374178	T	C	0.252976	1008
3	rs73032928	G	T	0.152778	1008
3	rs12496975	G	T	0.0535714	1008
3	rs58770211	G	C	0.252976	1008
3	rs58541102	G	A	0.252976	1008
3	rs1387013	G	A	0.997024	1008
3	rs9844455	A	G	0.487103	1008
3	rs55924218	C	G	0.251984	1008
3	rs78661847	C	T	0.249008	1008
3	rs76804469	C	T	0.250992	1008
3	rs75259927	G	A	0.0337302	1008
3	rs13090381	T	C	0.15377	1008
3	rs9789999	C	T	0.56746	1008
3	rs7624830	A	C	0.991071	1008
3	rs62290473	T	C	0.564484	1008
3	rs9843284	T	G	0.565476	1008
3	rs58934734	C	T	0.563492	1008
3	rs2129938	A	G	0.710317	1008
3	rs143380832	A	G	0.015873	1008
3	rs16854222	A	G	0.0724206	1008
3	rs11713937	A	C	0.0833333	1008
3	rs1488579	T	C	0.162698	1008
3	rs6787191	T	C	0.244048	1008
3	rs73878582	T	G	0.138889	1008
3	rs7632463	T	C	0.769841	1008
3	rs16854366	C	T	0.138889	1008
3	rs1488578	T	C	0.769841	1008
3	rs9859007	A	T	0.384921	1008
3	rs75879003	C	G	0.0793651	1008
3	rs77105105	G	C	0.138889	1008
3	rs13096250	T	C	0.248016	1008
3	rs12696145	C	A	0.244048	1008
3	rs1471973	C	T	0.24504	1008
3	rs11917985	G	A	0.373016	1008
3	rs2405547	G	A	0.849206	1008
3	rs4390940	T	C	0.138889	1008
3	rs1488574	A	G	0.140873	1008
3	rs80144456	G	A	0.0793651	1008
3	rs1471972	A	G	0.247024	1008
3	rs62290476	C	T	0.347222	1008
3	rs7340714	A	G	0.247024	1008
3	rs55776785	T	C	0.140873	1008
3	rs73876203	T	C	0.138889	1008
3	rs1488573	T	C	0.247024	1008
3	rs60018900	C	T	0.141865	1008
3	rs62290477	A	C	0.374008	1008
3	rs1352422	T	C	0.247024	1008
3	rs1463681	A	G	0.849206	1008
3	rs189295954	A	G	0.00694444	1008
3	rs118010364	A	G	0.0188492	1008
3	rs9836187	G	A	0.768849	1008
3	rs6787636	G	T	0.140873	1008
3	rs6800523	T	C	0.768849	1008
3	rs34819866	G	T	0.375	1008
3	rs12636428	T	G	0.375	1008
3	rs56019777	G	A	0.375992	1008
3	rs73876204	G	T	0.138889	1008
3	rs9846433	C	T	0.220238	1008
3	rs9846558	C	T	0.220238	1008
3	rs59547599	T	A	0.138889	1008
3	rs11922194	G	A	0.220238	1008
3	rs1387010	A	G	0.849206	1008
3	rs1387009	A	G	0.62996	1008
3	rs10513581	A	C	0.62996	1008
3	rs113232320	C	G	0.138889	1008
3	rs1973309	A	G	0.849206	1008
3	rs9867096	G	A	0.62996	1008
3	rs11717772	G	T	0.219246	1008
3	rs11717792	G	A	0.219246	1008
3	rs76701784	T	A	0.138889	1008
3	rs79915737	G	A	0.0793651	1008
3	rs9817047	T	G	0.849206	1008
3	rs77753355	T	C	0.0793651	1008
3	rs76373707	T	C	0.0793651	1008
3	rs1488571	C	G	0.849206	1008
3	rs78313725	C	G	0.138889	1008
3	rs140321847	A	G	0.0119048	1008
3	rs1488570	A	C	0.849206	1008
3	rs9880055	T	C	0.24504	1008
3	rs6414397	C	A	0.849206	1008
3	rs6764876	T	G	0.849206	1008
3	rs57175118	T	C	0.244048	1008
3	rs2405549	C	T	0.849206	1008
3	rs9827407	A	G	0.247024	1008
3	rs76534642	G	A	0.138889	1008
3	rs9828074	A	G	0.628968	1008
3	rs1488569	A	G	0.848214	1008
3	rs1488568	C	T	0.849206	1008
3	rs146686432	A	C	0.0138889	1008
3	rs10936271	G	A	0.382937	1008
3	rs7653585	C	T	0.62996	1008
3	rs9872333	G	A	0.219246	1008
3	rs11928363	G	T	0.219246	1008
3	rs1488583	G	A	0.220238	1008
3	rs9882293	G	T	0.219246	1008
3	rs55663253	T	A	0.354167	1008
3	rs6802741	C	A	0.627976	1008
3	rs6778379	A	G	0.849206	1008
3	rs12635475	A	T	0.381944	1008
3	rs77699933	T	G	0.0793651	1008
3	rs7652830	C	G	0.628968	1008
3	rs62290503	C	G	0.37996	1008
3	rs7630785	A	T	0.849206	1008
3	rs7653283	G	C	0.247024	1008
3	rs80012483	A	G	0.0793651	1008
3	rs12053988	C	T	0.380952	1008
3	rs142175782	T	A	0.014881	1008
3	rs12053991	G	A	0.380952	1008
3	rs6764051	C	T	0.849206	1008
3	rs9828622	C	G	0.849206	1008
3	rs12054343	A	G	0.380952	1008
3	rs77295516	G	C	0.136905	1008
3	rs149606799	G	A	0.0396825	1008
3	rs144338736	C	T	0.0109127	1008
3	rs1488576	T	G	0.375992	1008
3	rs1352423	C	T	0.150794	1008
3	rs118058763	G	T	0.0208333	1008
3	rs79603552	C	T	0.0863095	1008
3	rs77060844	G	A	0.105159	1008
3	rs11923202	T	C	0.185516	1008
3	rs74703574	T	A	0.185516	1008
3	rs12633693	G	A	0.619048	1008
3	rs62290506	C	T	0.619048	1008
3	rs78502710	C	T	0.105159	1008
3	rs80025476	T	A	0.675595	1008
3	rs151283769	G	A	0.150794	1008
3	rs183212527	A	G	0.014881	1008
3	rs183745567	G	A	0.014881	1008
3	rs2200720	G	A	0.674603	1008
3	rs2220421	T	G	0.697421	1008
3	rs7632684	G	A	0.849206	1008
3	rs1813113	C	T	0.697421	1008
3	rs7647241	T	C	0.696429	1008
3	rs372504484	C	T	0.0109127	1008
3	rs150297870	A	T	0.0426587	1008
3	rs9871645	T	A	0.0138889	1008
3	rs9818230	A	G	0.0138889	1008
3	rs12493358	C	G	0.613095	1008
3	rs142249459	C	T	0.0218254	1008
3	rs7612693	T	A	0.0575397	1008
3	rs1387011	A	G	0.696429	1008
3	rs10513582	A	T	0.0575397	1008
3	rs12495380	C	T	0.612103	1008
3	rs1542700	C	T	0.0138889	1008
3	rs11927519	G	A	0.612103	1008
3	rs10936273	G	A	0.0138889	1008
3	rs12152507	C	T	0.0138889	1008
3	rs16846843	A	C	0.093254	1008
3	rs7640686	C	T	0.693452	1008
3	rs79800096	A	G	0.0753968	1008
3	rs1542701	A	G	0.0138889	1008
3	rs13072441	T	A	0.738095	1008
3	rs77503967	A	G	0.154762	1008
3	rs1601895	C	T	0.738095	1008
3	rs1109921	T	C	0.673611	1008
3	rs117946580	G	A	0.0188492	1008
3	rs60942257	G	A	0.233135	1008
3	rs883442	C	A	0.656746	1008
3	rs883441	C	G	0.656746	1008
3	rs936943	G	A	0.0138889	1008
3	rs2405562	T	C	0.0138889	1008
3	rs77538210	A	G	0.0178571	1008
3	rs11709562	C	T	0.0138889	1008
3	rs10936274	A	T	0.612103	1008
3	rs9833288	C	T	0.69246	1008
3	rs76954203	A	T	0.0337302	1008
3	rs114067726	A	G	0.00396825	1008
3	rs62290512	G	A	0.0138889	1008
3	rs62290513	T	C	0.0138889	1008
3	rs62290514	G	C	0.0138889	1008
3	rs16846945	C	G	0.0664683	1008
3	rs1488566	C	T	0.625992	1008
3	rs9832510	G	C	0.612103	1008
3	rs1488567	T	C	0.0138889	1008
3	rs1387007	T	C	0.625992	1008
3	rs139803138	T	C	0.0188492	1008
3	rs11925201	T	C	0.608135	1008
3	rs11921315	C	A	0.186508	1008
3	rs6773758	C	G	0.608135	1008
3	rs139094163	T	G	0.0505952	1008
3	rs142210453	T	C	0.0109127	1008
3	rs1488575	T	C	0.625992	1008
3	rs16847002	G	A	0.0664683	1008
3	rs192370208	G	A	0.015873	1008
3	rs12635341	G	A	0.608135	1008
3	rs16847022	G	C	0.127976	1008
3	rs78013894	C	T	0.0912698	1008
3	rs1488577	A	G	0.0138889	1008
3	rs16847030	A	G	0.610119	1008
3	rs9866117	T	G	0.0138889	1008
3	rs12634280	G	A	0.127976	1008
3	rs1601897	C	T	0.418651	1008
3	rs28550426	T	C	0.0138889	1008
3	rs77013510	C	T	0.0595238	1008
3	rs9876779	T	G	0.691468	1008
3	rs1119939	T	C	0.69246	1008
3	rs79416028	T	C	0.046627	1008
3	rs9881820	T	C	0.0287698	1008
3	rs9882096	T	C	0.0138889	1008
3	rs201909553	G	C	0.015873	1008
3	rs6441441	G	C	0.625992	1008
3	rs9883161	C	A	0.625992	1008
3	rs2054887	A	T	0.625992	1008
3	rs143672985	C	T	0.0297619	1008
3	rs9864115	T	G	0.625992	1008
3	rs77916496	G	A	0.0277778	1008
3	rs959804	T	A	0.0138889	1008
3	rs9850476	C	A	0.0138889	1008
3	rs10936277	G	T	0.612103	1008
3	rs12638460	T	C	0.612103	1008
3	rs12636302	G	A	0.612103	1008
3	rs73155832	T	C	0.193452	1008
3	rs9860966	C	T	0.625992	1008
3	rs13075191	A	G	0.612103	1008
3	rs6441442	C	T	0.69246	1008
3	rs9866575	C	G	0.0138889	1008
3	rs1387008	T	C	0.625992	1008
3	rs75188576	G	A	0.191468	1008
3	rs77559608	G	A	0.0119048	1008
3	rs9858717	C	T	0.0138889	1008
3	rs79221325	G	C	0.189484	1008
3	rs6441443	C	T	0.485119	1008
3	rs73876236	G	A	0.0664683	1008
3	rs13315794	T	G	0.0138889	1008
3	rs9820198	T	A	0.0138889	1008
3	rs9875902	G	A	0.625992	1008
3	rs6788372	A	G	0.0664683	1008
3	rs6441444	A	C	0.691468	1008
3	rs79568899	G	A	0.127976	1008
3	rs9880820	G	A	0.0138889	1008
3	rs2897170	T	G	0.0664683	1008
3	rs76471830	A	T	0.0208333	1008
3	rs1352424	C	T	0.286706	1008
3	rs7651936	C	A	0.612103	1008
3	rs79849668	T	C	0.094246	1008
3	rs76724275	C	T	0.0595238	1008
3	rs4579025	T	A	0.484127	1008
3	rs74767159	G	C	0.0595238	1008
3	rs9851503	A	G	0.0138889	1008
3	rs67762951	T	C	0.127976	1008
3	rs12631338	C	T	0.482143	1008
3	rs9866956	A	G	0.625992	1008
3	rs74435039	C	T	0.127976	1008
3	rs9830839	C	T	0.0138889	1008
3	rs79704827	C	T	0.0367063	1008
3	rs541647671	G	A	0.00496032	1008
3	rs9840652	G	A	0.0138889	1008
3	rs9860568	T	C	0.0138889	1008
3	rs150912824	G	A	0.0178571	1008
3	rs142372497	G	A	0.015873	1008
3	rs2405564	A	G	0.0138889	1008
3	rs145954845	A	G	0.00992063	1008
3	rs13325500	T	C	0.0138889	1008
3	rs1586528	A	C	0.0138889	1008
3	rs58806043	T	C	0.485119	1008
3	rs78617316	C	T	0.127976	1008
3	rs9833281	C	G	0.627976	1008
3	rs9853466	T	G	0.127976	1008
3	rs150232301	C	G	0.0267857	1008
3	rs76716951	G	C	0.0763889	1008
3	rs12490564	G	A	0.627976	1008
3	rs55817412	A	C	0.486111	1008
3	rs11922686	C	A	0.484127	1008
3	rs141367730	G	T	0.0178571	1008
3	rs9812572	A	G	0.627976	1008
3	rs9855417	G	C	0.627976	1008
3	rs13326293	T	C	0.0138889	1008
3	rs13315534	A	G	0.0138889	1008
3	rs62292273	G	T	0.484127	1008
3	rs7612261	T	G	0.614087	1008
3	rs150299989	G	C	0.0138889	1008
3	rs11918192	A	G	0.695437	1008
3	rs150823381	T	C	0.0168651	1008
3	rs113507111	C	G	0.0605159	1008
3	rs62292274	G	A	0.0138889	1008
3	rs12633040	A	G	0.614087	1008
3	rs140742807	C	A	0.127976	1008
3	rs62292275	G	A	0.0138889	1008
3	rs117979580	C	A	0.127976	1008
3	rs112765481	C	T	0.0178571	1008
3	rs117565102	T	C	0.127976	1008
3	rs117727921	C	T	0.127976	1008
3	rs140082637	G	T	0.0218254	1008
3	rs2405567	T	C	0.627976	1008
3	rs145416935	C	T	0.0605159	1008
3	rs2405568	C	T	0.626984	1008
3	rs147781505	C	T	0.127976	1008
3	rs1844140	C	T	0.483135	1008
3	rs192392504	G	A	0.127976	1008
3	rs138645999	G	T	0.0515873	1008
3	rs189448936	T	C	0.0168651	1008
3	rs77329480	T	C	0.0406746	1008
3	rs78053923	T	C	0.127976	1008
3	rs142019046	T	C	0.0198413	1008
3	rs76841416	T	C	0.030754	1008
3	rs1601896	C	T	0.0605159	1008
3	rs7611892	C	A	0.626984	1008
3	rs76633243	T	C	0.0138889	1008
3	rs9825217	T	C	0.0138889	1008
3	rs116898520	C	A	0.0208333	1008
3	rs73876245	T	A	0.0674603	1008
3	rs9283615	G	C	0.0138889	1008
3	rs7648390	C	T	0.295635	1008
3	rs117324980	T	A	0.128968	1008
3	rs75728770	G	A	0.0208333	1008
3	rs7651879	G	A	0.0138889	1008
3	rs13100767	T	C	0.423611	1008
3	rs2405571	G	A	0.4375	1008
3	rs146719579	C	T	0.0198413	1008
3	rs117024248	C	T	0.127976	1008
3	rs78816896	T	G	0.260913	1008
3	rs2405572	G	A	0.0138889	1008
3	rs7429198	T	C	0.0138889	1008
3	rs146524284	T	G	0.0128968	1008
3	rs80188589	C	T	0.127976	1008
3	rs9833330	T	A	0.0138889	1008
3	rs9833336	T	C	0.694444	1008
3	rs16847963	C	G	0.00892857	1008
3	rs56029384	T	C	0.0674603	1008
3	rs4618236	C	T	0.0684524	1008
3	rs2405497	G	C	0.0138889	1008
3	rs2897148	G	A	0.626984	1008
3	rs9839982	T	C	0.0138889	1008
3	rs11917604	C	T	0.486111	1008
3	rs117333917	T	A	0.0168651	1008
3	rs6441447	C	T	0.626984	1008
3	rs77696281	T	C	0.0605159	1008
3	rs73876248	G	A	0.0674603	1008
3	rs11716550	T	C	0.0138889	1008
3	rs62292278	C	G	0.0138889	1008
3	rs73876249	C	T	0.0674603	1008
3	rs55968299	T	A	0.00297619	1008
3	rs4413326	A	G	0.156746	1008
3	rs5025609	G	A	0.626984	1008
3	rs4414865	A	G	0.626984	1008
3	rs2405500	A	T	0.694444	1008
3	rs4611838	G	C	0.628968	1008
3	rs2897217	T	G	0.0138889	1008
3	rs75335883	C	A	0.125992	1008
3	rs117148368	C	T	0.00396825	1008
3	rs9849484	C	A	0.0496032	1008
3	rs2405738	T	C	0.119048	1008
3	rs9812213	A	G	0.55754	1008
3	rs9812218	A	G	0.0793651	1008
3	rs11914994	A	G	0.320437	1008
3	rs147069688	G	T	0.031746	1008
3	rs2405739	A	G	0.445437	1008
3	rs2897218	A	G	0.238095	1008
3	rs12493123	G	A	0.110119	1008
3	rs117226787	G	A	0.0119048	1008
3	rs76211314	A	G	0.22619	1008
3	rs75462292	A	G	0.116071	1008
3	rs2405740	G	A	0.986111	1008
3	rs11709520	A	G	0.229167	1008
3	rs116916098	G	A	0.0238095	1008
3	rs75320496	G	A	0.0198413	1008
3	rs80313787	T	C	0.227183	1008
3	rs80182584	T	C	0.0386905	1008
3	rs6763928	A	C	0.229167	1008
3	rs9811154	T	G	0.529762	1008
3	rs7648256	T	G	0.0386905	1008
3	rs34155539	A	G	0.229167	1008
3	rs35237305	A	G	0.151786	1008
3	rs75267745	T	C	0.0337302	1008
3	rs79365919	T	C	0.115079	1008
3	rs12638465	G	A	0.986111	1008
3	rs145414334	C	T	0.0297619	1008
3	rs76488534	C	T	0.151786	1008
3	rs6808301	T	C	0.87004	1008
3	rs6441448	T	G	0.229167	1008
3	rs77078133	C	T	0.116071	1008
3	rs6441449	G	A	0.229167	1008
3	rs62292281	T	C	0.151786	1008
3	rs2405743	C	T	0.227183	1008
3	rs75438585	G	A	0.116071	1008
3	rs74802735	T	C	0.0386905	1008
3	rs76424330	A	T	0.116071	1008
3	rs59796094	C	T	0.377976	1008
3	rs62292282	T	C	0.152778	1008
3	rs12487461	A	C	0.22619	1008
3	rs2897219	G	A	0.986111	1008
3	rs78613284	C	G	0.0386905	1008
3	rs10936278	C	G	0.756944	1008
3	rs2405744	G	T	0.947421	1008
3	rs6770397	T	C	0.0386905	1008
3	rs56413611	A	G	0.377976	1008
3	rs2405746	T	C	0.0386905	1008
3	rs7430120	A	G	0.0386905	1008
3	rs4292246	T	C	0.0386905	1008
3	rs146581818	C	T	0.0386905	1008
3	rs137876947	G	A	0.0386905	1008
3	rs7633158	A	G	0.0704365	1008
3	rs75139773	T	C	0.0386905	1008
3	rs6776942	T	A	0.377976	1008
3	rs11928908	G	C	0.22619	1008
3	rs75040667	C	A	0.116071	1008
3	rs78461292	C	T	0.0386905	1008
3	rs9842535	A	T	0.604167	1008
3	rs75892023	G	A	0.116071	1008
3	rs74643081	G	A	0.0386905	1008
3	rs80309229	A	G	0.0386905	1008
3	rs10513587	A	G	0.0386905	1008
3	rs74742341	G	C	0.0109127	1008
3	rs79597315	A	G	0.0386905	1008
3	rs58442530	T	C	0.0386905	1008
3	rs76613524	T	A	0.0386905	1008
3	rs13071450	C	T	0.0744048	1008
3	rs74672736	T	C	0.116071	1008
3	rs79469677	A	G	0.0386905	1008
3	rs76615616	G	A	0.343254	1008
3	rs77754503	C	T	0.343254	1008
3	rs12636042	A	T	0.34127	1008
3	rs16848248	G	T	0.0386905	1008
3	rs12633503	T	C	0.342262	1008
3	rs2405748	C	T	0.0704365	1008
3	rs16848256	C	T	0.0386905	1008
3	rs13100275	T	G	0.151786	1008
3	rs9863256	A	G	0.377976	1008
3	rs75165935	A	G	0.0386905	1008
3	rs16848265	T	A	0.186508	1008
3	rs76344017	G	A	0.342262	1008
3	rs12636840	A	G	0.984127	1008
3	rs77381615	G	A	0.0386905	1008
3	rs17752778	G	A	0.151786	1008
3	rs79000892	C	T	0.380952	1008
3	rs77009764	T	C	0.342262	1008
3	rs16848305	A	C	0.380952	1008
3	rs9869267	A	G	0.985119	1008
3	rs4472058	T	A	0.380952	1008
3	rs4482675	G	T	0.985119	1008
3	rs2405749	C	T	0.342262	1008
3	rs2405750	T	C	0.985119	1008
3	rs2897220	C	G	0.342262	1008
3	rs2405752	C	G	0.380952	1008
3	rs16848335	G	A	0.0386905	1008
3	rs12491789	A	G	0.380952	1008
3	rs12488754	T	C	0.380952	1008
3	rs12486036	C	T	0.381944	1008
3	rs12486096	G	A	0.380952	1008
3	rs16848359	A	T	0.380952	1008
3	rs16848362	T	G	0.380952	1008
3	rs60432745	A	G	0.0386905	1008
3	rs35137227	A	G	0.150794	1008
3	rs77772715	G	A	0.0386905	1008
3	rs76973058	T	C	0.0386905	1008
3	rs75602336	C	T	0.0386905	1008
3	rs76138220	T	C	0.0386905	1008
3	rs34766874	C	G	0.150794	1008
3	rs77221671	C	T	0.0386905	1008
3	rs73155866	G	A	0.177579	1008
3	rs6792877	T	C	0.453373	1008
3	rs76306407	G	T	0.0386905	1008
3	rs76635270	G	T	0.0386905	1008
3	rs11917723	G	A	0.0793651	1008
3	rs67231991	T	G	0.150794	1008
3	rs6804433	A	C	0.0386905	1008
3	rs6780444	G	A	0.0386905	1008
3	rs6804552	A	T	0.0396825	1008
3	rs4449332	C	T	0.985119	1008
3	rs2897221	C	T	0.154762	1008
3	rs6780562	C	T	0.642857	1008
3	rs7626654	C	T	0.150794	1008
3	rs10513586	T	C	0.0386905	1008
3	rs28458330	T	G	0.0386905	1008
3	rs16848385	C	G	0.0386905	1008
3	rs28653070	C	T	0.0386905	1008
3	rs28546700	G	A	0.0386905	1008
3	rs7640989	T	C	0.0386905	1008
3	rs7629335	C	T	0.0386905	1008
3	rs7641275	T	C	0.0386905	1008
3	rs7641278	T	A	0.189484	1008
3	rs6768512	C	A	0.374008	1008
3	rs7615653	G	T	0.189484	1008
3	rs76971070	A	C	0.0386905	1008
3	rs78615448	A	G	0.0386905	1008
3	rs11716226	T	C	0.116071	1008
3	rs6781960	T	C	0.0386905	1008
3	rs35654970	C	T	0.150794	1008
3	rs11716304	T	C	0.116071	1008
3	rs12494047	T	C	0.224206	1008
3	rs6793763	A	T	0.0793651	1008
3	rs6782262	T	A	0.0386905	1008
3	rs6785038	T	C	0.985119	1008
3	rs116777360	G	A	0.22619	1008
3	rs114693927	G	T	0.0386905	1008
3	rs74337897	A	G	0.342262	1008
3	rs75663603	C	G	0.0386905	1008
3	rs4856677	T	C	0.985119	1008
3	rs78255407	C	G	0.22619	1008
3	rs78840727	C	A	0.116071	1008
3	rs111247432	A	C	0.0386905	1008
3	rs4856678	A	G	0.230159	1008
3	rs77348713	A	T	0.0396825	1008
3	rs76052714	G	A	0.150794	1008
3	rs6788935	T	C	0.0386905	1008
3	rs35095668	A	G	0.0793651	1008
3	rs76435850	G	A	0.0386905	1008
3	rs6441450	G	A	0.0386905	1008
3	rs7634222	T	C	0.0386905	1008
3	rs7625093	G	A	0.0386905	1008
3	rs34264209	A	T	0.150794	1008
3	rs6792329	T	C	0.0386905	1008
3	rs6779642	G	T	0.0386905	1008
3	rs76907816	C	A	0.116071	1008
3	rs13092354	T	C	0.230159	1008
3	rs2897222	G	A	0.374008	1008
3	rs75456991	A	T	0.0386905	1008
3	rs75301888	G	T	0.0386905	1008
3	rs6810079	A	G	0.0793651	1008
3	rs28588050	G	A	0.375	1008
3	rs12493759	T	C	0.0386905	1008
3	rs16848424	C	T	0.0386905	1008
3	rs7609808	A	G	0.0694444	1008
3	rs112231205	G	T	0.0386905	1008
3	rs79423918	T	C	0.0386905	1008
3	rs76354483	T	C	0.116071	1008
3	rs200491090	G	A	0.0109127	1008
3	rs139401821	G	T	0.0833333	1008
3	rs186903070	A	G	0.0833333	1008
3	rs56786529	G	A	0.0396825	1008
3	rs12637086	C	A	0.342262	1008
3	rs58271182	T	C	0.0386905	1008
3	rs58281493	C	T	0.0386905	1008
3	rs58526849	G	C	0.0386905	1008
3	rs75050279	T	C	0.0386905	1008
3	rs4856679	A	C	0.150794	1008
3	rs77559029	C	T	0.0386905	1008
3	rs79824949	T	C	0.0386905	1008
3	rs79312135	G	A	0.0396825	1008
3	rs2405764	C	T	0.078373	1008
3	rs16848522	A	T	0.0386905	1008
3	rs2405763	A	G	0.0694444	1008
3	rs9871082	C	G	0.375	1008
3	rs79424449	T	C	0.0386905	1008
3	rs57345531	T	C	0.0386905	1008
3	rs74666861	C	T	0.0386905	1008
3	rs78355896	A	T	0.0386905	1008
3	rs16848537	G	C	0.0386905	1008
3	rs16848543	T	C	0.0386905	1008
3	rs17753393	A	C	0.150794	1008
3	rs10049026	T	C	0.375	1008
3	rs78879027	A	C	0.116071	1008
3	rs60790641	T	A	0.0386905	1008
3	rs13097555	A	G	0.985119	1008
3	rs61704774	T	C	0.0386905	1008
3	rs35090299	A	G	0.078373	1008
3	rs58797656	A	C	0.0386905	1008
3	rs2405762	G	A	0.108135	1008
3	rs10513583	A	C	0.22619	1008
3	rs79279365	A	G	0.0386905	1008
3	rs77054321	G	A	0.0386905	1008
3	rs60775186	C	T	0.375	1008
3	rs6782435	G	A	0.0386905	1008
3	rs6808933	A	G	0.0386905	1008
3	rs13085686	C	A	0.078373	1008
3	rs13085992	G	A	0.078373	1008
3	rs75081494	C	A	0.0386905	1008
3	rs16847316	G	A	0.0386905	1008
3	rs4327404	C	T	0.0386905	1008
3	rs2076785	G	T	0.150794	1008
3	rs4337650	A	G	0.0386905	1008
3	rs4416396	G	T	0.0386905	1008
3	rs2405760	C	A	0.604167	1008
3	rs16847324	T	G	0.0386905	1008
3	rs16848574	C	T	0.342262	1008
3	rs16847327	A	G	0.0386905	1008
3	rs80093963	C	A	0.0386905	1008
3	rs115632361	A	G	0.0386905	1008
3	rs78285476	T	A	0.116071	1008
3	rs13096939	A	G	0.0793651	1008
3	rs74836978	T	C	0.0386905	1008
3	rs79316347	G	A	0.0396825	1008
3	rs13097610	G	A	0.642857	1008
3	rs34479544	A	G	0.078373	1008
3	rs16848605	G	T	0.0386905	1008
3	rs78521175	A	G	0.0386905	1008
3	rs76194961	G	A	0.0386905	1008
3	rs16848607	A	G	0.0386905	1008
3	rs11926354	T	G	0.078373	1008
3	rs74611422	G	T	0.0386905	1008
3	rs12634538	G	C	0.342262	1008
3	rs12634539	G	A	0.342262	1008
3	rs6795724	G	T	0.985119	1008
3	rs73155884	C	T	0.00892857	1008
3	rs2897223	C	T	0.22619	1008
3	rs4263305	C	G	0.985119	1008
3	rs1015084	G	A	0.0386905	1008
3	rs1317083	A	G	0.604167	1008
3	rs4488852	A	T	0.078373	1008
3	rs59660593	A	T	0.0386905	1008
3	rs2405758	T	C	0.985119	1008
3	rs16848643	G	C	0.0386905	1008
3	rs77621505	G	T	0.0386905	1008
3	rs74679545	T	C	0.0386905	1008
3	rs74660550	G	A	0.0386905	1008
3	rs6800943	T	C	0.642857	1008
3	rs9290115	G	A	0.985119	1008
3	rs58829368	T	C	0.0386905	1008
3	rs58474079	T	C	0.0386905	1008
3	rs4393923	C	A	0.604167	1008
3	rs1320167	A	C	0.642857	1008
3	rs78851124	C	T	0.34127	1008
3	rs143933194	G	T	0.015873	1008
3	rs4856680	C	A	0.643849	1008
3	rs77765837	C	A	0.0386905	1008
3	rs2405757	A	G	0.985119	1008
3	rs11712530	A	G	0.115079	1008
3	rs74661194	T	C	0.195437	1008
3	rs36111673	C	G	0.150794	1008
3	rs11708989	T	A	0.115079	1008
3	rs11712683	A	G	0.34127	1008
3	rs7639679	C	T	0.605159	1008
3	rs11712726	A	T	0.115079	1008
3	rs35671881	G	C	0.150794	1008
3	rs12493682	C	A	0.0386905	1008
3	rs16848682	T	C	0.178571	1008
3	rs6441451	G	A	0.985119	1008
3	rs12485816	T	G	0.0386905	1008
3	rs6780978	A	G	0.0386905	1008
3	rs2405755	C	T	0.680556	1008
3	rs77018756	G	A	0.22619	1008
3	rs7651930	C	T	0.985119	1008
3	rs6441452	A	G	0.985119	1008
3	rs6775708	T	A	0.985119	1008
3	rs2405754	G	A	0.985119	1008
3	rs2405753	C	T	0.985119	1008
3	rs62292337	T	C	0.150794	1008
3	rs79280795	G	T	0.115079	1008
3	rs35597645	A	T	0.078373	1008
3	rs13080739	T	A	0.985119	1008
3	rs56048327	G	A	0.078373	1008
3	rs57466360	T	A	0.375992	1008
3	rs7611850	T	C	0.985119	1008
3	rs6441455	A	G	0.985119	1008
3	rs114490397	G	A	0.224206	1008
3	rs7648202	G	A	0.985119	1008
3	rs7650443	C	A	0.985119	1008
3	rs12630547	C	T	0.391865	1008
3	rs7618133	T	C	0.077381	1008
3	rs6441456	T	C	0.985119	1008
3	rs6441457	G	A	0.985119	1008
3	rs35757820	T	C	0.150794	1008
3	rs77158938	G	A	0.225198	1008
3	rs78342731	C	T	0.263889	1008
3	rs7651065	C	A	0.077381	1008
3	rs6783318	A	G	0.10119	1008
3	rs13076928	C	T	0.985119	1008
3	rs369540462	A	T	0.108135	1008
3	rs192581800	T	C	0.108135	1008
3	rs4856682	T	C	0.986111	1008
3	rs77107134	A	T	0.10119	1008
3	rs4856685	A	G	0.985119	1008
3	rs12636148	T	C	0.263889	1008
3	rs79007150	G	T	0.168651	1008
3	rs9844239	C	T	0.984127	1008
3	rs76601570	T	C	0.10119	1008
3	rs11922606	C	T	0.0684524	1008
3	rs73159779	A	T	0.00892857	1008
3	rs6805705	A	G	0.986111	1008
3	rs7649915	A	G	0.152778	1008
3	rs74399799	C	T	0.0386905	1008
3	rs79802352	C	G	0.0386905	1008
3	rs2405501	C	G	0.986111	1008
3	rs2405502	A	G	0.722222	1008
3	rs12054211	T	A	0.22619	1008
3	rs2897150	C	T	0.986111	1008
3	rs10936279	C	T	0.986111	1008
3	rs79882552	T	C	0.264881	1008
3	rs75715861	T	C	0.10119	1008
3	rs191600402	T	G	0.0337302	1008
3	rs10936283	A	G	0.985119	1008
3	rs4453855	T	A	0.00992063	1008
3	rs111282672	C	T	0.10119	1008
3	rs4856629	A	C	0.986111	1008
3	rs4856631	A	C	0.986111	1008
3	rs9868667	C	G	0.986111	1008
3	rs9813898	T	C	0.986111	1008
3	rs6803545	T	C	0.150794	1008
3	rs6766883	A	G	0.986111	1008
3	rs9837264	A	C	0.151786	1008
3	rs35364208	C	T	0.077381	1008
3	rs9819929	T	G	0.986111	1008
3	rs9875471	C	T	0.986111	1008
3	rs9879717	G	A	0.986111	1008
3	rs6441460	C	T	0.986111	1008
3	rs6441461	G	C	0.986111	1008
3	rs78399986	T	C	0.10119	1008
3	rs6770434	A	G	0.986111	1008
3	rs2897152	T	C	0.986111	1008
3	rs67514009	G	A	0.392857	1008
3	rs2405505	T	A	0.986111	1008
3	rs2405506	G	A	0.986111	1008
3	rs6798305	C	G	0.986111	1008
3	rs12635839	C	T	0.220238	1008
3	rs12496978	T	A	0.220238	1008
3	rs6801086	C	G	0.986111	1008
3	rs6776864	A	G	0.986111	1008
3	rs6801492	C	T	0.986111	1008
3	rs75055514	C	G	0.10119	1008
3	rs6776986	A	T	0.986111	1008
3	rs6801685	C	A	0.229167	1008
3	rs6801686	C	T	0.986111	1008
3	rs6777189	A	G	0.986111	1008
3	rs6765996	T	C	0.986111	1008
3	rs6441462	G	A	0.986111	1008
3	rs9883137	T	C	0.151786	1008
3	rs6441463	G	A	0.986111	1008
3	rs4856635	T	C	0.986111	1008
3	rs4856636	G	A	0.229167	1008
3	rs4856637	T	C	0.986111	1008
3	rs4856638	T	G	0.986111	1008
3	rs11916085	T	C	0.392857	1008
3	rs6441464	G	T	0.986111	1008
3	rs6441465	T	C	0.986111	1008
3	rs9840846	A	G	0.986111	1008
3	rs67795979	T	A	0.392857	1008
3	rs9823637	T	A	0.986111	1008
3	rs4449333	C	T	0.986111	1008
3	rs117710562	C	G	0.10119	1008
3	rs4491915	C	T	0.986111	1008
3	rs4254675	G	A	0.986111	1008
3	rs4266210	T	C	0.985119	1008
3	rs3907209	A	T	0.986111	1008
3	rs3907210	G	A	0.986111	1008
3	rs3907211	C	T	0.986111	1008
3	rs9846906	A	G	0.986111	1008
3	rs7612157	T	G	0.985119	1008
3	rs9833349	T	G	0.986111	1008
3	rs6441473	C	A	0.986111	1008
3	rs113827524	T	G	0.0426587	1008
3	rs4564995	A	G	0.151786	1008
3	rs189889939	T	C	0.0347222	1008
3	rs3958530	A	T	0.986111	1008
3	rs3912098	A	G	0.986111	1008
3	rs3912099	G	A	0.986111	1008
3	rs6768313	T	C	0.986111	1008
3	rs6779843	A	T	0.986111	1008
3	rs3907212	A	G	0.986111	1008
3	rs3907214	C	A	0.392857	1008
3	rs3907215	T	C	0.392857	1008
3	rs6807016	C	T	0.392857	1008
3	rs57369462	T	C	0.10119	1008
3	rs58605461	A	G	0.393849	1008
3	rs59621618	A	G	0.393849	1008
3	rs12633973	T	G	0.220238	1008
3	rs67487253	A	C	0.392857	1008
3	rs68045901	T	C	0.392857	1008
3	rs11709182	G	A	0.10119	1008
3	rs77312048	T	C	0.0426587	1008
3	rs6762491	C	T	0.435516	1008
3	rs6762496	C	T	0.392857	1008
3	rs6765490	G	A	0.392857	1008
3	rs11929273	C	T	0.391865	1008
3	rs11929376	C	T	0.392857	1008
3	rs181382844	A	C	0.0406746	1008
3	rs11929496	G	A	0.392857	1008
3	rs4092575	T	G	0.077381	1008
3	rs147570650	G	C	0.0168651	1008
3	rs116132161	C	T	0.220238	1008
3	rs66750823	C	T	0.392857	1008
3	rs3912100	G	A	0.986111	1008
3	rs55865729	C	A	0.392857	1008
3	rs73878131	C	T	0.151786	1008
3	rs56268396	A	G	0.392857	1008
3	rs56255591	G	A	0.392857	1008
3	rs55983780	A	G	0.392857	1008
3	rs55875424	T	A	0.392857	1008
3	rs2318630	A	C	0.271825	1008
3	rs67180061	G	A	0.392857	1008
3	rs73161792	G	A	0.175595	1008
3	rs57269775	G	A	0.151786	1008
3	rs9817021	C	T	0.986111	1008
3	rs68048788	C	G	0.392857	1008
3	rs62291058	G	T	0.321429	1008
3	rs67382735	G	C	0.392857	1008
3	rs34860548	G	A	0.320437	1008
3	rs3907216	C	T	0.986111	1008
3	rs12493253	A	C	0.0426587	1008
3	rs73161795	C	A	0.00892857	1008
3	rs12494060	A	G	0.0426587	1008
3	rs12630952	C	T	0.220238	1008
3	rs3853161	G	A	0.986111	1008
3	rs12488584	C	T	0.220238	1008
3	rs11709803	C	G	0.10119	1008
3	rs7650060	A	G	0.544643	1008
3	rs4856688	A	T	0.544643	1008
3	rs2873759	C	T	0.544643	1008
3	rs4481170	G	A	0.622024	1008
3	rs7614903	G	C	0.298611	1008
3	rs17703088	A	G	0.0426587	1008
3	rs79083092	G	T	0.0426587	1008
3	rs10084695	C	T	0.986111	1008
3	rs11928071	A	G	0.297619	1008
3	rs13072199	T	A	0.297619	1008
3	rs62292860	A	G	0.297619	1008
3	rs13092420	A	T	0.297619	1008
3	rs11924705	T	C	0.077381	1008
3	rs11925580	T	C	0.077381	1008
3	rs11929190	A	T	0.544643	1008
3	rs6796163	A	C	0.077381	1008
3	rs6771669	C	T	0.077381	1008
3	rs11929234	A	C	0.392857	1008
3	rs79127168	C	T	0.10119	1008
3	rs6784880	T	C	0.078373	1008
3	rs6441478	A	C	0.077381	1008
3	rs6787328	T	C	0.077381	1008
3	rs9844593	C	T	0.544643	1008
3	rs6441479	A	T	0.077381	1008
3	rs7621018	C	T	0.077381	1008
3	rs75219908	A	C	0.106151	1008
3	rs76732557	A	G	0.0426587	1008
3	rs145997069	C	A	0.220238	1008
3	rs12638306	T	C	0.218254	1008
3	rs34519160	A	G	0.077381	1008
3	rs13068589	C	T	0.077381	1008
3	rs13068863	G	T	0.077381	1008
3	rs13091347	T	C	0.077381	1008
3	rs62292862	T	C	0.077381	1008
3	rs12495563	A	G	0.220238	1008
3	rs35615498	G	A	0.077381	1008
3	rs35463187	G	T	0.077381	1008
3	rs6441480	T	C	0.922619	1008
3	rs7375066	A	G	0.922619	1008
3	rs114313333	A	C	0.220238	1008
3	rs7630775	C	A	0.921627	1008
3	rs143377132	G	C	0.10119	1008
3	rs9637415	G	C	0.922619	1008
3	rs7631036	C	T	0.922619	1008
3	rs4856689	T	C	0.922619	1008
3	rs4856690	A	G	0.922619	1008
3	rs4856691	A	G	0.922619	1008
3	rs6764631	A	T	0.922619	1008
3	rs6789378	G	A	0.922619	1008
3	rs75399582	A	T	0.922619	1008
3	rs9637372	C	T	0.822421	1008
3	rs4856692	T	A	0.922619	1008
3	rs4856693	C	G	0.922619	1008
3	rs7639668	C	G	0.922619	1008
3	rs7639669	C	G	0.922619	1008
3	rs78408111	G	A	0.100198	1008
3	rs4856640	C	A	0.921627	1008
3	rs4856694	T	C	0.922619	1008
3	rs7640405	C	A	0.922619	1008
3	rs78961855	A	T	0.10119	1008
3	rs7610240	T	A	0.921627	1008
3	rs7620595	A	T	0.922619	1008
3	rs6763134	T	C	0.10119	1008
3	rs7610665	T	C	0.821429	1008
3	rs6441484	T	A	0.922619	1008
3	rs76023712	G	A	0.0426587	1008
3	rs6774866	A	G	0.10119	1008
3	rs117342021	G	A	0.0367063	1008
3	rs73878143	G	A	0.151786	1008
3	rs1478159	T	C	0.922619	1008
3	rs7641368	T	C	0.922619	1008
3	rs9826621	A	G	0.922619	1008
3	rs6441485	T	C	0.821429	1008
3	rs7644819	T	C	0.0138889	1008
3	rs16849112	T	C	0.0426587	1008
3	rs75370573	T	G	0.100198	1008
3	rs6441486	C	T	0.922619	1008
3	rs9874236	C	T	0.152778	1008
3	rs7636530	G	C	0.922619	1008
3	rs7616564	A	G	0.922619	1008
3	rs141744053	T	C	0.0138889	1008
3	rs9858104	G	C	0.922619	1008
3	rs74742200	G	T	0.0138889	1008
3	rs9882455	T	C	0.821429	1008
3	rs9825275	A	G	0.922619	1008
3	rs9825290	A	G	0.922619	1008
3	rs16849133	A	G	0.0426587	1008
3	rs7648755	G	A	0.922619	1008
3	rs7626529	A	G	0.922619	1008
3	rs7626636	A	G	0.821429	1008
3	rs7618873	T	G	0.922619	1008
3	rs140094009	G	A	0.00496032	1008
3	rs6441487	T	C	0.922619	1008
3	rs6441488	G	T	0.922619	1008
3	rs7610253	G	A	0.923611	1008
3	rs7632046	A	G	0.923611	1008
3	rs9874063	G	A	0.922619	1008
3	rs9878983	C	T	0.922619	1008
3	rs9883026	C	A	0.821429	1008
3	rs7427196	C	G	0.922619	1008
3	rs1478167	T	A	0.922619	1008
3	rs117081618	A	T	0.0228175	1008
3	rs1478166	A	C	0.0138889	1008
3	rs1478165	G	T	0.0138889	1008
3	rs35167491	T	C	0.10119	1008
3	rs7427452	T	C	0.922619	1008
3	rs1600095	A	T	0.764881	1008
3	rs34986669	C	A	0.0138889	1008
3	rs115443244	A	G	0.220238	1008
3	rs13075431	A	C	0.922619	1008
3	rs35789925	A	G	0.764881	1008
3	rs80026823	G	A	0.0138889	1008
3	rs13076471	G	A	0.922619	1008
3	rs7434223	C	T	0.922619	1008
3	rs6762183	G	A	0.821429	1008
3	rs6786781	A	G	0.922619	1008
3	rs9881612	C	G	0.922619	1008
3	rs9882016	G	C	0.922619	1008
3	rs16849189	G	A	0.0426587	1008
3	rs16849191	G	C	0.544643	1008
3	rs2318456	T	C	0.922619	1008
3	rs2126847	C	T	0.922619	1008
3	rs988107	G	A	0.0138889	1008
3	rs988106	C	T	0.0138889	1008
3	rs9832183	T	A	0.544643	1008
3	rs1478162	G	A	0.922619	1008
3	rs1478161	T	C	0.544643	1008
3	rs1478160	T	C	0.544643	1008
3	rs16849217	C	G	0.150794	1008
3	rs16849226	C	T	0.0426587	1008
3	rs148097713	T	C	0.0188492	1008
3	rs78635274	T	C	0.10119	1008
3	rs6800304	A	G	0.922619	1008
3	rs62292903	C	T	0.10119	1008
3	rs9823293	C	T	0.922619	1008
3	rs77320845	T	A	0.0426587	1008
3	rs16849242	T	C	0.497024	1008
3	rs7625235	C	G	0.544643	1008
3	rs4856695	C	A	0.544643	1008
3	rs200457128	C	T	0.219246	1008
3	rs13085717	A	G	0.922619	1008
3	rs1119792	A	G	0.0138889	1008
3	rs76687402	G	A	0.0426587	1008
3	rs7637042	A	G	0.922619	1008
3	rs73163519	T	C	0.217262	1008
3	rs9863537	T	C	0.922619	1008
3	rs62292904	C	T	0.0367063	1008
3	rs6441490	T	A	0.922619	1008
3	rs6441491	C	T	0.821429	1008
3	rs6441492	A	G	0.922619	1008
3	rs6441493	T	C	0.922619	1008
3	rs9849220	C	T	0.0138889	1008
3	rs9849351	C	A	0.0138889	1008
3	rs7621601	C	T	0.821429	1008
3	rs7623861	C	G	0.922619	1008
3	rs10936286	T	C	0.0138889	1008
3	rs9874311	T	C	0.922619	1008
3	rs10936288	T	C	0.922619	1008
3	rs12495573	A	G	0.922619	1008
3	rs13325122	A	G	0.0138889	1008
3	rs9851947	T	G	0.922619	1008
3	rs9869554	A	G	0.922619	1008
3	rs141976173	C	T	0.220238	1008
3	rs7641818	T	A	0.922619	1008
3	rs7641827	T	G	0.922619	1008
3	rs7642220	T	A	0.922619	1008
3	rs114011082	A	G	0.220238	1008
3	rs10470339	C	A	0.821429	1008
3	rs9837113	G	A	0.922619	1008
3	rs6763669	A	G	0.922619	1008
3	rs6788435	C	T	0.922619	1008
3	rs79762312	C	T	0.0426587	1008
3	rs374489541	T	C	0.0109127	1008
3	rs9842614	C	T	0.0138889	1008
3	rs9637373	T	C	0.922619	1008
3	rs7349544	G	A	0.0138889	1008
3	rs111363942	T	C	0.0426587	1008
3	rs6441494	C	T	0.922619	1008
3	rs12492138	G	A	0.220238	1008
3	rs13088979	T	C	0.10119	1008
3	rs78936749	C	T	0.220238	1008
3	rs4856696	A	C	0.922619	1008
3	rs117475486	C	T	0.047619	1008
3	rs4856641	A	G	0.922619	1008
3	rs62293961	G	A	0.10119	1008
3	rs58947267	G	A	0.0674603	1008
3	rs62293962	T	C	0.10119	1008
3	rs7429337	T	C	0.922619	1008
3	rs1585657	C	T	0.0138889	1008
3	rs11721162	T	C	0.10119	1008
3	rs9863594	G	C	0.922619	1008
3	rs9863897	G	A	0.922619	1008
3	rs6414398	T	C	0.922619	1008
3	rs2086090	G	A	0.544643	1008
3	rs2086089	T	G	0.0138889	1008
3	rs6441496	T	C	0.922619	1008
3	rs12489238	A	G	0.219246	1008
3	rs12495768	G	A	0.220238	1008
3	rs6441497	T	C	0.821429	1008
3	rs6441498	G	A	0.544643	1008
3	rs6441499	G	T	0.922619	1008
3	rs79360761	T	C	0.10119	1008
3	rs80299917	G	A	0.10119	1008
3	rs7428875	C	A	0.922619	1008
3	rs11720326	C	T	0.10119	1008
3	rs16849405	A	C	0.0426587	1008
3	rs75880301	T	C	0.10119	1008
3	rs78312447	A	T	0.0426587	1008
3	rs78957676	T	C	0.0426587	1008
3	rs76363751	T	C	0.220238	1008
3	rs1382204	T	C	0.0138889	1008
3	rs7431616	T	G	0.922619	1008
3	rs9868505	A	C	0.922619	1008
3	rs78049700	T	C	0.0138889	1008
3	rs13064235	T	A	0.922619	1008
3	rs80145675	T	C	0.0426587	1008
3	rs9855439	T	C	0.922619	1008
3	rs6441500	T	G	0.922619	1008
3	rs6791711	G	A	0.00892857	1008
3	rs35945221	A	G	0.102183	1008
3	rs191750698	T	C	0.00992063	1008
3	rs1026693	C	G	0.0138889	1008
3	rs6441501	T	C	0.922619	1008
3	rs1026692	C	G	0.821429	1008
3	rs1026691	G	T	0.0138889	1008
3	rs1031839	C	T	0.922619	1008
3	rs1015177	G	A	0.922619	1008
3	rs73163529	C	T	0.00892857	1008
3	rs78664662	G	T	0.0992063	1008
3	rs74883110	A	C	0.0426587	1008
3	rs2199604	G	A	0.0138889	1008
3	rs62293966	T	C	0.0992063	1008
3	rs28698022	C	A	0.90873	1008
3	rs56806422	T	C	0.100198	1008
3	rs7646771	T	A	0.922619	1008
3	rs1478157	T	C	0.0138889	1008
3	rs137926283	G	A	0.0267857	1008
3	rs11923869	G	T	0.447421	1008
3	rs9855432	G	A	0.911706	1008
3	rs7619644	A	T	0.114087	1008
3	rs113982775	C	A	0.0486111	1008
3	rs9823249	A	G	0.176587	1008
3	rs1351091	T	C	0.78373	1008
3	rs6414399	T	G	0.911706	1008
3	rs2318455	C	A	0.014881	1008
3	rs144601591	C	T	0.0248016	1008
3	rs1478156	G	A	0.794643	1008
3	rs76691095	C	T	0.0486111	1008
3	rs1478155	T	C	0.911706	1008
3	rs6441502	A	G	0.911706	1008
3	rs78044907	C	T	0.115079	1008
3	rs6441503	C	T	0.796627	1008
3	rs115265583	C	T	0.113095	1008
3	rs6414400	T	C	0.89881	1008
3	rs1382203	T	C	0.795635	1008
```
