## Supplementary material for "Characterization of shared and ancestry-specific signals driving complex traits using multi-ancestry fine-mapping": s2_ref.bim

```
3	rs138059112	0	160988321	G	A
3	rs57903480	0	160988548	C	T
3	rs141597975	0	160988616	C	T
3	rs78189380	0	160989218	G	A
3	rs149826366	0	160989618	A	C
3	rs12374001	0	160989703	C	T
3	rs73875472	0	160990226	C	T
3	rs78575449	0	160990319	G	A
3	rs75897619	0	160990871	G	T
3	rs7627528	0	160990878	A	G
3	rs59827519	0	160991109	C	T
3	rs35462273	0	160991877	C	T
3	rs7653233	0	160992033	G	A
3	rs9827833	0	160992200	C	T
3	rs73875473	0	160992238	C	T
3	rs7653361	0	160992291	C	T
3	rs72494862	0	160992324	C	G
3	rs9828189	0	160992431	C	T
3	rs34016896	0	160992864	C	T
3	rs6441370	0	160993754	C	T
3	rs7636941	0	160993928	A	G
3	rs9876077	0	160994205	A	T
3	rs9838945	0	160994534	C	T
3	rs77064010	0	160994681	A	G
3	rs9839527	0	160994690	G	A
3	rs75025367	0	160994846	A	T
3	rs9815222	0	160994897	C	T
3	rs9821201	0	160996155	G	C
3	rs55914832	0	160996179	C	A
3	rs115086756	0	160996215	A	G
3	rs9859045	0	160996473	A	G
3	rs6790805	0	160996511	T	C
3	rs112205834	0	160996520	C	T
3	rs6778186	0	160996762	G	T
3	rs76873456	0	160997090	A	C
3	rs9290074	0	160997823	T	C
3	rs2404340	0	160998302	T	C
3	rs113200804	0	160998356	C	T
3	rs7652267	0	160998497	A	G
3	rs7630356	0	160998767	C	G
3	rs11711413	0	160998910	C	G
3	rs4856756	0	160999414	G	A
3	rs4856757	0	160999418	A	T
3	rs114427592	0	160999569	G	A
3	rs117911609	0	161000044	G	C
3	rs9842290	0	161000147	C	G
3	rs13059386	0	161000894	A	G
3	rs28853731	0	161001430	G	A
3	rs78746084	0	161001664	G	A
3	rs7629987	0	161002023	A	C
3	rs7652624	0	161002284	C	G
3	rs12629929	0	161002288	A	G
3	rs144142834	0	161002406	G	A
3	rs7610800	0	161002582	C	T
3	rs7632797	0	161002694	A	G
3	rs73017340	0	161002806	A	T
3	rs74425278	0	161003060	G	A
3	rs7633186	0	161003124	A	G
3	rs7611367	0	161003182	C	T
3	rs114136407	0	161003748	C	A
3	rs4856767	0	161004379	C	T
3	rs4856768	0	161004392	G	A
3	rs4856769	0	161004549	C	A
3	rs12488318	0	161004734	A	G
3	rs116689885	0	161004773	A	G
3	rs12486253	0	161005044	G	A
3	rs113474841	0	161005052	A	G
3	rs112861066	0	161005123	A	C
3	rs12632632	0	161005711	T	C
3	rs12636573	0	161006896	A	C
3	rs117826014	0	161007739	G	A
3	rs7626773	0	161008012	C	A
3	rs1154701	0	161008025	T	A
3	rs13083229	0	161008125	G	A
3	rs115941743	0	161008321	C	T
3	rs6797066	0	161008725	T	A
3	rs6441371	0	161008727	C	A
3	rs149655195	0	161009144	G	T
3	rs12494261	0	161010285	T	G
3	rs61578814	0	161010890	G	C
3	rs117198641	0	161010927	A	G
3	rs187699121	0	161013527	T	A
3	rs1478568	0	161014276	C	T
3	rs9862867	0	161014327	G	A
3	rs1478567	0	161014358	G	A
3	rs78628354	0	161014384	C	T
3	rs115602379	0	161014501	A	T
3	rs1382429	0	161015153	T	C
3	rs9839404	0	161015180	C	T
3	rs3849524	0	161015589	C	T
3	rs7647118	0	161016165	T	C
3	rs12108169	0	161016387	A	T
3	rs7647327	0	161016421	T	C
3	rs118028632	0	161016763	A	G
3	rs9812083	0	161016987	A	G
3	rs9850455	0	161017192	G	A
3	rs9870059	0	161017240	T	C
3	rs9818470	0	161018665	A	G
3	rs9790314	0	161019558	T	C
3	rs12639236	0	161019561	T	C
3	rs9290075	0	161020136	G	T
3	rs148241427	0	161020150	A	C
3	rs12631808	0	161020770	A	G
3	rs12632346	0	161020975	A	G
3	rs114549144	0	161021044	A	G
3	rs975323	0	161021322	A	G
3	rs148557354	0	161022125	C	T
3	rs116587574	0	161022507	C	T
3	rs77875142	0	161022689	A	G
3	rs183366330	0	161023723	T	A
3	rs13062740	0	161024208	G	A
3	rs146153764	0	161024262	G	A
3	rs76024820	0	161024376	C	T
3	rs7624791	0	161025226	A	T
3	rs6441372	0	161025328	T	C
3	rs150907228	0	161026057	C	T
3	rs6809256	0	161026513	G	A
3	rs6441373	0	161026717	T	G
3	rs1478565	0	161027464	C	T
3	rs191102028	0	161027619	C	T
3	rs9880536	0	161028036	G	A
3	rs79066438	0	161028092	A	G
3	rs62279892	0	161028330	A	G
3	rs76873962	0	161028444	T	C
3	rs28515190	0	161028605	G	A
3	rs9811833	0	161029792	G	T
3	rs12630038	0	161030394	C	T
3	rs117585390	0	161030672	G	T
3	rs73875481	0	161031762	C	T
3	rs145161574	0	161032121	C	T
3	rs1382428	0	161032386	A	C
3	rs182011597	0	161032441	G	C
3	rs1382427	0	161032576	T	C
3	rs73875482	0	161032917	T	G
3	rs78931588	0	161033462	G	A
3	rs6791213	0	161033721	A	G
3	rs12633103	0	161034788	G	C
3	rs55949838	0	161035031	A	G
3	rs115507726	0	161035777	C	T
3	rs56890199	0	161035938	A	G
3	rs61193379	0	161035961	G	T
3	rs978933	0	161036373	T	C
3	rs73162530	0	161036486	A	T
3	rs80128717	0	161036712	G	T
3	rs76826578	0	161037570	G	A
3	rs57201455	0	161037724	T	C
3	rs57212203	0	161037977	C	T
3	rs56741879	0	161038152	A	G
3	rs1600209	0	161038217	A	T
3	rs57441646	0	161039174	G	A
3	rs60228180	0	161039243	C	T
3	rs10804790	0	161039300	T	A
3	rs1904204	0	161039528	T	A
3	rs60684226	0	161040425	A	G
3	rs1471440	0	161041115	A	G
3	rs77246403	0	161041125	A	G
3	rs57278490	0	161041505	G	C
3	rs58350275	0	161041703	G	T
3	rs899275	0	161042104	T	C
3	rs9851699	0	161042125	G	A
3	rs1017799	0	161042564	T	A
3	rs9872514	0	161042833	T	C
3	rs73875492	0	161043099	A	G
3	rs11715591	0	161043137	C	T
3	rs16834031	0	161043387	T	G
3	rs16832082	0	161043571	A	G
3	rs10936227	0	161043869	T	G
3	rs4856701	0	161044106	G	T
3	rs13073147	0	161045237	T	C
3	rs1382426	0	161045933	G	A
3	rs11929238	0	161045937	A	T
3	rs79447138	0	161046331	C	G
3	rs147113798	0	161046492	A	G
3	rs78376802	0	161046846	G	T
3	rs12634781	0	161046975	G	C
3	rs7638668	0	161047283	G	A
3	rs1993891	0	161047467	A	G
3	rs115806772	0	161047583	T	C
3	rs4856703	0	161047720	G	T
3	rs960212	0	161047974	C	T
3	rs116133612	0	161048210	C	G
3	rs138817800	0	161048218	A	G
3	rs114886954	0	161049338	G	A
3	rs114272449	0	161049400	C	T
3	rs12636434	0	161049534	C	T
3	rs12631095	0	161049713	A	G
3	rs7625217	0	161049816	A	G
3	rs111546305	0	161050026	C	T
3	rs60612225	0	161050570	T	G
3	rs57496534	0	161050707	C	T
3	rs73875497	0	161050740	C	A
3	rs12632351	0	161051094	A	G
3	rs58562874	0	161051176	C	T
3	rs115860997	0	161051316	C	T
3	rs76229731	0	161051601	C	T
3	rs11718905	0	161051793	G	A
3	rs115356076	0	161052344	T	C
3	rs79364529	0	161052849	A	C
3	rs116519000	0	161052896	A	G
3	rs57803909	0	161053566	T	A
3	rs59964190	0	161053949	C	T
3	rs78670101	0	161054339	C	G
3	rs9812574	0	161054351	G	A
3	rs73875500	0	161054435	G	C
3	rs116831070	0	161054515	T	C
3	rs114350365	0	161054796	C	T
3	rs114895094	0	161054807	A	G
3	rs72494864	0	161055277	G	A
3	rs116347602	0	161055610	T	G
3	rs115730998	0	161056034	T	G
3	rs114154561	0	161056037	C	T
3	rs114795180	0	161056128	G	A
3	rs115016794	0	161056173	G	A
3	rs115795758	0	161056279	T	C
3	rs336541	0	161056698	A	C
3	rs73875502	0	161056817	A	G
3	rs77139337	0	161057124	C	T
3	rs11711695	0	161057593	A	G
3	rs73878303	0	161057686	G	A
3	rs115792391	0	161057958	C	T
3	rs2100238	0	161058055	T	A
3	rs116799153	0	161058317	G	A
3	rs336548	0	161058412	T	C
3	rs116834079	0	161058614	T	G
3	rs6780536	0	161058726	T	C
3	rs116516362	0	161058792	G	A
3	rs115955036	0	161058799	C	T
3	rs1450530	0	161058805	T	C
3	rs114845553	0	161059351	G	A
3	rs77017422	0	161059371	G	T
3	rs116613730	0	161059519	A	G
3	rs336546	0	161059617	T	C
3	rs10513564	0	161059762	A	G
3	rs34771618	0	161059795	A	C
3	rs34896809	0	161059804	C	T
3	rs115235497	0	161060075	C	T
3	rs336545	0	161060507	C	T
3	rs336544	0	161060558	C	T
3	rs336543	0	161061080	T	C
3	rs144418410	0	161062271	G	A
3	rs7652447	0	161062331	C	T
3	rs13059340	0	161062631	T	C
3	rs163327	0	161062724	A	G
3	rs189270	0	161063504	T	C
3	rs339101	0	161064193	A	T
3	rs73878304	0	161064291	A	G
3	rs6441374	0	161064540	A	T
3	rs148768725	0	161065160	C	T
3	rs77057785	0	161065224	A	C
3	rs62279921	0	161065441	T	C
3	rs56230831	0	161065728	C	T
3	rs336577	0	161066294	C	T
3	rs117899629	0	161066295	G	A
3	rs73878305	0	161066414	C	T
3	rs336576	0	161066432	C	G
3	rs336575	0	161066487	A	T
3	rs116456922	0	161066522	C	T
3	rs114131957	0	161066734	T	C
3	rs336574	0	161067350	A	G
3	rs336573	0	161067740	A	G
3	rs336571	0	161068084	C	T
3	rs67460515	0	161068566	T	C
3	rs115936894	0	161068644	T	C
3	rs6441375	0	161068730	T	C
3	rs12632686	0	161069078	G	T
3	rs7651924	0	161069101	A	G
3	rs9835530	0	161069141	G	A
3	rs9855572	0	161069269	T	C
3	rs58550445	0	161069876	A	G
3	rs73878306	0	161071237	G	A
3	rs6800515	0	161071947	A	G
3	rs336570	0	161072054	G	A
3	rs336569	0	161072346	T	G
3	rs873183	0	161072725	G	A
3	rs336568	0	161072763	G	C
3	rs336567	0	161073046	A	G
3	rs80068062	0	161073062	T	C
3	rs140785423	0	161073255	A	C
3	rs163328	0	161073599	A	G
3	rs336566	0	161073746	A	G
3	rs896080	0	161073856	G	A
3	rs336565	0	161074169	T	C
3	rs59761692	0	161074861	G	A
3	rs61217744	0	161074910	G	A
3	rs336564	0	161075149	G	A
3	rs13319558	0	161075349	C	T
3	rs163138	0	161075399	T	C
3	rs9844862	0	161076188	G	A
3	rs336593	0	161076431	T	C
3	rs73878307	0	161076899	T	G
3	rs336592	0	161077186	T	C
3	rs1450523	0	161077270	G	A
3	rs75052295	0	161077385	G	A
3	rs1450522	0	161077630	A	G
3	rs336591	0	161078080	A	G
3	rs79201270	0	161078459	C	T
3	rs9822705	0	161079146	A	T
3	rs80260759	0	161079259	T	C
3	rs9860980	0	161079295	G	A
3	rs336590	0	161079583	G	A
3	rs114723888	0	161079993	C	A
3	rs336589	0	161080358	C	T
3	rs78798041	0	161080395	G	A
3	rs336588	0	161080584	G	T
3	rs336587	0	161081253	G	T
3	rs336586	0	161081347	G	A
3	rs73878308	0	161081551	C	A
3	rs336585	0	161081670	A	G
3	rs336584	0	161081785	C	A
3	rs336583	0	161081981	T	A
3	rs73878309	0	161082472	A	G
3	rs336582	0	161082659	C	T
3	rs336581	0	161082739	T	C
3	rs336580	0	161082982	A	T
3	rs76357082	0	161083660	C	T
3	rs12634006	0	161083709	A	G
3	rs35100811	0	161084046	A	C
3	rs60625846	0	161084525	G	T
3	rs139108573	0	161084715	C	A
3	rs75290771	0	161085102	G	A
3	rs73878311	0	161085705	G	A
3	rs13084731	0	161086020	G	A
3	rs13084746	0	161086038	G	A
3	rs336579	0	161086610	G	A
3	rs419703	0	161087443	A	G
3	rs464766	0	161087592	C	G
3	rs460165	0	161087710	G	A
3	rs463928	0	161087734	A	T
3	rs1376122	0	161087857	A	G
3	rs2306210	0	161088886	T	C
3	rs2306209	0	161089185	A	G
3	rs455739	0	161089460	G	A
3	rs143768523	0	161090303	C	T
3	rs2054710	0	161090616	C	T
3	rs460508	0	161091089	G	C
3	rs466399	0	161091194	G	T
3	rs1450521	0	161091237	C	A
3	rs2122527	0	161091636	G	A
3	rs459515	0	161092351	T	C
3	rs2404341	0	161092405	T	C
3	rs2404342	0	161092562	C	T
3	rs458197	0	161092764	G	A
3	rs462514	0	161092809	C	T
3	rs76765185	0	161092957	A	G
3	rs11710489	0	161093332	G	A
3	rs459697	0	161093420	G	A
3	rs143833586	0	161093882	G	A
3	rs459067	0	161094808	G	A
3	rs461616	0	161094878	G	A
3	rs1450519	0	161094930	T	C
3	rs462081	0	161095585	C	T
3	rs149461233	0	161095727	G	A
3	rs457272	0	161096746	A	G
3	rs13076251	0	161096848	G	A
3	rs456611	0	161097268	A	G
3	rs6781086	0	161098330	G	T
3	rs6793980	0	161098359	T	C
3	rs115404711	0	161098515	T	C
3	rs465985	0	161098552	T	C
3	rs7629841	0	161099277	C	G
3	rs456331	0	161099393	T	C
3	rs73878313	0	161099744	T	G
3	rs466119	0	161099991	T	C
3	rs6787697	0	161100041	G	A
3	rs460987	0	161100066	G	A
3	rs459565	0	161100136	C	T
3	rs4856705	0	161100219	T	G
3	rs465539	0	161100429	G	A
3	rs460013	0	161100480	A	G
3	rs465964	0	161100585	A	G
3	rs459923	0	161100670	T	C
3	rs459592	0	161100717	A	G
3	rs460176	0	161100788	T	G
3	rs456137	0	161100821	A	G
3	rs467353	0	161101179	G	C
3	rs2035499	0	161101300	G	C
3	rs458344	0	161101472	T	C
3	rs462413	0	161101587	T	C
3	rs59541314	0	161101908	A	T
3	rs457240	0	161102000	G	A
3	rs374501	0	161102033	G	T
3	rs393076	0	161102097	A	G
3	rs420081	0	161102127	C	T
3	rs59193340	0	161102287	C	T
3	rs460957	0	161102315	C	T
3	rs2061804	0	161102474	C	A
3	rs455386	0	161102495	A	T
3	rs463890	0	161102633	G	A
3	rs16832203	0	161102719	C	T
3	rs58892449	0	161102797	C	T
3	rs458175	0	161102851	G	A
3	rs459679	0	161102861	T	C
3	rs57175632	0	161102997	T	C
3	rs461638	0	161103166	A	G
3	rs73162580	0	161103422	G	A
3	rs466626	0	161103629	A	C
3	rs16832216	0	161103679	G	T
3	rs463630	0	161103909	A	G
3	rs467458	0	161104027	A	G
3	rs456882	0	161104181	A	T
3	rs460950	0	161104339	G	T
3	rs73162584	0	161104369	G	A
3	rs466971	0	161104478	G	C
3	rs12494520	0	161104515	G	A
3	rs60400555	0	161104907	G	A
3	rs16832237	0	161108103	G	A
3	rs339114	0	161109220	A	G
3	rs12632537	0	161109267	G	A
3	rs336551	0	161109720	T	C
3	rs16832246	0	161109916	G	A
3	rs73021435	0	161110098	C	T
3	rs59368066	0	161110170	T	C
3	rs58851337	0	161110342	A	G
3	rs144167065	0	161111205	T	C
3	rs11713185	0	161111357	C	G
3	rs12491623	0	161111593	G	T
3	rs163136	0	161111739	G	C
3	rs336550	0	161112867	A	G
3	rs78434364	0	161113708	A	G
3	rs75394628	0	161113994	G	A
3	rs60172527	0	161114448	G	A
3	rs336549	0	161114968	T	C
3	rs77243103	0	161115352	C	T
3	rs9863590	0	161116445	T	C
3	rs115161264	0	161116711	G	A
3	rs339111	0	161116819	T	C
3	rs142075319	0	161116919	A	T
3	rs147115186	0	161117339	T	C
3	rs138833407	0	161118008	T	G
3	rs1349352	0	161118486	C	T
3	rs16832279	0	161120483	C	T
3	rs77545648	0	161120835	C	T
3	rs73162595	0	161120851	G	A
3	rs163137	0	161122225	G	A
3	rs12488127	0	161123526	T	C
3	rs73878321	0	161123888	G	A
3	rs79250676	0	161124925	C	T
3	rs336561	0	161125305	C	T
3	rs11710086	0	161125858	A	T
3	rs73878322	0	161125871	T	C
3	rs79993368	0	161125925	A	G
3	rs1839491	0	161126429	C	A
3	rs73878323	0	161128096	C	T
3	rs73878324	0	161128708	A	G
3	rs73878325	0	161128787	A	C
3	rs73021449	0	161128941	G	A
3	rs7614130	0	161128983	C	T
3	rs11710916	0	161130070	T	C
3	rs336560	0	161130083	C	A
3	rs1811483	0	161130900	A	G
3	rs1450518	0	161131163	T	C
3	rs35713426	0	161131271	A	G
3	rs73162599	0	161131499	A	G
3	rs339124	0	161132930	A	G
3	rs182162120	0	161133562	G	T
3	rs73878329	0	161133589	A	C
3	rs336559	0	161133966	T	C
3	rs112086073	0	161134830	G	A
3	rs74448484	0	161135122	G	A
3	rs2004862	0	161135638	C	T
3	rs78562926	0	161135687	C	T
3	rs12486111	0	161135696	G	A
3	rs115754329	0	161136262	T	C
3	rs12486998	0	161136791	C	T
3	rs12487002	0	161136824	C	G
3	rs336558	0	161137121	G	A
3	rs336557	0	161137465	G	A
3	rs67077657	0	161138521	A	G
3	rs117936590	0	161138859	C	T
3	rs34727114	0	161138929	A	C
3	rs336556	0	161139356	A	G
3	rs7631479	0	161139566	C	T
3	rs56839556	0	161141373	A	G
3	rs17411201	0	161142745	A	G
3	rs404725	0	161143111	G	A
3	rs112700962	0	161143429	G	A
3	rs9861165	0	161144418	G	A
3	rs7653259	0	161145111	A	T
3	rs9862544	0	161145934	T	G
3	rs9842676	0	161146036	C	G
3	rs336552	0	161147210	T	C
3	rs77623888	0	161147987	G	A
3	rs73878330	0	161148022	G	T
3	rs7618391	0	161148190	A	G
3	rs61048679	0	161148243	A	T
3	rs9858921	0	161148946	G	A
3	rs73164106	0	161148951	G	A
3	rs60786535	0	161149342	C	T
3	rs7621696	0	161149420	A	G
3	rs12487559	0	161149780	A	G
3	rs73878332	0	161150431	C	G
3	rs73878333	0	161150455	A	G
3	rs12163613	0	161150665	G	T
3	rs12163614	0	161150771	G	A
3	rs6787829	0	161150807	C	A
3	rs7633191	0	161150878	G	C
3	rs1450525	0	161151441	G	A
3	rs1450524	0	161151534	T	C
3	rs116218807	0	161151867	C	T
3	rs1905532	0	161151893	C	T
3	rs1905533	0	161152045	T	C
3	rs9837148	0	161152264	A	G
3	rs73878336	0	161152733	G	A
3	rs971515	0	161153006	C	A
3	rs6795310	0	161153235	C	G
3	rs7651540	0	161153339	T	C
3	rs9847488	0	161153988	A	C
3	rs7620513	0	161154189	A	G
3	rs56375427	0	161154404	A	T
3	rs59686054	0	161154508	C	T
3	rs1117344	0	161154800	A	G
3	rs1960516	0	161154896	G	A
3	rs12497913	0	161155190	T	C
3	rs114901172	0	161155247	T	A
3	rs146701366	0	161155276	C	T
3	rs116526295	0	161155442	C	T
3	rs6441376	0	161155805	T	C
3	rs73164114	0	161156232	A	G
3	rs9830562	0	161156428	A	C
3	rs1601198	0	161156846	A	G
3	rs73164115	0	161157726	G	A
3	rs1450526	0	161157909	A	G
3	rs1450527	0	161158000	A	G
3	rs1450528	0	161158073	T	C
3	rs7611043	0	161158156	C	T
3	rs7611369	0	161158310	G	A
3	rs7622871	0	161158326	T	A
3	rs7633221	0	161158456	A	G
3	rs16832359	0	161158531	T	C
3	rs9841691	0	161158643	A	G
3	rs9290077	0	161158752	T	G
3	rs1843080	0	161159002	C	A
3	rs10936228	0	161159143	T	C
3	rs141392939	0	161159376	T	C
3	rs9846626	0	161159385	A	G
3	rs9828938	0	161159411	T	C
3	rs3906963	0	161159582	A	G
3	rs73164124	0	161159639	T	A
3	rs9813985	0	161160026	G	A
3	rs9833740	0	161160044	T	C
3	rs9833754	0	161160084	T	A
3	rs16832362	0	161160225	C	T
3	rs9814485	0	161160286	G	A
3	rs7625210	0	161160475	A	G
3	rs4599324	0	161160582	T	C
3	rs4622911	0	161160613	C	A
3	rs4560316	0	161161012	A	T
3	rs2404344	0	161161175	T	C
3	rs78600662	0	161161485	G	A
3	rs73164129	0	161161602	T	G
3	rs60273956	0	161161675	T	C
3	rs73164132	0	161162606	G	A
3	rs1159250	0	161162651	A	G
3	rs6762110	0	161162664	C	T
3	rs192710105	0	161162812	A	G
3	rs76977247	0	161163371	G	A
3	rs16832376	0	161164355	A	G
3	rs16832377	0	161164434	C	T
3	rs12632716	0	161164453	C	A
3	rs73164136	0	161164818	T	C
3	rs73878345	0	161165062	T	G
3	rs73878347	0	161165128	T	C
3	rs73878348	0	161165129	G	T
3	rs73164138	0	161165519	A	G
3	rs57119780	0	161165928	A	G
3	rs77372680	0	161166045	A	G
3	rs73875603	0	161166239	T	G
3	rs58235971	0	161166284	T	C
3	rs75505278	0	161166353	G	A
3	rs73164141	0	161166512	G	A
3	rs73164143	0	161166522	C	T
3	rs1904206	0	161166860	T	C
3	rs9942056	0	161166982	T	C
3	rs1904205	0	161167030	G	A
3	rs73164146	0	161167384	C	A
3	rs73164147	0	161167508	G	A
3	rs1597494	0	161168401	A	G
3	rs58302911	0	161169417	A	G
3	rs73164149	0	161170203	G	A
3	rs16832385	0	161170505	A	G
3	rs12636206	0	161170522	T	C
3	rs12633334	0	161170611	G	A
3	rs78334089	0	161171222	A	T
3	rs76381321	0	161171904	A	G
3	rs62281467	0	161172057	G	A
3	rs62281468	0	161172482	T	C
3	rs73164152	0	161172918	G	A
3	rs73164153	0	161172941	G	A
3	rs59777031	0	161173017	G	A
3	rs77093527	0	161173816	A	T
3	rs114326853	0	161173993	G	T
3	rs56909806	0	161174264	A	T
3	rs73164156	0	161174371	G	A
3	rs56288375	0	161174457	T	G
3	rs60458714	0	161174574	C	T
3	rs73164157	0	161174603	A	C
3	rs73875613	0	161174633	C	T
3	rs7630664	0	161174804	C	T
3	rs73164161	0	161174939	G	A
3	rs9838439	0	161175663	G	A
3	rs73164165	0	161176122	C	T
3	rs9843804	0	161176756	C	T
3	rs73164167	0	161177087	A	G
3	rs73164168	0	161177151	G	A
3	rs80206206	0	161177523	G	A
3	rs73164169	0	161177556	A	T
3	rs2122528	0	161177733	G	A
3	rs80122192	0	161177809	C	G
3	rs74813395	0	161178076	C	T
3	rs73164171	0	161178165	A	G
3	rs9820744	0	161179083	A	C
3	rs73164172	0	161179799	G	T
3	rs4476517	0	161180059	C	A
3	rs76700169	0	161180208	G	A
3	rs2084611	0	161180478	G	T
3	rs78831677	0	161180669	T	C
3	rs2084612	0	161180762	T	C
3	rs77029829	0	161180846	G	C
3	rs73875619	0	161180933	C	T
3	rs73875620	0	161181198	G	A
3	rs2084613	0	161181413	G	A
3	rs73164174	0	161181511	T	A
3	rs59808131	0	161182018	A	G
3	rs12632883	0	161182191	A	G
3	rs55663755	0	161182196	C	A
3	rs73875621	0	161182219	C	A
3	rs73164176	0	161182833	C	T
3	rs79060976	0	161182944	C	T
3	rs73875623	0	161183195	A	G
3	rs73164177	0	161183520	T	C
3	rs1601199	0	161183995	C	T
3	rs73164178	0	161184004	C	T
3	rs2404345	0	161184735	G	C
3	rs9831011	0	161184827	T	A
3	rs60069838	0	161185220	C	T
3	rs74806880	0	161185706	C	A
3	rs55795028	0	161185750	T	C
3	rs78717641	0	161185822	A	G
3	rs1597495	0	161185927	G	A
3	rs1376124	0	161185953	T	C
3	rs56892296	0	161186419	T	C
3	rs79718180	0	161186532	A	T
3	rs1450537	0	161186804	T	A
3	rs4516628	0	161187150	T	C
3	rs4638985	0	161187223	G	A
3	rs4368516	0	161187270	A	C
3	rs6808635	0	161187352	C	A
3	rs1450536	0	161187449	T	C
3	rs1450535	0	161187531	T	C
3	rs1450534	0	161187665	G	A
3	rs6763117	0	161187776	C	T
3	rs16832433	0	161188177	C	T
3	rs1002490	0	161188265	G	A
3	rs73875625	0	161188595	T	C
3	rs1450533	0	161189160	A	G
3	rs1349353	0	161189351	A	G
3	rs73875626	0	161189747	T	C
3	rs1450532	0	161189911	T	C
3	rs77647922	0	161189918	C	T
3	rs73875627	0	161190188	C	T
3	rs117307476	0	161190198	C	A
3	rs75207162	0	161190262	G	A
3	rs73164187	0	161190616	A	C
3	rs1872206	0	161191842	A	C
3	rs977380	0	161192982	G	A
3	rs142189101	0	161193114	T	C
3	rs16832441	0	161193325	T	G
3	rs77985237	0	161193531	A	G
3	rs16832443	0	161193993	C	G
3	rs9854937	0	161194059	T	C
3	rs9835278	0	161194277	C	T
3	rs76898494	0	161194410	G	A
3	rs9835582	0	161194487	C	T
3	rs76345731	0	161194529	T	G
3	rs111525977	0	161194584	A	G
3	rs59279938	0	161195037	G	A
3	rs146577125	0	161195320	G	A
3	rs6441378	0	161195729	A	G
3	rs7630900	0	161196006	T	G
3	rs981949	0	161196597	A	C
3	rs73875631	0	161196908	G	A
3	rs17418895	0	161197002	G	A
3	rs6800601	0	161197177	A	G
3	rs9823346	0	161197437	C	T
3	rs6779032	0	161197546	C	A
3	rs1839492	0	161197791	T	G
3	rs62278271	0	161197872	G	A
3	rs80079118	0	161198323	C	T
3	rs9866418	0	161198586	A	G
3	rs77535475	0	161198812	T	C
3	rs921364	0	161199124	G	A
3	rs921363	0	161199147	A	G
3	rs9871953	0	161199673	A	C
3	rs73164190	0	161200099	T	C
3	rs9290079	0	161200188	G	A
3	rs1450531	0	161200460	C	G
3	rs60971767	0	161201254	A	G
3	rs1450515	0	161201387	G	T
3	rs1450516	0	161201464	G	A
3	rs1450517	0	161201495	T	C
3	rs62278272	0	161201712	C	T
3	rs6785300	0	161202464	A	G
3	rs7653548	0	161202892	G	T
3	rs17419222	0	161203020	A	G
3	rs16832503	0	161203139	T	C
3	rs7631288	0	161203229	A	G
3	rs7621221	0	161203453	T	G
3	rs17478663	0	161203534	G	A
3	rs9290080	0	161203629	C	G
3	rs73875635	0	161205084	G	A
3	rs6781610	0	161205343	T	C
3	rs1825400	0	161205548	A	G
3	rs117598216	0	161205981	C	T
3	rs9290084	0	161206026	T	C
3	rs9290085	0	161206105	C	A
3	rs9816665	0	161206391	C	A
3	rs9817212	0	161206562	G	A
3	rs9854509	0	161206574	A	G
3	rs9836887	0	161206638	T	C
3	rs9817387	0	161206669	G	A
3	rs9854709	0	161206716	A	G
3	rs9821472	0	161207090	C	T
3	rs79583939	0	161207151	T	C
3	rs13433795	0	161207344	G	A
3	rs13434143	0	161207404	A	G
3	rs6778346	0	161207506	G	C
3	rs7624603	0	161207671	G	T
3	rs7646635	0	161207825	A	C
3	rs7624657	0	161207910	C	T
3	rs7624747	0	161207974	C	G
3	rs7636548	0	161208014	T	G
3	rs6803152	0	161208215	A	T
3	rs6782059	0	161208741	G	C
3	rs9832020	0	161209015	C	T
3	rs9832179	0	161209116	C	T
3	rs73166012	0	161209117	G	A
3	rs7639672	0	161209135	T	C
3	rs9869804	0	161209190	A	G
3	rs9832490	0	161209326	C	G
3	rs16832526	0	161209595	G	T
3	rs6785379	0	161209729	C	A
3	rs17478991	0	161209750	T	G
3	rs1484139	0	161210409	T	C
3	rs17479046	0	161210575	C	T
3	rs73875637	0	161210841	T	C
3	rs1506480	0	161211061	T	C
3	rs2019095	0	161211135	T	C
3	rs62278274	0	161211696	C	T
3	rs6773923	0	161211729	C	T
3	rs6798423	0	161211799	A	G
3	rs12491985	0	161211859	G	A
3	rs57306175	0	161212078	G	A
3	rs59955550	0	161212148	T	C
3	rs62278277	0	161212349	G	A
3	rs62278278	0	161212364	C	T
3	rs73166018	0	161212441	C	T
3	rs34842468	0	161212458	C	G
3	rs10936229	0	161212946	G	A
3	rs77077772	0	161213035	G	A
3	rs6780612	0	161213475	C	T
3	rs6441379	0	161213573	G	A
3	rs6441380	0	161213636	C	T
3	rs6441381	0	161213718	A	G
3	rs6441382	0	161213727	A	C
3	rs7648970	0	161214049	A	T
3	rs73875638	0	161214154	C	A
3	rs7627320	0	161214203	G	C
3	rs12630808	0	161214536	A	G
3	rs73166022	0	161215195	A	G
3	rs62278291	0	161215239	G	A
3	rs872675	0	161215320	C	G
3	rs872676	0	161215358	T	C
3	rs872677	0	161215450	T	C
3	rs937811	0	161215631	G	C
3	rs10513565	0	161215989	G	A
3	rs10513566	0	161216244	G	A
3	rs6788534	0	161216426	C	T
3	rs9861927	0	161216480	T	C
3	rs1506481	0	161216812	G	A
3	rs1506482	0	161216845	C	T
3	rs1506483	0	161216860	T	C
3	rs73875639	0	161216867	T	G
3	rs1506484	0	161216912	T	C
3	rs41386047	0	161217218	A	G
3	rs148179975	0	161217239	C	G
3	rs73166030	0	161217558	C	T
3	rs9847876	0	161217697	G	C
3	rs9847781	0	161217766	C	T
3	rs9813997	0	161218006	A	G
3	rs139605099	0	161218604	C	T
3	rs77382557	0	161218905	C	A
3	rs1463946	0	161218953	G	A
3	rs1463947	0	161218983	C	T
3	rs16832548	0	161219005	G	T
3	rs76257965	0	161219051	G	T
3	rs1463948	0	161219135	C	T
3	rs3921595	0	161221705	A	C
3	rs2221514	0	161221848	T	A
3	rs2063006	0	161222198	T	C
3	rs1354732	0	161222415	G	T
3	rs1354733	0	161222473	A	G
3	rs9985491	0	161223736	G	C
3	rs66861749	0	161223910	C	A
3	rs60861269	0	161224027	G	A
3	rs9828633	0	161224165	T	A
3	rs9809416	0	161224355	G	A
3	rs137912487	0	161224432	A	C
3	rs7644500	0	161224538	G	A
3	rs9809639	0	161224694	C	T
3	rs7622326	0	161224758	A	C
3	rs13433808	0	161225390	A	G
3	rs76047675	0	161225484	T	C
3	rs9881962	0	161225722	T	G
3	rs62278294	0	161225752	G	C
3	rs4287919	0	161226185	C	T
3	rs78009669	0	161227351	G	C
3	rs9872424	0	161227392	G	T
3	rs76996304	0	161227728	G	A
3	rs9821882	0	161228271	T	C
3	rs188484630	0	161228286	T	C
3	rs73875642	0	161228638	T	A
3	rs9883089	0	161229396	G	A
3	rs77204240	0	161229765	T	C
3	rs76174966	0	161229775	A	C
3	rs12489244	0	161230008	T	C
3	rs2048038	0	161230322	G	A
3	rs115110176	0	161230417	C	T
3	rs6766974	0	161230518	T	C
3	rs6802799	0	161230644	C	T
3	rs9817407	0	161230994	C	A
3	rs138466558	0	161231115	G	A
3	rs150243450	0	161231494	A	G
3	rs76301719	0	161231564	T	G
3	rs58984753	0	161231658	A	G
3	rs77279217	0	161231707	C	A
3	rs9860670	0	161232169	A	G
3	rs9823730	0	161232346	G	A
3	rs73166039	0	161232355	C	T
3	rs537056268	0	161232680	G	A
3	rs55659916	0	161232826	C	A
3	rs73166043	0	161232985	T	C
3	rs2135449	0	161233041	G	T
3	rs56391809	0	161233051	C	T
3	rs12488709	0	161233343	G	A
3	rs62278301	0	161234230	G	A
3	rs62278302	0	161234375	G	A
3	rs9871657	0	161234404	A	G
3	rs73166044	0	161234531	C	G
3	rs73166045	0	161234532	A	G
3	rs9848019	0	161234937	A	G
3	rs138370392	0	161234956	C	T
3	rs9830665	0	161235100	T	A
3	rs12485647	0	161235246	C	G
3	rs9848777	0	161235357	A	G
3	rs9811495	0	161235505	C	T
3	rs9811877	0	161235621	G	A
3	rs9831484	0	161235631	T	C
3	rs62278303	0	161235737	A	G
3	rs73166049	0	161235772	A	G
3	rs13322121	0	161235872	A	G
3	rs73166050	0	161236082	T	C
3	rs9816618	0	161236265	G	C
3	rs79083192	0	161236641	G	A
3	rs13319136	0	161236822	T	C
3	rs76979851	0	161237013	G	A
3	rs9821185	0	161237020	C	T
3	rs73166053	0	161237027	G	A
3	rs9841358	0	161237048	T	C
3	rs9822251	0	161237465	G	T
3	rs187854648	0	161237788	T	C
3	rs9826598	0	161238039	C	T
3	rs75736155	0	161238227	C	T
3	rs2174605	0	161238634	T	G
3	rs73875645	0	161238734	C	T
3	rs9831924	0	161238856	G	A
3	rs76397669	0	161239185	C	T
3	rs187154423	0	161239338	G	A
3	rs76659376	0	161239927	G	A
3	rs9843289	0	161241296	G	A
3	rs74395114	0	161241877	C	T
3	rs55638748	0	161242072	C	T
3	rs73875647	0	161242155	G	A
3	rs76527185	0	161242210	C	T
3	rs62278345	0	161242378	A	T
3	rs80334677	0	161242521	C	A
3	rs7635683	0	161243189	T	C
3	rs74853509	0	161243440	T	A
3	rs9854715	0	161243804	G	C
3	rs10936230	0	161243841	G	C
3	rs114844737	0	161244064	T	C
3	rs144439007	0	161244104	C	T
3	rs117353022	0	161244293	C	A
3	rs9859036	0	161244310	C	A
3	rs9859309	0	161244449	C	T
3	rs79071487	0	161245019	A	G
3	rs9855939	0	161245149	T	G
3	rs10936231	0	161245286	G	A
3	rs9836432	0	161245414	G	A
3	rs10936232	0	161245515	T	C
3	rs77754244	0	161245707	G	A
3	rs73166058	0	161246248	A	G
3	rs73166059	0	161246344	C	T
3	rs7638966	0	161247565	C	T
3	rs9847638	0	161247811	C	A
3	rs74882602	0	161248062	C	T
3	rs118000038	0	161248170	G	T
3	rs4856642	0	161248326	T	A
3	rs16832576	0	161248853	T	G
3	rs1463944	0	161249264	A	G
3	rs10936233	0	161250129	G	A
3	rs13324941	0	161251252	G	C
3	rs10936234	0	161251382	A	G
3	rs114193311	0	161251385	A	C
3	rs13324930	0	161251392	C	T
3	rs16832578	0	161251472	G	T
3	rs9831040	0	161251781	A	G
3	rs17420696	0	161252370	A	G
3	rs75730033	0	161253101	A	G
3	rs6441385	0	161253174	G	A
3	rs76335426	0	161253243	A	T
3	rs6441386	0	161253314	T	C
3	rs2063008	0	161253948	G	T
3	rs2063007	0	161254404	A	C
3	rs2174606	0	161254797	A	C
3	rs6800559	0	161254831	C	A
3	rs77604868	0	161255134	G	C
3	rs28781331	0	161256157	C	A
3	rs79608229	0	161256297	C	T
3	rs79977372	0	161256615	A	T
3	rs76983719	0	161257152	C	T
3	rs7651219	0	161257245	C	T
3	rs57598400	0	161257604	T	C
3	rs79904482	0	161258173	G	T
3	rs17480196	0	161258353	C	T
3	rs6789636	0	161258536	A	G
3	rs76470822	0	161258959	C	G
3	rs17420914	0	161259611	C	T
3	rs62278352	0	161259764	C	T
3	rs2221517	0	161260281	C	T
3	rs141966397	0	161260401	A	G
3	rs12485983	0	161260439	G	A
3	rs4856707	0	161260530	T	A
3	rs12489442	0	161260818	T	A
3	rs4856643	0	161260970	A	G
3	rs1546399	0	161260987	A	G
3	rs4856644	0	161261145	G	C
3	rs9818115	0	161261507	C	A
3	rs62278353	0	161261852	A	C
3	rs1506475	0	161262238	C	T
3	rs75362596	0	161262863	C	G
3	rs148481191	0	161263054	G	A
3	rs6774376	0	161263167	T	G
3	rs6809987	0	161263248	C	T
3	rs6786047	0	161263426	A	G
3	rs2202558	0	161263586	G	A
3	rs2221516	0	161263939	T	C
3	rs2221515	0	161263962	T	C
3	rs1506474	0	161263990	T	A
3	rs6777722	0	161264115	T	C
3	rs78613915	0	161264262	G	A
3	rs6441387	0	161264658	C	T
3	rs1506473	0	161264661	A	C
3	rs1506472	0	161264798	C	T
3	rs17480542	0	161264971	A	G
3	rs16832627	0	161265190	C	T
3	rs17421292	0	161265567	G	A
3	rs16832642	0	161265652	T	C
3	rs73166064	0	161265689	C	A
3	rs9849101	0	161265704	A	G
3	rs1546398	0	161265829	T	C
3	rs1546397	0	161266153	G	T
3	rs16832649	0	161266497	G	C
3	rs186333056	0	161266551	A	G
3	rs76432603	0	161266588	T	C
3	rs16832658	0	161266662	C	A
3	rs79984180	0	161266773	G	A
3	rs1848041	0	161266853	G	A
3	rs7621711	0	161267127	G	A
3	rs7621624	0	161267161	C	T
3	rs1546396	0	161267577	A	C
3	rs1546395	0	161267589	G	A
3	rs79175439	0	161267613	T	C
3	rs1546394	0	161267774	A	G
3	rs73166066	0	161268023	C	T
3	rs59111786	0	161268098	C	A
3	rs76037426	0	161268420	C	G
3	rs6781716	0	161268611	G	A
3	rs10513568	0	161268885	C	T
3	rs10513567	0	161268974	C	T
3	rs12492702	0	161269329	T	G
3	rs6797876	0	161269518	T	C
3	rs12489359	0	161269519	G	A
3	rs1506471	0	161269972	T	A
3	rs140682450	0	161270319	T	C
3	rs75456645	0	161271598	G	T
3	rs16832710	0	161272085	C	T
3	rs882747	0	161272230	T	C
3	rs9868834	0	161272774	T	C
3	rs75272002	0	161273021	G	A
3	rs16832715	0	161273069	A	G
3	rs6780945	0	161274019	C	T
3	rs75636246	0	161274758	G	A
3	rs59391552	0	161275222	G	A
3	rs117549003	0	161275291	A	G
3	rs116182259	0	161275389	T	G
3	rs16832734	0	161275764	A	G
3	rs17421738	0	161275848	T	C
3	rs117384353	0	161278106	G	A
3	rs4615094	0	161278284	C	G
3	rs80245426	0	161280133	G	T
3	rs9867861	0	161281136	G	T
3	rs141655519	0	161281318	A	C
3	rs77146905	0	161282107	T	C
3	rs4856708	0	161282131	G	A
3	rs59873230	0	161282409	A	T
3	rs75654555	0	161282893	A	G
3	rs9822904	0	161283088	T	C
3	rs2048040	0	161283406	T	C
3	rs7641444	0	161284060	C	A
3	rs73166070	0	161284375	G	A
3	rs7641731	0	161284379	C	T
3	rs17421877	0	161284642	T	C
3	rs141788514	0	161284828	A	G
3	rs17421926	0	161287334	T	C
3	rs74511717	0	161287416	G	A
3	rs9877005	0	161288322	C	T
3	rs73166073	0	161288455	A	G
3	rs62279585	0	161288583	G	C
3	rs77390716	0	161288869	A	C
3	rs73166074	0	161289445	T	C
3	rs140364091	0	161289536	A	G
3	rs12485788	0	161289930	G	A
3	rs73166075	0	161289937	C	G
3	rs1395294	0	161290017	A	C
3	rs6793693	0	161290167	A	G
3	rs79329952	0	161290616	T	C
3	rs4263306	0	161291784	A	G
3	rs79838376	0	161293443	G	A
3	rs9848624	0	161293487	T	C
3	rs60739746	0	161293589	C	T
3	rs78733483	0	161295472	A	G
3	rs9811902	0	161295831	G	A
3	rs62279587	0	161296291	T	C
3	rs1567061	0	161296344	C	T
3	rs79213294	0	161297330	G	A
3	rs77656336	0	161299233	T	G
3	rs7642359	0	161299998	T	C
3	rs62279590	0	161302301	T	G
3	rs7632851	0	161303614	A	C
3	rs138431196	0	161304545	A	T
3	rs75151714	0	161305080	C	T
3	rs869772	0	161305802	A	G
3	rs7620901	0	161307316	C	T
3	rs12493665	0	161307363	A	C
3	rs117325411	0	161307927	C	T
3	rs116467938	0	161309015	A	G
3	rs112082163	0	161309126	C	T
3	rs116150156	0	161309340	A	C
3	rs9836151	0	161310147	G	A
3	rs6793927	0	161310836	A	G
3	rs117857279	0	161311198	C	T
3	rs146649620	0	161311633	T	A
3	rs17487799	0	161312464	T	G
3	rs57233433	0	161314661	C	G
3	rs6783402	0	161314754	G	A
3	rs79761163	0	161314828	A	G
3	rs1588020	0	161320364	A	G
3	rs76423062	0	161320680	C	T
3	rs80289224	0	161320730	A	G
3	rs59085343	0	161321464	C	T
3	rs112653317	0	161321682	T	C
3	rs9883579	0	161324782	G	A
3	rs2658525	0	161325255	T	C
3	rs9880279	0	161325728	T	C
3	rs1399905	0	161327035	A	T
3	rs117338325	0	161328266	C	T
3	rs2674222	0	161328281	G	A
3	rs79502999	0	161329864	G	A
3	rs78907724	0	161330387	G	A
3	rs1913798	0	161331005	G	A
3	rs78764991	0	161331716	T	A
3	rs12487407	0	161331937	G	C
3	rs73166088	0	161332103	T	C
3	rs57527349	0	161332327	T	C
3	rs73166089	0	161334185	A	T
3	rs78076835	0	161334916	T	A
3	rs61002246	0	161336062	C	T
3	rs16832858	0	161336354	G	A
3	rs28514487	0	161336370	A	T
3	rs28576562	0	161336458	T	C
3	rs75533497	0	161336524	G	A
3	rs74520895	0	161336847	T	G
3	rs117182833	0	161338089	C	A
3	rs6441391	0	161339031	T	G
3	rs6441392	0	161339062	C	T
3	rs9851158	0	161339624	T	A
3	rs144196157	0	161339718	A	G
3	rs2048801	0	161339936	C	A
3	rs118059815	0	161340740	C	T
3	rs9840911	0	161340855	G	A
3	rs62279619	0	161341587	C	T
3	rs74815762	0	161341757	G	A
3	rs79420283	0	161341765	T	C
3	rs1588907	0	161342964	G	A
3	rs9290087	0	161343916	C	G
3	rs9858075	0	161344630	G	A
3	rs73166097	0	161345422	A	G
3	rs78752646	0	161345434	G	A
3	rs10936235	0	161345467	C	T
3	rs2138320	0	161345559	G	T
3	rs13319650	0	161346250	G	A
3	rs7646822	0	161346817	T	G
3	rs1399904	0	161347871	G	A
3	rs79337900	0	161348408	T	G
3	rs9813121	0	161348551	A	G
3	rs9851175	0	161348584	G	A
3	rs16847278	0	161348916	A	G
3	rs16832928	0	161349154	G	A
3	rs1399910	0	161349373	A	C
3	rs1878064	0	161349630	T	C
3	rs1399909	0	161349732	C	T
3	rs1399908	0	161349785	C	A
3	rs74285289	0	161351196	A	G
3	rs1399906	0	161351226	C	T
3	rs9290088	0	161351702	T	A
3	rs181226638	0	161352122	T	C
3	rs9871565	0	161352205	C	T
3	rs73168003	0	161352516	G	T
3	rs9872386	0	161352739	C	T
3	rs9876608	0	161352859	G	A
3	rs9876363	0	161352907	C	G
3	rs9877938	0	161353644	G	A
3	rs9881986	0	161353919	G	A
3	rs9879265	0	161355163	T	C
3	rs1515741	0	161355207	A	C
3	rs1849999	0	161356991	G	A
3	rs1850000	0	161357044	C	T
3	rs9837035	0	161357981	A	G
3	rs35055079	0	161358031	G	T
3	rs12639130	0	161359044	G	A
3	rs1399916	0	161359375	C	T
3	rs60680460	0	161360173	G	A
3	rs1976725	0	161360195	A	T
3	rs1515743	0	161360807	T	C
3	rs9815734	0	161360889	G	C
3	rs4269094	0	161362119	T	C
3	rs4856709	0	161362670	A	G
3	rs6441393	0	161363763	C	G
3	rs2138319	0	161364249	C	T
3	rs1568020	0	161364319	A	T
3	rs76179593	0	161364409	C	T
3	rs148603032	0	161364542	G	A
3	rs12629040	0	161365088	G	A
3	rs142440710	0	161365708	A	G
3	rs59226458	0	161365795	A	G
3	rs7629214	0	161366240	T	C
3	rs74943589	0	161366414	T	A
3	rs4266208	0	161366459	C	G
3	rs4305435	0	161366641	T	G
3	rs75250253	0	161366774	A	T
3	rs2203490	0	161367689	C	T
3	rs9824937	0	161368065	C	A
3	rs2063835	0	161368427	T	G
3	rs12631996	0	161369401	C	A
3	rs1515723	0	161369755	C	G
3	rs1515724	0	161369987	T	C
3	rs4856710	0	161370485	C	G
3	rs12632832	0	161370568	G	A
3	rs4856711	0	161370649	A	G
3	rs1913796	0	161371789	C	A
3	rs59475619	0	161372314	T	C
3	rs112298626	0	161372963	C	T
3	rs7625741	0	161373789	G	T
3	rs9876892	0	161374146	T	C
3	rs4856645	0	161374624	T	G
3	rs4856712	0	161374642	G	T
3	rs1399915	0	161375350	C	T
3	rs1399913	0	161375580	T	C
3	rs16833029	0	161375695	G	T
3	rs7432487	0	161375889	T	C
3	rs16833034	0	161376042	G	A
3	rs62281363	0	161376408	G	A
3	rs1356142	0	161377115	C	T
3	rs73168016	0	161377684	A	G
3	rs1515736	0	161378009	C	A
3	rs1568022	0	161378248	A	G
3	rs9812690	0	161378421	A	G
3	rs9855238	0	161378937	G	C
3	rs12330225	0	161379370	A	T
3	rs80231542	0	161379489	G	C
3	rs16833083	0	161380087	T	C
3	rs9881042	0	161380386	T	G
3	rs9861671	0	161380544	G	A
3	rs16833090	0	161381008	G	A
3	rs4472057	0	161381636	A	G
3	rs9829196	0	161381757	A	G
3	rs9867300	0	161381789	G	A
3	rs76780902	0	161382384	T	G
3	rs28827328	0	161382767	T	G
3	rs2222055	0	161382872	T	C
3	rs4593045	0	161382972	T	C
3	rs6441395	0	161382981	T	C
3	rs7431415	0	161383271	G	A
3	rs2896903	0	161383509	T	A
3	rs7652034	0	161383700	T	A
3	rs9820806	0	161384894	A	G
3	rs9879283	0	161385281	T	G
3	rs74444861	0	161386677	G	A
3	rs62281367	0	161387494	T	C
3	rs6809783	0	161388184	C	G
3	rs1588910	0	161388619	C	G
3	rs1588909	0	161388620	A	G
3	rs1588908	0	161388813	C	T
3	rs4389491	0	161389515	C	A
3	rs117982651	0	161389838	C	G
3	rs1106255	0	161390305	G	A
3	rs2404570	0	161390605	A	G
3	rs1515726	0	161391126	C	A
3	rs1515725	0	161391323	G	T
3	rs6780489	0	161391572	A	G
3	rs9290089	0	161391744	T	G
3	rs6808138	0	161392576	C	G
3	rs9863808	0	161393049	A	G
3	rs73015278	0	161393168	C	G
3	rs2404572	0	161393266	T	C
3	rs74405032	0	161393383	G	A
3	rs925768	0	161393384	C	T
3	rs7632575	0	161393633	A	G
3	rs9827593	0	161393745	G	A
3	rs11923061	0	161393984	T	C
3	rs4635724	0	161394052	C	T
3	rs1399903	0	161394104	T	C
3	rs1104702	0	161394234	A	G
3	rs76237339	0	161395568	C	T
3	rs73015282	0	161395830	G	A
3	rs4298056	0	161396297	C	T
3	rs9814442	0	161396311	C	G
3	rs12489710	0	161396612	T	A
3	rs12486357	0	161396686	C	G
3	rs6797942	0	161396753	A	G
3	rs6773647	0	161396818	C	T
3	rs6773928	0	161396942	G	A
3	rs6786814	0	161397020	T	C
3	rs1515722	0	161397239	C	T
3	rs79986064	0	161397251	T	C
3	rs1515721	0	161397284	C	T
3	rs9857552	0	161397466	A	C
3	rs9820371	0	161397550	G	A
3	rs6801320	0	161397719	A	C
3	rs6777104	0	161397856	C	T
3	rs9290090	0	161398209	A	G
3	rs16833201	0	161398445	C	G
3	rs1515720	0	161398761	C	T
3	rs7626878	0	161399069	G	C
3	rs7626753	0	161399157	C	G
3	rs73015292	0	161399297	G	C
3	rs73168034	0	161399764	G	A
3	rs6808046	0	161399853	A	G
3	rs6784302	0	161399860	G	T
3	rs6808212	0	161399988	A	G
3	rs145364934	0	161400090	C	A
3	rs75420888	0	161400885	G	A
3	rs6776649	0	161401038	A	C
3	rs56351050	0	161401858	A	G
3	rs6805019	0	161402379	G	A
3	rs6780534	0	161402399	A	C
3	rs17489908	0	161403079	A	C
3	rs146187651	0	161403590	C	T
3	rs73015300	0	161403717	T	G
3	rs73168035	0	161403727	C	T
3	rs68071371	0	161403793	T	C
3	rs73015301	0	161403940	C	T
3	rs60603263	0	161404133	G	A
3	rs7635334	0	161404877	A	G
3	rs9845108	0	161405094	A	G
3	rs78003582	0	161405462	T	C
3	rs9884113	0	161405690	G	T
3	rs73168036	0	161405796	G	A
3	rs6441396	0	161406842	G	A
3	rs9837663	0	161406881	T	C
3	rs549437099	0	161407148	T	C
3	rs13315704	0	161407304	G	C
3	rs73168038	0	161409329	C	T
3	rs76676205	0	161409857	T	A
3	rs4856646	0	161410557	G	A
3	rs1606905	0	161410715	C	T
3	rs4856647	0	161410719	A	G
3	rs6781312	0	161410804	T	C
3	rs73168039	0	161411952	G	T
3	rs56343804	0	161412329	A	G
3	rs4856648	0	161412401	G	A
3	rs1356141	0	161412799	C	T
3	rs2896972	0	161412829	A	G
3	rs1356140	0	161412864	A	C
3	rs78513531	0	161413081	G	C
3	rs12492378	0	161413089	G	A
3	rs1515731	0	161413395	G	A
3	rs75795672	0	161413952	A	G
3	rs9818597	0	161414705	A	G
3	rs151253668	0	161415663	G	A
3	rs73168043	0	161415824	G	T
3	rs1399898	0	161416296	C	G
3	rs1399897	0	161416359	T	A
3	rs77184360	0	161416391	C	G
3	rs1399896	0	161416468	A	G
3	rs73877461	0	161416950	A	T
3	rs9843336	0	161417013	G	A
3	rs67876817	0	161417139	C	T
3	rs80172094	0	161417630	G	A
3	rs73168049	0	161417792	G	A
3	rs9848511	0	161417866	G	T
3	rs77280873	0	161419113	C	A
3	rs75925377	0	161419131	T	C
3	rs112402176	0	161419502	A	G
3	rs6799995	0	161420134	G	T
3	rs114631991	0	161420184	G	C
3	rs115357471	0	161420185	A	T
3	rs75929065	0	161420314	A	G
3	rs138876396	0	161420459	G	A
3	rs9860420	0	161420643	G	A
3	rs117015762	0	161420872	G	A
3	rs10084648	0	161421122	T	C
3	rs4856713	0	161421397	T	C
3	rs4856649	0	161421558	A	G
3	rs61102157	0	161421885	T	C
3	rs11915404	0	161421893	T	G
3	rs9799247	0	161421978	G	A
3	rs113747121	0	161422022	C	T
3	rs9832004	0	161422078	A	C
3	rs112884270	0	161422170	G	C
3	rs6441397	0	161422429	C	T
3	rs73168050	0	161422764	C	T
3	rs6767240	0	161422937	A	G
3	rs58763465	0	161423251	G	A
3	rs56766554	0	161423783	A	G
3	rs2063836	0	161423967	A	G
3	rs75516315	0	161424229	A	G
3	rs3860561	0	161424353	G	T
3	rs149965351	0	161424355	G	T
3	rs12493614	0	161424842	G	A
3	rs9858533	0	161425444	G	A
3	rs185740265	0	161426026	G	A
3	rs60145448	0	161427082	G	A
3	rs60629767	0	161427116	G	C
3	rs142878870	0	161427162	A	C
3	rs149365761	0	161429193	G	T
3	rs6779588	0	161429564	T	C
3	rs6779593	0	161429576	T	C
3	rs6791482	0	161429874	A	G
3	rs7614283	0	161429963	C	A
3	rs77162690	0	161430276	T	C
3	rs114232732	0	161430373	A	T
3	rs148397773	0	161430813	G	A
3	rs6800962	0	161430876	C	T
3	rs59860665	0	161431050	G	T
3	rs78006239	0	161431507	T	G
3	rs73017233	0	161431571	C	T
3	rs111399366	0	161431987	G	A
3	rs78519859	0	161432082	C	A
3	rs4295179	0	161432142	G	T
3	rs1120955	0	161432606	A	G
3	rs111742061	0	161433501	T	A
3	rs117403903	0	161433514	A	G
3	rs6786730	0	161433806	A	G
3	rs6765877	0	161434566	G	A
3	rs113539990	0	161434667	C	T
3	rs6790206	0	161434707	A	G
3	rs76112599	0	161434825	C	T
3	rs73030538	0	161434931	A	T
3	rs79692728	0	161435064	T	C
3	rs146382207	0	161435146	T	C
3	rs6790717	0	161435197	A	G
3	rs79670405	0	161436435	G	C
3	rs76892073	0	161436696	T	C
3	rs76865960	0	161436858	G	A
3	rs77310517	0	161436866	G	A
3	rs1515733	0	161436993	G	C
3	rs1515732	0	161437087	T	C
3	rs6776471	0	161438118	C	A
3	rs77351777	0	161438351	G	T
3	rs77936627	0	161438647	C	T
3	rs55920876	0	161439103	G	A
3	rs12152297	0	161439182	C	T
3	rs62278571	0	161439329	T	G
3	rs140356204	0	161439462	C	T
3	rs144657567	0	161439576	G	A
3	rs9830046	0	161439813	G	T
3	rs113413174	0	161440147	A	C
3	rs147901563	0	161440206	G	T
3	rs12490632	0	161441359	G	T
3	rs4856716	0	161441411	G	A
3	rs4856717	0	161441672	G	C
3	rs4359825	0	161441964	A	C
3	rs4284999	0	161442032	C	T
3	rs12629440	0	161443011	A	G
3	rs139355082	0	161443164	G	A
3	rs143277867	0	161443210	C	G
3	rs35502899	0	161443279	G	C
3	rs9985382	0	161443501	G	A
3	rs60315691	0	161443596	G	A
3	rs114021632	0	161443805	A	T
3	rs9758752	0	161444176	T	C
3	rs9758756	0	161444220	T	C
3	rs62278590	0	161444256	G	A
3	rs569841247	0	161444364	G	A
3	rs141943517	0	161444365	C	T
3	rs150232908	0	161444366	G	A
3	rs138813822	0	161444388	C	T
3	rs142004679	0	161444427	G	A
3	rs62278591	0	161444453	C	T
3	rs141889023	0	161444747	A	T
3	rs111356330	0	161444828	C	T
3	rs148468377	0	161444853	G	T
3	rs62278592	0	161444885	C	G
3	rs150974023	0	161444901	T	A
3	rs9832382	0	161445130	C	T
3	rs190080406	0	161445180	G	A
3	rs145408702	0	161445283	G	A
3	rs142069077	0	161445442	A	T
3	rs4856718	0	161445796	G	A
3	rs4241430	0	161445846	A	G
3	rs55723504	0	161445854	T	G
3	rs1476322	0	161446055	G	A
3	rs1399900	0	161446446	A	T
3	rs1399899	0	161446504	C	A
3	rs76374656	0	161446569	A	G
3	rs2404815	0	161446857	T	C
3	rs9862749	0	161446879	T	A
3	rs4856719	0	161447320	A	G
3	rs143176471	0	161447595	A	G
3	rs4241431	0	161447745	G	T
3	rs16833265	0	161447835	T	C
3	rs9848553	0	161448021	G	A
3	rs2404817	0	161448354	G	T
3	rs2063837	0	161448605	T	G
3	rs9849475	0	161448621	G	A
3	rs1878063	0	161449094	T	A
3	rs523441	0	161450141	C	T
3	rs76611235	0	161450212	T	C
3	rs144035822	0	161450423	G	C
3	rs77732054	0	161450504	G	A
3	rs17424572	0	161451332	G	A
3	rs515915	0	161451387	C	T
3	rs1399901	0	161451496	C	T
3	rs181990340	0	161451873	A	T
3	rs57873347	0	161452536	G	T
3	rs78297773	0	161452799	C	A
3	rs58875130	0	161452863	T	C
3	rs73168064	0	161453326	C	T
3	rs116161336	0	161453561	G	C
3	rs75698436	0	161453664	G	A
3	rs507856	0	161453946	C	T
3	rs113060438	0	161454125	T	C
3	rs113567840	0	161454729	G	A
3	rs192079724	0	161454809	C	A
3	rs17490325	0	161454863	T	C
3	rs4376051	0	161455035	C	T
3	rs17424676	0	161455109	A	G
3	rs76568570	0	161455133	A	G
3	rs9819763	0	161455195	A	G
3	rs141516280	0	161455398	C	T
3	rs73168065	0	161455592	T	G
3	rs7613249	0	161455833	T	A
3	rs80021942	0	161455962	C	T
3	rs4499620	0	161456269	C	G
3	rs139769218	0	161456286	C	T
3	rs186445812	0	161456380	G	T
3	rs475336	0	161456914	A	G
3	rs693627	0	161456946	G	A
3	rs75260503	0	161457051	G	A
3	rs192672726	0	161457108	T	A
3	rs17424704	0	161457146	C	A
3	rs16833291	0	161457209	C	T
3	rs73168067	0	161457291	C	T
3	rs148449983	0	161457846	T	C
3	rs10513569	0	161458222	C	T
3	rs73168069	0	161458853	C	T
3	rs536964	0	161459025	G	T
3	rs57738525	0	161459041	A	G
3	rs77657569	0	161459102	A	G
3	rs16833306	0	161459150	G	A
3	rs188206953	0	161459375	A	G
3	rs2404818	0	161459498	C	G
3	rs118191832	0	161459720	C	T
3	rs16833312	0	161460016	C	T
3	rs498051	0	161460507	G	C
3	rs7644833	0	161460899	C	T
3	rs524462	0	161461110	T	A
3	rs528355	0	161461557	G	A
3	rs554752	0	161462086	C	A
3	rs9820572	0	161462675	G	C
3	rs9861996	0	161462911	A	G
3	rs9824940	0	161463031	G	A
3	rs77577064	0	161463500	G	A
3	rs514683	0	161463625	A	G
3	rs79472201	0	161463691	G	A
3	rs574215	0	161464022	A	G
3	rs487000	0	161464371	A	T
3	rs59865680	0	161464786	A	G
3	rs482314	0	161464879	A	G
3	rs28559591	0	161465042	A	C
3	rs479750	0	161465095	C	T
3	rs189814073	0	161465402	G	A
3	rs530669	0	161465648	A	G
3	rs1550155	0	161465744	C	T
3	rs528742	0	161465882	G	C
3	rs79816806	0	161465936	C	T
3	rs525965	0	161466182	G	C
3	rs185536640	0	161468912	A	G
3	rs182155778	0	161469640	A	G
3	rs518205	0	161469818	G	A
3	rs137897525	0	161469853	A	T
3	rs491775	0	161470387	A	T
3	rs112532375	0	161470410	C	T
3	rs572525	0	161470438	G	A
3	rs490737	0	161470537	T	C
3	rs573462	0	161470540	A	C
3	rs489939	0	161470592	G	A
3	rs13325746	0	161470831	A	G
3	rs78420949	0	161471347	A	C
3	rs493275	0	161471398	G	A
3	rs516157	0	161471611	A	T
3	rs141783446	0	161471757	G	A
3	rs61556020	0	161471862	T	G
3	rs73016520	0	161472590	A	G
3	rs488002	0	161472974	G	A
3	rs485315	0	161473229	C	T
3	rs181798403	0	161473337	T	C
3	rs60820909	0	161473783	T	G
3	rs12489261	0	161474909	G	T
3	rs7650155	0	161475216	A	G
3	rs370909490	0	161475227	C	T
3	rs73168079	0	161475370	T	G
3	rs9832859	0	161475537	C	A
3	rs73168081	0	161475637	C	T
3	rs17424987	0	161475954	G	A
3	rs60125032	0	161476095	A	G
3	rs9290094	0	161476636	T	C
3	rs9876196	0	161476744	A	G
3	rs528970	0	161477076	A	G
3	rs145716294	0	161477403	G	A
3	rs147769710	0	161477462	C	T
3	rs514816	0	161478145	G	A
3	rs541222	0	161478669	C	T
3	rs541280	0	161478690	A	G
3	rs76565206	0	161478697	A	G
3	rs9811507	0	161478715	A	G
3	rs541447	0	161478751	A	G
3	rs76917399	0	161478923	T	C
3	rs545932	0	161479240	C	T
3	rs77135183	0	161479252	C	G
3	rs73168084	0	161479775	T	G
3	rs308689	0	161479873	T	C
3	rs75727589	0	161479927	A	G
3	rs73168085	0	161480104	A	C
3	rs73168086	0	161480571	T	C
3	rs12639009	0	161480784	T	G
3	rs547631	0	161481029	C	T
3	rs177821	0	161481069	C	A
3	rs75750193	0	161481786	G	A
3	rs186302	0	161482118	C	T
3	rs308690	0	161482645	G	T
3	rs16833331	0	161482760	G	T
3	rs186303	0	161483227	G	C
3	rs172624	0	161483418	C	A
3	rs16833340	0	161483917	G	C
3	rs308691	0	161484296	T	C
3	rs308692	0	161484631	C	A
3	rs75981763	0	161485146	C	T
3	rs308693	0	161485407	G	A
3	rs9820241	0	161485554	A	G
3	rs308694	0	161485704	C	T
3	rs12636658	0	161486040	G	T
3	rs308695	0	161486251	G	A
3	rs6780511	0	161486665	A	C
3	rs308696	0	161487215	T	G
3	rs73168089	0	161487218	T	C
3	rs308697	0	161487491	C	A
3	rs13325090	0	161487809	C	A
3	rs143189141	0	161488082	T	C
3	rs80186399	0	161488304	C	G
3	rs308698	0	161488348	A	T
3	rs308699	0	161488369	G	A
3	rs57011661	0	161488707	G	T
3	rs9840785	0	161489080	A	C
3	rs6766434	0	161489499	C	T
3	rs6766435	0	161489507	C	G
3	rs150161759	0	161489653	T	C
3	rs6779522	0	161489730	T	G
3	rs142325913	0	161489798	C	G
3	rs9845882	0	161489867	A	G
3	rs551016	0	161489880	T	C
3	rs1515730	0	161490079	G	A
3	rs1515729	0	161490098	A	G
3	rs1436736	0	161490532	T	C
3	rs4856651	0	161490610	A	G
3	rs4856723	0	161490760	A	G
3	rs4856724	0	161490814	C	T
3	rs4856725	0	161491102	C	A
3	rs73168093	0	161491136	G	A
3	rs518024	0	161491151	T	C
3	rs502153	0	161491243	C	T
3	rs13314929	0	161491260	C	G
3	rs4856726	0	161491370	T	C
3	rs13318665	0	161491373	T	G
3	rs6768184	0	161491740	T	C
3	rs192812	0	161491831	C	T
3	rs74758022	0	161492392	G	A
3	rs17425527	0	161492417	C	G
3	rs9857417	0	161492457	A	C
3	rs75209712	0	161492469	C	G
3	rs78189118	0	161492778	A	G
3	rs76912822	0	161492868	C	T
3	rs308705	0	161493361	G	A
3	rs308704	0	161493413	G	C
3	rs308703	0	161493420	T	C
3	rs17425603	0	161493558	T	C
3	rs111477329	0	161494193	G	C
3	rs61438002	0	161494204	G	A
3	rs2118099	0	161494597	A	T
3	rs111275252	0	161494774	C	T
3	rs35608652	0	161494858	T	A
3	rs1119259	0	161494920	G	A
3	rs1849998	0	161494945	G	A
3	rs1849997	0	161495014	C	A
3	rs1987997	0	161495192	C	T
3	rs11929455	0	161495193	G	A
3	rs11921748	0	161495421	A	G
3	rs4256146	0	161495464	G	A
3	rs4574316	0	161495510	T	C
3	rs4256147	0	161495575	G	A
3	rs308701	0	161495874	G	C
3	rs150527551	0	161495910	G	A
3	rs9290095	0	161496202	G	A
3	rs375126772	0	161496285	G	A
3	rs9813483	0	161496567	G	A
3	rs185700725	0	161496732	T	A
3	rs11711567	0	161496851	T	C
3	rs117665263	0	161497152	C	T
3	rs1515728	0	161497267	T	C
3	rs9838024	0	161497395	T	C
3	rs9856223	0	161497697	A	G
3	rs9985423	0	161498305	A	T
3	rs1515727	0	161498323	T	A
3	rs2404822	0	161498506	G	A
3	rs184865269	0	161499098	G	A
3	rs376163971	0	161499470	C	T
3	rs10936238	0	161499569	G	A
3	rs2082981	0	161499680	T	C
3	rs9833527	0	161499879	G	A
3	rs9985316	0	161500072	C	A
3	rs10513570	0	161500610	C	G
3	rs12489743	0	161500767	G	T
3	rs16833410	0	161500779	A	G
3	rs12490422	0	161500902	G	A
3	rs308688	0	161501004	T	G
3	rs372322534	0	161501016	A	T
3	rs116227233	0	161501442	G	A
3	rs1515739	0	161501493	A	G
3	rs16833420	0	161501743	T	G
3	rs1515738	0	161501787	C	T
3	rs10804791	0	161501974	C	T
3	rs4856652	0	161502549	C	T
3	rs11921798	0	161502714	C	A
3	rs10936239	0	161502914	G	T
3	rs10936240	0	161502957	A	G
3	rs62278615	0	161503038	G	T
3	rs62278616	0	161503096	G	A
3	rs10936241	0	161503238	T	A
3	rs10936242	0	161503376	A	T
3	rs1996264	0	161504007	C	T
3	rs12054391	0	161504207	T	C
3	rs9855725	0	161504344	G	A
3	rs60832962	0	161504374	T	C
3	rs61063942	0	161504950	T	C
3	rs9842393	0	161505060	G	C
3	rs10936243	0	161505880	T	G
3	rs13060639	0	161506514	C	T
3	rs693859	0	161507673	T	A
3	rs9820263	0	161508114	A	T
3	rs9858269	0	161508143	C	T
3	rs9859265	0	161508795	C	T
3	rs9879208	0	161508806	T	A
3	rs115676632	0	161508916	G	A
3	rs59282056	0	161509218	C	T
3	rs62278641	0	161509370	A	G
3	rs56011310	0	161509385	C	T
3	rs78999589	0	161510028	G	A
3	rs185077635	0	161510827	A	G
3	rs1370088	0	161510871	A	G
3	rs9875108	0	161511618	G	A
3	rs9819591	0	161511650	T	C
3	rs189864967	0	161511773	T	C
3	rs141086264	0	161511859	T	C
3	rs74623046	0	161511899	T	A
3	rs137962139	0	161511929	T	C
3	rs59750999	0	161511974	C	A
3	rs12696122	0	161512193	C	G
3	rs10513571	0	161512468	G	A
3	rs10513572	0	161512573	A	G
3	rs17491851	0	161513272	G	A
3	rs11914556	0	161513353	G	A
3	rs11914562	0	161513435	G	A
3	rs11918801	0	161513795	T	C
3	rs1370087	0	161515001	A	G
3	rs1370086	0	161515014	C	T
3	rs76018866	0	161515228	G	A
3	rs12637350	0	161515272	G	C
3	rs12629464	0	161515280	T	C
3	rs1865882	0	161515430	A	G
3	rs1865881	0	161515460	A	G
3	rs57332006	0	161515497	C	T
3	rs116680747	0	161515498	G	A
3	rs4462979	0	161515522	G	T
3	rs1865880	0	161515597	C	T
3	rs150351261	0	161516153	C	T
3	rs138194488	0	161516717	A	G
3	rs369105485	0	161516874	G	T
3	rs75943454	0	161517382	A	G
3	rs4856653	0	161517689	G	A
3	rs4856654	0	161517710	T	A
3	rs4856655	0	161517841	C	A
3	rs12639469	0	161517861	G	A
3	rs9290096	0	161517952	C	T
3	rs143520975	0	161517966	T	G
3	rs183208914	0	161518131	C	T
3	rs9883611	0	161518222	G	T
3	rs2196535	0	161518228	A	G
3	rs138768002	0	161518247	G	T
3	rs141819641	0	161518280	C	T
3	rs10936244	0	161518506	G	A
3	rs9809075	0	161518594	G	A
3	rs1836936	0	161518866	T	A
3	rs34252675	0	161519337	C	T
3	rs147316154	0	161519496	C	G
3	rs2196534	0	161519539	C	G
3	rs77426467	0	161519628	C	A
3	rs184791360	0	161519658	T	C
3	rs56878138	0	161519921	A	G
3	rs12486912	0	161519934	G	A
3	rs145591965	0	161520118	T	C
3	rs16833442	0	161520341	G	A
3	rs16833446	0	161520401	A	T
3	rs4856727	0	161520586	G	A
3	rs4856728	0	161520610	A	G
3	rs1436742	0	161520740	G	T
3	rs2164570	0	161520834	G	A
3	rs1436741	0	161520845	C	T
3	rs189207002	0	161520976	A	T
3	rs10936246	0	161521363	G	A
3	rs12634015	0	161521774	T	C
3	rs2196533	0	161521994	T	C
3	rs60649244	0	161522041	G	A
3	rs1347625	0	161522399	A	G
3	rs1436740	0	161522742	T	C
3	rs2896973	0	161522769	G	C
3	rs147038451	0	161522860	G	A
3	rs4273381	0	161522886	A	T
3	rs1436739	0	161522943	T	C
3	rs2404824	0	161522995	A	G
3	rs2118098	0	161523133	C	T
3	rs138346918	0	161523189	C	G
3	rs4256144	0	161523204	G	T
3	rs143909820	0	161523222	A	G
3	rs2118097	0	161523244	A	G
3	rs1436738	0	161523263	G	A
3	rs372756584	0	161523317	C	G
3	rs1436737	0	161523600	G	A
3	rs9859426	0	161523859	T	C
3	rs73020598	0	161524489	T	A
3	rs2118096	0	161525058	A	C
3	rs1550156	0	161525654	C	T
3	rs148448039	0	161525663	A	G
3	rs2404825	0	161526024	G	A
3	rs2118095	0	161526081	G	C
3	rs73020602	0	161526219	A	G
3	rs142276659	0	161526631	A	G
3	rs10936247	0	161527413	G	A
3	rs767795	0	161528373	A	G
3	rs10513573	0	161528960	A	G
3	rs116741547	0	161529667	C	T
3	rs1962657	0	161529764	A	G
3	rs1898285	0	161531378	T	G
3	rs73022575	0	161531429	T	C
3	rs78591569	0	161531875	T	C
3	rs2404828	0	161532243	T	G
3	rs12636315	0	161533629	C	T
3	rs73170127	0	161533730	C	T
3	rs12485349	0	161533999	T	C
3	rs11717351	0	161534083	G	A
3	rs2033686	0	161535407	A	C
3	rs58621194	0	161535694	G	T
3	rs10936248	0	161536436	T	C
3	rs9848255	0	161536449	G	A
3	rs1436735	0	161536541	C	T
3	rs17427131	0	161537899	C	T
3	rs73022600	0	161538579	C	G
3	rs73170130	0	161538683	A	G
3	rs146844086	0	161540011	C	T
3	rs73024506	0	161540082	T	C
3	rs2046942	0	161540254	G	C
3	rs6795712	0	161540390	T	A
3	rs6779918	0	161540640	T	C
3	rs11926881	0	161540839	G	T
3	rs9874696	0	161541578	C	G
3	rs9841487	0	161542065	A	G
3	rs17427370	0	161542639	T	G
3	rs7620420	0	161542671	C	T
3	rs1009379	0	161544693	T	C
3	rs1550152	0	161544746	G	C
3	rs13061797	0	161544997	T	C
3	rs1160072	0	161546498	G	A
3	rs1565594	0	161547411	T	C
3	rs1565593	0	161547491	G	A
3	rs10936249	0	161547644	T	C
3	rs6804170	0	161547833	T	C
3	rs12489331	0	161548925	T	G
3	rs79184944	0	161549397	T	A
3	rs1492140	0	161549965	C	A
3	rs73170139	0	161550701	G	A
3	rs1157706	0	161551519	T	C
3	rs1157705	0	161551804	T	C
3	rs73170140	0	161551945	C	T
3	rs10513575	0	161552257	C	T
3	rs7610490	0	161552306	A	G
3	rs17493606	0	161552477	A	G
3	rs9834399	0	161553010	G	A
3	rs13093909	0	161554311	A	G
3	rs66602894	0	161555082	G	T
3	rs73170142	0	161555352	G	A
3	rs73170144	0	161556880	A	G
3	rs35916110	0	161557533	A	C
3	rs62280969	0	161557691	A	T
3	rs11709800	0	161557749	C	T
3	rs186508052	0	161557956	A	C
3	rs7428572	0	161559051	T	C
3	rs6799747	0	161560813	C	T
3	rs9849049	0	161561298	C	T
3	rs143024057	0	161561731	G	A
3	rs78137964	0	161562989	G	A
3	rs1844951	0	161563110	C	T
3	rs2404829	0	161563784	A	G
3	rs2404830	0	161563803	G	C
3	rs2404831	0	161563831	A	G
3	rs1115517	0	161564087	C	T
3	rs2019291	0	161564168	G	A
3	rs62280974	0	161564988	G	A
3	rs1844953	0	161565247	G	A
3	rs4856656	0	161566155	G	T
3	rs6784209	0	161566515	T	C
3	rs4856657	0	161566599	A	G
3	rs12492767	0	161566955	G	A
3	rs35286282	0	161567893	T	C
3	rs79918449	0	161567918	G	T
3	rs13071041	0	161567919	C	T
3	rs36070938	0	161568335	G	T
3	rs118004500	0	161569305	A	G
3	rs34595574	0	161569679	T	C
3	rs35462724	0	161569737	G	C
3	rs11915112	0	161569900	T	C
3	rs10936254	0	161570016	A	G
3	rs1976207	0	161570350	G	A
3	rs1972828	0	161570645	T	C
3	rs144268063	0	161570799	G	A
3	rs1972827	0	161570837	T	C
3	rs1550157	0	161570950	C	G
3	rs6767545	0	161571048	G	A
3	rs6767735	0	161571201	G	C
3	rs4472059	0	161571265	T	C
3	rs1492160	0	161571304	C	T
3	rs1844954	0	161571942	G	T
3	rs12631106	0	161572140	T	C
3	rs1586846	0	161572595	C	T
3	rs1586847	0	161572631	T	C
3	rs1586848	0	161572780	G	A
3	rs1388714	0	161572825	A	G
3	rs73170161	0	161573745	T	C
3	rs73170163	0	161573746	G	A
3	rs1388699	0	161574584	T	C
3	rs5029866	0	161576835	T	C
3	rs1388700	0	161579978	A	G
3	rs1388701	0	161580014	G	A
3	rs6441408	0	161580726	C	T
3	rs1492146	0	161581684	T	G
3	rs74957660	0	161583083	A	T
3	rs16833700	0	161583238	T	C
3	rs1388702	0	161583341	T	C
3	rs1388705	0	161584027	G	C
3	rs62280976	0	161584528	G	A
3	rs76627526	0	161584782	A	G
3	rs1492147	0	161585130	T	C
3	rs11916007	0	161585380	C	T
3	rs6441410	0	161586083	A	T
3	rs9290101	0	161586487	G	C
3	rs62280990	0	161586630	A	G
3	rs1492148	0	161586654	G	A
3	rs1994741	0	161587611	G	C
3	rs1994742	0	161587817	C	A
3	rs17501198	0	161587855	A	C
3	rs1994743	0	161587974	A	G
3	rs17429236	0	161588348	A	G
3	rs9853204	0	161588474	T	C
3	rs35117430	0	161589520	A	G
3	rs34362775	0	161589539	C	T
3	rs34515581	0	161589645	A	G
3	rs34511808	0	161589776	G	A
3	rs1492149	0	161590107	T	A
3	rs1492150	0	161590332	C	T
3	rs1821760	0	161590427	T	C
3	rs1370089	0	161590494	G	C
3	rs9844089	0	161590568	C	T
3	rs35585663	0	161590822	A	G
3	rs62280992	0	161591180	T	C
3	rs7646856	0	161591669	G	A
3	rs12492932	0	161591897	C	T
3	rs12492972	0	161591902	G	T
3	rs12486497	0	161592001	A	C
3	rs10936256	0	161592518	G	A
3	rs9874605	0	161592568	T	A
3	rs9854969	0	161592599	G	C
3	rs9990383	0	161592807	T	G
3	rs13073121	0	161592989	G	A
3	rs11720338	0	161593047	T	G
3	rs13095820	0	161593123	T	G
3	rs13073187	0	161593178	C	G
3	rs13095995	0	161593180	T	C
3	rs78187470	0	161593226	G	A
3	rs78351896	0	161593308	T	C
3	rs62280993	0	161593464	T	A
3	rs6785261	0	161593571	A	T
3	rs6809478	0	161593702	C	A
3	rs4093549	0	161593739	C	T
3	rs9809159	0	161593998	T	C
3	rs6810192	0	161594175	G	A
3	rs9865434	0	161594523	G	A
3	rs9810082	0	161594580	T	C
3	rs13095653	0	161595009	A	C
3	rs1602595	0	161595570	C	A
3	rs1602596	0	161595581	C	A
3	rs1580638	0	161595661	A	G
3	rs62280994	0	161595804	A	G
3	rs4856731	0	161596201	A	T
3	rs4856732	0	161596208	A	G
3	rs140493979	0	161596291	C	T
3	rs4856733	0	161596353	G	A
3	rs4856734	0	161596470	A	G
3	rs11713768	0	161596570	C	A
3	rs7629759	0	161596733	T	G
3	rs7640336	0	161596979	A	T
3	rs7640449	0	161597094	A	G
3	rs145229924	0	161597103	A	G
3	rs13066303	0	161597540	G	A
3	rs9857513	0	161598035	C	T
3	rs28539730	0	161598533	T	A
3	rs13078006	0	161599291	G	A
3	rs1565595	0	161599888	T	C
3	rs12489980	0	161601447	A	G
3	rs10936258	0	161601637	C	T
3	rs3912845	0	161602539	T	C
3	rs2405021	0	161602677	C	T
3	rs9846725	0	161603177	A	C
3	rs9829046	0	161603232	T	C
3	rs9809629	0	161603245	G	A
3	rs12485381	0	161603309	G	T
3	rs7629474	0	161603935	C	A
3	rs9852273	0	161604344	A	T
3	rs9840287	0	161604866	G	A
3	rs4856658	0	161605426	C	T
3	rs4856659	0	161605553	A	G
3	rs7636083	0	161606044	G	A
3	rs1492152	0	161606309	C	T
3	rs1492153	0	161606389	T	C
3	rs1994744	0	161606924	G	A
3	rs1994745	0	161606982	T	G
3	rs1994746	0	161607069	G	A
3	rs1994747	0	161607374	C	T
3	rs1492154	0	161608193	T	C
3	rs1492155	0	161608274	A	G
3	rs9824686	0	161609472	A	G
3	rs9882506	0	161609593	T	C
3	rs1388706	0	161609817	G	A
3	rs13082799	0	161610377	G	A
3	rs13082968	0	161610460	G	A
3	rs9868207	0	161610647	G	C
3	rs35629517	0	161610896	A	G
3	rs7637869	0	161611823	C	T
3	rs1532212	0	161612165	T	A
3	rs1492156	0	161612245	C	G
3	rs6772555	0	161613249	A	G
3	rs77352877	0	161613424	G	T
3	rs2029600	0	161613899	A	G
3	rs1077660	0	161614552	A	G
3	rs1078307	0	161615340	A	G
3	rs77914232	0	161615344	A	T
3	rs2405025	0	161616071	A	G
3	rs12696123	0	161616372	C	G
3	rs11707244	0	161616585	T	C
3	rs1532213	0	161616950	G	A
3	rs1532214	0	161617047	A	G
3	rs6786568	0	161617418	A	G
3	rs2405029	0	161618520	C	T
3	rs7637373	0	161618605	A	G
3	rs4280649	0	161618765	A	G
3	rs62278675	0	161618768	G	A
3	rs4558774	0	161618924	T	A
3	rs34599099	0	161620009	T	C
3	rs722711	0	161620429	G	A
3	rs140179926	0	161620761	G	T
3	rs1388712	0	161620858	A	G
3	rs1388711	0	161620976	G	A
3	rs1388710	0	161621081	A	G
3	rs1492164	0	161621430	C	T
3	rs1492163	0	161621441	T	G
3	rs28658351	0	161621478	G	T
3	rs1492162	0	161621866	T	C
3	rs7633348	0	161622661	A	T
3	rs1817827	0	161623976	T	C
3	rs1948391	0	161624784	T	C
3	rs1948390	0	161624890	C	T
3	rs2405046	0	161625084	T	C
3	rs2405047	0	161625116	A	C
3	rs372124426	0	161625776	T	C
3	rs34373347	0	161626122	T	C
3	rs59476261	0	161626395	G	T
3	rs74782672	0	161626621	A	G
3	rs6794790	0	161628231	T	C
3	rs6441411	0	161628246	G	A
3	rs9831750	0	161628297	G	A
3	rs6441412	0	161628642	C	A
3	rs1352914	0	161629445	G	A
3	rs9290102	0	161631452	G	A
3	rs117182610	0	161631599	A	T
3	rs6441413	0	161631776	G	T
3	rs6441414	0	161631921	C	T
3	rs2046940	0	161632467	C	G
3	rs7626487	0	161633104	C	T
3	rs7626758	0	161633220	G	C
3	rs56131973	0	161634643	C	T
3	rs13100369	0	161635924	G	A
3	rs117257555	0	161636177	T	A
3	rs58172792	0	161636315	C	T
3	rs10936262	0	161636507	A	T
3	rs60625001	0	161636572	G	C
3	rs6769782	0	161636976	A	G
3	rs62278709	0	161637068	G	C
3	rs12696125	0	161637315	A	T
3	rs60371016	0	161637594	A	T
3	rs143796638	0	161637662	C	T
3	rs62278711	0	161637788	T	G
3	rs7619616	0	161637800	A	G
3	rs80327179	0	161637841	A	G
3	rs57245356	0	161637864	T	A
3	rs62278713	0	161637920	C	G
3	rs6776255	0	161638629	A	G
3	rs55806914	0	161638897	C	T
3	rs116931310	0	161639377	A	T
3	rs55644053	0	161639419	T	A
3	rs55818910	0	161639634	C	T
3	rs9882510	0	161639688	T	G
3	rs9863070	0	161639826	G	C
3	rs9866592	0	161639926	C	T
3	rs9829079	0	161640093	A	C
3	rs62278717	0	161640488	T	C
3	rs6765203	0	161640820	A	G
3	rs112072123	0	161640871	C	G
3	rs1826366	0	161641089	G	A
3	rs7635202	0	161641242	G	T
3	rs6441415	0	161641630	G	A
3	rs1492159	0	161641643	A	T
3	rs12490541	0	161642039	A	G
3	rs1492158	0	161642348	G	T
3	rs1388708	0	161642739	C	T
3	rs6796839	0	161642834	G	T
3	rs1492157	0	161643009	C	T
3	rs1844952	0	161643175	G	A
3	rs4453856	0	161643283	G	A
3	rs34180022	0	161643431	A	G
3	rs4856660	0	161644025	G	A
3	rs4856661	0	161644129	T	C
3	rs4856662	0	161644132	A	G
3	rs4856735	0	161644190	A	G
3	rs147436080	0	161644276	G	A
3	rs56118139	0	161644494	T	G
3	rs7624949	0	161644770	A	G
3	rs76691109	0	161645855	A	C
3	rs6441416	0	161646332	A	G
3	rs7653510	0	161646571	G	A
3	rs9871478	0	161646576	C	T
3	rs7653624	0	161646754	G	A
3	rs9875612	0	161646864	C	T
3	rs11711859	0	161647441	A	C
3	rs11711919	0	161647587	A	G
3	rs10460789	0	161647610	C	G
3	rs4327405	0	161647678	A	T
3	rs73030414	0	161648367	C	A
3	rs1948389	0	161648439	C	A
3	rs1492143	0	161648560	A	C
3	rs75546354	0	161648566	G	C
3	rs6792618	0	161648573	A	G
3	rs1492142	0	161648672	T	A
3	rs1492141	0	161648809	A	G
3	rs6769020	0	161649171	G	C
3	rs6441417	0	161649352	G	A
3	rs6441418	0	161649516	A	C
3	rs117326520	0	161649676	G	T
3	rs6441419	0	161652269	T	C
3	rs56370506	0	161652335	A	G
3	rs6809623	0	161652405	C	G
3	rs78230670	0	161652536	T	G
3	rs6776643	0	161652612	T	C
3	rs79428199	0	161652656	T	G
3	rs6764196	0	161652811	G	T
3	rs6788766	0	161653188	A	G
3	rs2101653	0	161653669	A	G
3	rs7614632	0	161653680	G	C
3	rs9838303	0	161654395	C	T
3	rs62278732	0	161654498	A	G
3	rs16833959	0	161654599	G	A
3	rs1826367	0	161655135	G	A
3	rs2087739	0	161655257	A	G
3	rs4501128	0	161655966	A	T
3	rs2405032	0	161656504	G	A
3	rs10936263	0	161656836	T	C
3	rs4856736	0	161658511	G	A
3	rs6797849	0	161658986	T	G
3	rs62278734	0	161659084	A	C
3	rs6788455	0	161660069	C	T
3	rs6763974	0	161660070	A	G
3	rs16847288	0	161660437	A	G
3	rs13433983	0	161660646	C	T
3	rs12330759	0	161661354	T	C
3	rs571999315	0	161661703	G	A
3	rs11927460	0	161662483	T	C
3	rs75317723	0	161662978	G	A
3	rs9862890	0	161663982	C	T
3	rs62278736	0	161665370	C	T
3	rs9841205	0	161665562	G	T
3	rs9878666	0	161665740	A	C
3	rs4856737	0	161666901	G	C
3	rs10513576	0	161667800	T	C
3	rs12496769	0	161668057	T	C
3	rs9818766	0	161668374	A	G
3	rs6441421	0	161669809	G	A
3	rs62278737	0	161670589	T	G
3	rs16833981	0	161670683	C	T
3	rs150274618	0	161670917	T	C
3	rs78405216	0	161671620	T	C
3	rs146197142	0	161671649	G	A
3	rs2405034	0	161671769	C	G
3	rs2405035	0	161671879	A	G
3	rs62278738	0	161672359	C	T
3	rs16833987	0	161672848	T	G
3	rs12632401	0	161674677	T	A
3	rs13080637	0	161675583	A	G
3	rs9832680	0	161676114	A	G
3	rs57468658	0	161676300	C	T
3	rs12496691	0	161676997	C	T
3	rs2131138	0	161678098	T	C
3	rs1352913	0	161678110	A	C
3	rs2131137	0	161678123	T	C
3	rs9811337	0	161678951	G	A
3	rs73030447	0	161679044	C	T
3	rs9811662	0	161679176	G	A
3	rs36037470	0	161679833	T	A
3	rs9836800	0	161680398	T	A
3	rs2201158	0	161680550	T	C
3	rs140812904	0	161681122	T	A
3	rs9842099	0	161681302	T	C
3	rs144634222	0	161681686	T	C
3	rs117378507	0	161681718	A	C
3	rs9822965	0	161681798	C	T
3	rs73030450	0	161682908	T	C
3	rs12492746	0	161683092	T	A
3	rs59632634	0	161683262	G	A
3	rs80036495	0	161683375	C	G
3	rs4544631	0	161685470	T	C
3	rs73172704	0	161686128	G	A
3	rs35447687	0	161686760	C	A
3	rs34440293	0	161686839	A	G
3	rs116951512	0	161687276	T	C
3	rs75697872	0	161687610	C	T
3	rs138920961	0	161687726	A	T
3	rs6784918	0	161688919	G	A
3	rs4856740	0	161689156	C	T
3	rs79565042	0	161689376	T	C
3	rs12632907	0	161689528	G	A
3	rs12638318	0	161689798	A	G
3	rs9841566	0	161690089	C	T
3	rs191652330	0	161691288	G	T
3	rs6789450	0	161691566	T	C
3	rs7637441	0	161692476	T	C
3	rs6780674	0	161693171	G	C
3	rs73030455	0	161693718	G	A
3	rs9820734	0	161693746	A	G
3	rs75151827	0	161693930	C	G
3	rs62278739	0	161693936	G	A
3	rs4510391	0	161695398	T	C
3	rs4575917	0	161695760	C	T
3	rs58707882	0	161695882	C	T
3	rs147571792	0	161695953	G	A
3	rs73030460	0	161696620	G	A
3	rs149123142	0	161697079	C	A
3	rs9812882	0	161697089	A	G
3	rs117346835	0	161697906	T	C
3	rs55959701	0	161698333	A	T
3	rs55659212	0	161698393	C	T
3	rs56177787	0	161698444	G	T
3	rs6803845	0	161699527	C	T
3	rs117265422	0	161699627	T	A
3	rs9290106	0	161699927	T	C
3	rs9867137	0	161700441	C	T
3	rs13082202	0	161700542	A	G
3	rs4299495	0	161700564	C	A
3	rs66460554	0	161700815	A	T
3	rs16834045	0	161700821	C	T
3	rs66912051	0	161701112	A	G
3	rs7621883	0	161701540	C	A
3	rs9834910	0	161701590	A	C
3	rs4597725	0	161701650	C	T
3	rs9817605	0	161701754	T	C
3	rs9821852	0	161702108	T	C
3	rs9822026	0	161702228	T	C
3	rs6776328	0	161702346	C	T
3	rs6441422	0	161702533	A	G
3	rs59451012	0	161703422	G	A
3	rs74404921	0	161703724	A	G
3	rs9813600	0	161704694	C	T
3	rs6810201	0	161704760	A	G
3	rs9839557	0	161705458	G	A
3	rs6441423	0	161706056	G	A
3	rs4586823	0	161706463	C	A
3	rs13099303	0	161706534	A	G
3	rs13099922	0	161706578	G	A
3	rs9850162	0	161707357	G	A
3	rs7618729	0	161707808	A	G
3	rs7640981	0	161707830	G	T
3	rs144426303	0	161707886	T	C
3	rs7641065	0	161707952	G	T
3	rs4856663	0	161708099	A	G
3	rs4856741	0	161708628	A	G
3	rs4241432	0	161708936	G	T
3	rs4241433	0	161709235	C	T
3	rs4425278	0	161709943	G	A
3	rs4256145	0	161710141	A	G
3	rs6801763	0	161710991	T	A
3	rs6441424	0	161711058	C	T
3	rs16834101	0	161711890	A	G
3	rs7637261	0	161712191	C	T
3	rs73172707	0	161712492	C	T
3	rs139321912	0	161713105	T	C
3	rs4856664	0	161713464	C	T
3	rs12494760	0	161715295	C	G
3	rs59539229	0	161715400	C	T
3	rs57628918	0	161715656	T	A
3	rs58618482	0	161715705	G	A
3	rs4856742	0	161715939	C	T
3	rs73030496	0	161717078	T	C
3	rs9875486	0	161717623	G	T
3	rs7615033	0	161719141	G	A
3	rs7626556	0	161719142	T	A
3	rs79731883	0	161719432	T	C
3	rs4608713	0	161720138	G	A
3	rs4346557	0	161720149	G	A
3	rs13071617	0	161720892	G	A
3	rs4323020	0	161722384	A	C
3	rs12374105	0	161725482	A	T
3	rs59872885	0	161725560	C	T
3	rs12630366	0	161725855	C	T
3	rs80299203	0	161726047	C	T
3	rs77364586	0	161727089	A	G
3	rs9862898	0	161727782	A	C
3	rs4856665	0	161728680	G	A
3	rs180940285	0	161729127	T	C
3	rs4241434	0	161729768	A	G
3	rs16834133	0	161729814	T	A
3	rs4594629	0	161729883	T	C
3	rs4312667	0	161730410	G	A
3	rs117708268	0	161730546	G	A
3	rs9840976	0	161730602	C	G
3	rs73032205	0	161730880	G	T
3	rs4856743	0	161731143	A	G
3	rs117166396	0	161731309	G	A
3	rs9871781	0	161732704	T	A
3	rs7431844	0	161733830	T	G
3	rs79695408	0	161734446	G	A
3	rs1912454	0	161735496	A	G
3	rs76368957	0	161735624	T	G
3	rs1355290	0	161735668	G	A
3	rs7635026	0	161736128	G	A
3	rs28413956	0	161736542	A	G
3	rs16834194	0	161737258	T	C
3	rs4333097	0	161737288	C	T
3	rs4450831	0	161737393	C	T
3	rs961840	0	161738202	T	C
3	rs1510340	0	161738587	C	T
3	rs77226143	0	161739189	C	T
3	rs907079	0	161739682	C	T
3	rs9290107	0	161739777	T	A
3	rs9827385	0	161740082	A	G
3	rs4602407	0	161740338	A	G
3	rs6779506	0	161740419	A	G
3	rs4498059	0	161740488	G	C
3	rs4498060	0	161740697	G	T
3	rs907080	0	161741282	T	C
3	rs78920988	0	161743417	T	A
3	rs1858239	0	161743941	T	C
3	rs984096	0	161744090	T	C
3	rs984097	0	161744269	C	G
3	rs10936266	0	161744827	T	C
3	rs4453857	0	161744889	G	C
3	rs58885376	0	161744973	A	G
3	rs11917938	0	161745436	A	G
3	rs1510344	0	161745870	C	G
3	rs9869369	0	161746376	C	T
3	rs73032224	0	161746438	G	A
3	rs9814278	0	161746457	T	G
3	rs4241435	0	161746554	A	G
3	rs9869853	0	161746674	C	T
3	rs142646044	0	161746675	G	A
3	rs150221438	0	161747138	G	A
3	rs4856666	0	161747143	C	T
3	rs7632987	0	161747463	A	G
3	rs1397234	0	161747790	A	T
3	rs73032234	0	161748659	C	T
3	rs28532919	0	161748681	T	G
3	rs9814837	0	161749992	C	G
3	rs1858240	0	161750476	A	T
3	rs56315604	0	161751275	A	G
3	rs16847297	0	161751507	G	C
3	rs9826218	0	161752277	G	T
3	rs1154807	0	161753898	T	A
3	rs77001797	0	161754030	A	G
3	rs1983208	0	161754109	A	G
3	rs962873	0	161754837	T	C
3	rs1510346	0	161755240	T	G
3	rs1397246	0	161755517	C	A
3	rs7620145	0	161756086	G	C
3	rs75809076	0	161756578	G	A
3	rs80228035	0	161756579	C	A
3	rs35282795	0	161756602	T	G
3	rs9819461	0	161756606	C	T
3	rs1027921	0	161757134	C	T
3	rs1397245	0	161757272	C	A
3	rs34922593	0	161757575	T	G
3	rs16847298	0	161757588	G	A
3	rs1397244	0	161757677	G	A
3	rs1397243	0	161757895	G	C
3	rs1397242	0	161757939	G	T
3	rs1397241	0	161758036	G	C
3	rs2175265	0	161758357	T	C
3	rs2136712	0	161758678	G	C
3	rs6796554	0	161758748	T	C
3	rs1397240	0	161759112	A	T
3	rs1397239	0	161759119	G	A
3	rs1397238	0	161759211	A	C
3	rs16834360	0	161759698	G	T
3	rs951475	0	161760549	T	C
3	rs1397237	0	161760785	T	C
3	rs4856667	0	161760786	G	A
3	rs1397236	0	161761078	G	A
3	rs13100661	0	161761523	A	C
3	rs9883680	0	161761627	A	G
3	rs9884026	0	161761778	A	G
3	rs9850597	0	161761866	G	A
3	rs35512559	0	161761879	G	A
3	rs34793869	0	161761886	T	C
3	rs6789071	0	161762248	T	C
3	rs6789187	0	161762349	T	C
3	rs6776232	0	161762425	C	G
3	rs6778769	0	161762471	C	T
3	rs6791872	0	161762484	T	C
3	rs6779000	0	161762558	G	A
3	rs6779195	0	161762663	G	A
3	rs2089738	0	161762762	C	T
3	rs150342756	0	161763085	A	C
3	rs1813301	0	161763214	C	T
3	rs7625559	0	161763328	C	G
3	rs7647638	0	161763334	A	T
3	rs77499329	0	161763390	A	G
3	rs7628078	0	161763524	G	A
3	rs2102509	0	161763820	A	T
3	rs2089737	0	161764162	C	A
3	rs2102508	0	161764248	A	C
3	rs35298688	0	161764377	A	C
3	rs34869298	0	161764383	C	T
3	rs73014613	0	161764646	A	G
3	rs4856668	0	161764880	A	G
3	rs6786598	0	161765251	G	T
3	rs6786600	0	161765259	G	A
3	rs9876455	0	161765431	A	G
3	rs6762210	0	161765438	A	G
3	rs6789427	0	161765667	C	T
3	rs60886133	0	161765762	G	A
3	rs139041487	0	161765767	T	C
3	rs6789851	0	161765917	G	A
3	rs9844411	0	161766286	G	A
3	rs140100897	0	161766289	A	G
3	rs57955167	0	161766355	G	C
3	rs9882103	0	161766603	A	G
3	rs13099598	0	161766614	G	T
3	rs60022403	0	161766811	G	A
3	rs7637893	0	161767082	C	T
3	rs7615800	0	161767243	A	G
3	rs4856669	0	161767551	A	G
3	rs4856744	0	161767599	T	A
3	rs35648700	0	161767914	A	G
3	rs13067265	0	161767997	A	G
3	rs13067435	0	161768014	C	A
3	rs13067436	0	161768017	C	T
3	rs73014673	0	161768100	G	T
3	rs9816747	0	161768215	A	G
3	rs35888322	0	161768330	C	T
3	rs117524521	0	161768397	T	A
3	rs56210893	0	161768468	C	A
3	rs7432475	0	161768540	C	T
3	rs74587680	0	161768851	G	A
3	rs4340718	0	161768924	A	G
3	rs4611839	0	161769064	T	C
3	rs6800261	0	161769193	C	T
3	rs6800276	0	161769251	C	T
3	rs6800277	0	161769252	C	G
3	rs13097361	0	161769592	T	C
3	rs9880694	0	161769704	T	C
3	rs34880574	0	161769790	G	A
3	rs62278873	0	161769961	C	T
3	rs4856746	0	161770119	A	G
3	rs4856747	0	161770234	C	A
3	rs12637049	0	161770290	G	A
3	rs12631615	0	161770370	A	G
3	rs13085452	0	161770990	C	T
3	rs13085482	0	161771075	A	G
3	rs73014684	0	161771227	C	A
3	rs73014685	0	161771261	C	G
3	rs9871102	0	161771382	G	A
3	rs59423366	0	161771440	A	C
3	rs61342226	0	161771578	A	T
3	rs34809784	0	161771642	C	T
3	rs6767648	0	161771986	A	C
3	rs12632991	0	161771989	A	G
3	rs117397948	0	161772005	G	A
3	rs12638401	0	161772031	C	T
3	rs6768079	0	161772404	A	G
3	rs13072361	0	161772469	T	C
3	rs5002246	0	161773266	A	G
3	rs13098951	0	161773472	G	A
3	rs9843945	0	161773508	A	T
3	rs13098556	0	161773519	A	C
3	rs4380421	0	161773715	C	T
3	rs9844303	0	161773738	A	T
3	rs75013365	0	161774064	C	G
3	rs13061799	0	161774391	C	G
3	rs34739573	0	161774751	C	T
3	rs146790848	0	161775100	A	T
3	rs12636815	0	161775150	G	A
3	rs12636833	0	161775268	G	A
3	rs6766969	0	161775271	T	C
3	rs6441431	0	161775313	T	G
3	rs13058751	0	161775444	T	C
3	rs3991663	0	161775877	G	A
3	rs12629678	0	161776192	T	A
3	rs2405274	0	161776345	T	C
3	rs12632119	0	161776352	A	G
3	rs57994213	0	161776457	A	G
3	rs12629781	0	161776564	T	A
3	rs12637619	0	161776603	C	T
3	rs12637654	0	161776626	G	A
3	rs13089467	0	161776935	A	G
3	rs13090072	0	161776943	G	C
3	rs13090130	0	161777035	G	A
3	rs13090291	0	161777076	G	A
3	rs1119974	0	161777136	T	C
3	rs1119975	0	161777151	G	A
3	rs1119976	0	161777167	C	T
3	rs1119977	0	161777508	T	C
3	rs28411090	0	161777862	T	C
3	rs6776758	0	161777872	T	G
3	rs73172723	0	161777884	A	G
3	rs6788445	0	161778092	A	G
3	rs73016621	0	161778116	G	A
3	rs9842314	0	161778465	A	G
3	rs9825008	0	161778612	T	G
3	rs9825150	0	161778666	T	C
3	rs1397221	0	161778875	G	A
3	rs938001	0	161778895	A	G
3	rs76118018	0	161778954	G	A
3	rs907078	0	161778959	A	T
3	rs1397222	0	161778975	T	C
3	rs73172728	0	161779104	A	T
3	rs35538103	0	161779418	C	T
3	rs28552501	0	161779449	G	A
3	rs67954438	0	161779481	G	A
3	rs35626895	0	161779669	A	G
3	rs1510330	0	161779824	A	T
3	rs1510331	0	161779888	C	T
3	rs871934	0	161780055	C	G
3	rs871933	0	161780154	T	C
3	rs871932	0	161780197	C	T
3	rs871935	0	161780341	G	A
3	rs6804239	0	161780488	C	T
3	rs1397223	0	161780887	A	G
3	rs1397224	0	161780948	G	C
3	rs79917056	0	161780987	G	A
3	rs1397225	0	161781051	C	T
3	rs6804840	0	161781149	C	T
3	rs79020426	0	161781254	A	G
3	rs6769304	0	161781288	T	G
3	rs13071732	0	161781337	C	T
3	rs13072249	0	161781423	G	A
3	rs13071757	0	161781431	A	G
3	rs13072429	0	161781520	G	A
3	rs16847305	0	161781591	T	C
3	rs73016695	0	161781887	C	A
3	rs1567453	0	161782037	T	C
3	rs1157715	0	161782188	C	A
3	rs16847309	0	161782551	G	C
3	rs117624139	0	161782595	C	T
3	rs1016744	0	161782714	T	C
3	rs1016743	0	161782729	A	G
3	rs34141100	0	161783192	C	T
3	rs34036050	0	161783220	T	C
3	rs35598685	0	161783543	C	T
3	rs34707800	0	161783674	T	C
3	rs35797074	0	161783701	A	G
3	rs34585114	0	161783897	T	G
3	rs118159764	0	161783943	A	G
3	rs9856062	0	161784079	T	C
3	rs35722908	0	161784084	A	C
3	rs35628140	0	161784241	G	A
3	rs12632886	0	161784466	G	A
3	rs35535628	0	161785259	T	C
3	rs7619710	0	161785687	G	A
3	rs79767954	0	161785771	G	T
3	rs7619822	0	161785831	G	C
3	rs7641676	0	161785908	A	C
3	rs78888364	0	161786349	A	G
3	rs4856749	0	161786663	G	A
3	rs4856750	0	161786729	A	G
3	rs4856751	0	161786799	G	A
3	rs4856752	0	161786860	A	C
3	rs60253806	0	161787026	G	C
3	rs12631171	0	161787275	C	T
3	rs6780071	0	161787701	G	A
3	rs60991485	0	161787967	G	A
3	rs11923641	0	161788936	T	C
3	rs1510332	0	161789163	T	C
3	rs62278938	0	161789365	T	C
3	rs1033057	0	161789788	A	G
3	rs12638648	0	161790078	A	T
3	rs12638716	0	161790365	A	C
3	rs993595	0	161790538	C	T
3	rs993596	0	161790814	A	G
3	rs12696134	0	161791399	T	C
3	rs73018723	0	161791443	C	T
3	rs62278939	0	161791586	C	T
3	rs9850826	0	161792258	C	A
3	rs73018726	0	161792327	A	T
3	rs7431778	0	161793581	T	C
3	rs2405276	0	161793759	T	C
3	rs60020746	0	161794194	C	T
3	rs73018729	0	161794603	T	C
3	rs73018731	0	161794988	A	G
3	rs6789240	0	161795645	C	A
3	rs73018739	0	161796150	T	G
3	rs9868656	0	161797034	T	C
3	rs3920194	0	161797102	T	C
3	rs1397230	0	161797310	T	C
3	rs6771758	0	161797801	A	G
3	rs6441432	0	161797938	T	G
3	rs4856753	0	161798630	A	G
3	rs4856754	0	161798804	T	C
3	rs4856755	0	161799077	A	T
3	rs56292019	0	161799148	A	C
3	rs12636327	0	161799635	C	A
3	rs9860767	0	161799837	C	T
3	rs9809327	0	161799848	T	G
3	rs6803547	0	161800150	G	T
3	rs12637053	0	161800553	C	T
3	rs56340997	0	161801025	G	T
3	rs41497744	0	161801069	A	G
3	rs7618754	0	161801398	G	T
3	rs6441433	0	161801528	G	A
3	rs76449714	0	161802241	G	A
3	rs35775644	0	161802431	T	C
3	rs2202974	0	161804018	A	G
3	rs2202973	0	161804196	G	A
3	rs35197901	0	161804426	C	T
3	rs34015870	0	161804631	G	C
3	rs12632884	0	161804869	G	A
3	rs9290110	0	161805263	G	A
3	rs981642	0	161806191	C	G
3	rs981641	0	161806462	C	T
3	rs981640	0	161806535	G	A
3	rs981639	0	161806570	C	G
3	rs9880910	0	161806711	A	T
3	rs6804961	0	161807012	T	C
3	rs6805150	0	161807163	T	C
3	rs2202972	0	161807776	T	C
3	rs6796159	0	161808352	C	T
3	rs7372638	0	161808598	A	G
3	rs2175262	0	161808681	A	C
3	rs4856672	0	161808700	C	T
3	rs4856759	0	161808960	A	C
3	rs2175261	0	161809070	G	T
3	rs2175260	0	161809109	G	A
3	rs1912455	0	161809471	C	T
3	rs1510334	0	161809671	G	A
3	rs1949079	0	161810023	T	G
3	rs1949078	0	161810217	T	G
3	rs12696135	0	161810380	G	A
3	rs62280343	0	161810484	C	T
3	rs34949416	0	161810630	G	A
3	rs12696136	0	161810668	A	T
3	rs13079563	0	161810706	G	A
3	rs9813352	0	161810879	T	C
3	rs6787654	0	161810931	C	G
3	rs6800712	0	161811048	T	C
3	rs1588428	0	161811291	C	T
3	rs1588427	0	161811430	G	A
3	rs10222445	0	161811751	A	G
3	rs35303397	0	161811774	T	C
3	rs10222628	0	161811977	C	T
3	rs10222465	0	161811984	A	T
3	rs9819073	0	161812201	T	C
3	rs56400336	0	161812225	A	G
3	rs9290111	0	161812340	C	A
3	rs12638307	0	161812348	C	T
3	rs4465957	0	161812412	T	C
3	rs4355296	0	161812514	G	A
3	rs4355297	0	161812570	G	C
3	rs4508798	0	161812669	C	T
3	rs12638402	0	161812735	G	A
3	rs1588426	0	161812868	T	C
3	rs1588425	0	161812929	T	C
3	rs1588424	0	161812940	A	C
3	rs1605978	0	161813123	G	C
3	rs1605976	0	161813464	A	G
3	rs73020769	0	161813565	A	G
3	rs34359679	0	161813602	C	G
3	rs35557428	0	161813617	G	A
3	rs34467216	0	161813690	G	C
3	rs73020772	0	161814142	G	A
3	rs67821376	0	161814164	T	A
3	rs62278961	0	161814280	C	T
3	rs35571555	0	161814452	C	T
3	rs62278963	0	161814694	G	A
3	rs13098748	0	161814901	T	C
3	rs9862141	0	161815123	C	T
3	rs80308200	0	161815130	A	G
3	rs9862586	0	161815155	G	A
3	rs16834540	0	161815210	C	G
3	rs9863090	0	161815494	G	A
3	rs9862824	0	161815505	C	T
3	rs6441434	0	161815824	T	C
3	rs7626286	0	161815957	A	G
3	rs7616071	0	161815998	T	C
3	rs6441435	0	161816011	A	G
3	rs6441436	0	161816216	G	T
3	rs6441437	0	161816335	T	A
3	rs6441438	0	161816547	A	T
3	rs7651664	0	161816681	G	A
3	rs7651480	0	161816689	C	G
3	rs2202971	0	161817215	A	T
3	rs1397228	0	161817368	A	G
3	rs16834555	0	161817513	T	C
3	rs4856761	0	161817702	C	T
3	rs4856762	0	161817721	G	A
3	rs73024725	0	161818448	A	G
3	rs1397227	0	161818744	T	G
3	rs141717464	0	161819003	A	G
3	rs7628375	0	161819786	T	C
3	rs150814420	0	161819896	C	T
3	rs7628479	0	161819948	T	C
3	rs7617022	0	161820179	C	A
3	rs73024729	0	161820190	G	A
3	rs7639255	0	161820439	A	G
3	rs9856659	0	161821337	A	G
3	rs2405278	0	161821456	C	G
3	rs2405279	0	161821515	C	T
3	rs1581057	0	161821524	A	C
3	rs7609974	0	161823150	G	A
3	rs2063357	0	161823434	A	T
3	rs60190193	0	161824213	A	G
3	rs13088846	0	161824408	G	A
3	rs57353052	0	161824428	C	T
3	rs9812326	0	161825215	G	T
3	rs9832121	0	161825335	T	G
3	rs9849916	0	161825439	A	C
3	rs76992138	0	161825440	C	A
3	rs73154008	0	161825593	C	T
3	rs13063743	0	161825807	G	A
3	rs74646404	0	161826023	C	T
3	rs9817087	0	161826058	C	T
3	rs4588375	0	161826111	A	T
3	rs146671487	0	161827727	C	G
3	rs1397235	0	161827760	C	T
3	rs13080578	0	161828370	A	G
3	rs16834616	0	161828549	T	C
3	rs7639999	0	161828876	T	C
3	rs7628350	0	161828936	C	T
3	rs12107164	0	161829158	G	A
3	rs13086633	0	161829204	G	A
3	rs62278969	0	161829296	T	A
3	rs13087182	0	161829464	G	T
3	rs73024748	0	161829758	G	C
3	rs4459917	0	161830152	G	T
3	rs7617720	0	161830642	C	T
3	rs6771785	0	161831242	G	T
3	rs4856763	0	161831675	G	A
3	rs4856764	0	161831829	G	A
3	rs4856766	0	161832223	C	T
3	rs11922869	0	161832815	G	A
3	rs1510345	0	161833289	C	T
3	rs71314079	0	161833442	A	G
3	rs11923944	0	161833839	C	T
3	rs78885350	0	161834098	A	G
3	rs6809637	0	161835445	A	T
3	rs11920395	0	161835814	G	A
3	rs73024758	0	161836408	T	C
3	rs73024759	0	161837807	T	C
3	rs9852534	0	161837852	C	T
3	rs73024762	0	161838540	G	A
3	rs78971225	0	161839491	T	C
3	rs9290113	0	161839628	T	A
3	rs9290114	0	161839697	G	C
3	rs139492317	0	161839810	G	T
3	rs35214999	0	161840409	G	T
3	rs73154010	0	161840540	G	A
3	rs73154011	0	161840862	A	G
3	rs12486041	0	161840939	T	C
3	rs2175263	0	161841018	A	T
3	rs78318001	0	161841304	C	T
3	rs2136711	0	161841333	T	G
3	rs62278989	0	161841728	G	T
3	rs12496458	0	161842146	C	A
3	rs1510336	0	161842308	A	T
3	rs62278991	0	161843643	C	T
3	rs73154012	0	161844119	A	T
3	rs76271975	0	161844411	T	C
3	rs9830251	0	161844573	T	C
3	rs73154014	0	161844655	T	C
3	rs13060818	0	161844791	C	A
3	rs13075714	0	161844857	C	T
3	rs17749684	0	161845465	A	G
3	rs9829131	0	161845898	A	G
3	rs6783569	0	161846744	A	G
3	rs1510329	0	161846859	C	T
3	rs1510328	0	161847016	T	G
3	rs10936267	0	161847035	G	T
3	rs954260	0	161847918	C	T
3	rs73154018	0	161848088	C	T
3	rs17749844	0	161848342	C	A
3	rs78063197	0	161848894	A	C
3	rs6779491	0	161849106	T	C
3	rs75928146	0	161849310	A	G
3	rs6794311	0	161850011	A	G
3	rs62278993	0	161850065	G	A
3	rs6770323	0	161850410	C	T
3	rs17749916	0	161850511	G	A
3	rs73154019	0	161850918	G	A
3	rs73154020	0	161851276	T	C
3	rs12490412	0	161851336	T	A
3	rs7650220	0	161851486	C	G
3	rs73154021	0	161851742	C	A
3	rs13075982	0	161852105	G	A
3	rs12634026	0	161852752	T	C
3	rs73154022	0	161852962	A	G
3	rs73154023	0	161853253	T	C
3	rs57413299	0	161853628	C	A
3	rs10513578	0	161853873	G	A
3	rs1397217	0	161854219	G	T
3	rs1397216	0	161854329	A	C
3	rs73154027	0	161854637	C	T
3	rs2221756	0	161854718	T	C
3	rs13089199	0	161854728	G	C
3	rs17749973	0	161855501	T	A
3	rs73154030	0	161856248	A	T
3	rs73154031	0	161856366	G	A
3	rs13068573	0	161856443	C	T
3	rs9817753	0	161856546	C	T
3	rs62278995	0	161856570	G	A
3	rs13069031	0	161856588	G	A
3	rs1876992	0	161856670	T	G
3	rs78756507	0	161856863	T	C
3	rs56118535	0	161857380	T	G
3	rs16834787	0	161857677	C	T
3	rs1510327	0	161858215	G	A
3	rs13080816	0	161858623	A	G
3	rs13081161	0	161858821	A	G
3	rs17693654	0	161858893	G	A
3	rs80118590	0	161858986	C	T
3	rs75459222	0	161859157	A	T
3	rs117651567	0	161859238	A	G
3	rs16834797	0	161859502	G	C
3	rs11919496	0	161859561	G	C
3	rs9871692	0	161859829	A	G
3	rs62278997	0	161859964	C	A
3	rs13092533	0	161860340	C	T
3	rs16835290	0	161860494	T	A
3	rs36065252	0	161861368	T	C
3	rs62278998	0	161861508	T	G
3	rs1510326	0	161862061	G	A
3	rs79827218	0	161862068	C	A
3	rs79252140	0	161862143	T	C
3	rs2405281	0	161862187	G	C
3	rs2063359	0	161862628	G	A
3	rs73154039	0	161862678	A	T
3	rs146552757	0	161862934	G	C
3	rs16835297	0	161863459	C	A
3	rs2063358	0	161863970	G	T
3	rs17693746	0	161864213	A	C
3	rs34704644	0	161864393	C	T
3	rs79564766	0	161864518	C	A
3	rs79801201	0	161864596	A	T
3	rs79449188	0	161864652	A	T
3	rs7642562	0	161865419	T	G
3	rs7631043	0	161865422	G	C
3	rs77429765	0	161865584	A	T
3	rs2063360	0	161865893	T	C
3	rs2063361	0	161865945	A	G
3	rs78558987	0	161866214	C	T
3	rs9842248	0	161866223	C	T
3	rs13096521	0	161866241	A	G
3	rs59835533	0	161866344	A	G
3	rs7648209	0	161866740	T	C
3	rs2405282	0	161867079	T	G
3	rs1355292	0	161867107	T	G
3	rs1397231	0	161867520	A	T
3	rs13060564	0	161867561	A	G
3	rs62279001	0	161867710	G	C
3	rs13065809	0	161867949	G	T
3	rs13065810	0	161867950	G	T
3	rs10936268	0	161868081	G	T
3	rs9872675	0	161868088	T	G
3	rs58526640	0	161868246	A	G
3	rs10936269	0	161868251	C	T
3	rs76335431	0	161868750	C	T
3	rs13071849	0	161869252	A	T
3	rs73154048	0	161869475	C	T
3	rs62279036	0	161869486	G	A
3	rs62279037	0	161869583	T	A
3	rs13073054	0	161869664	G	A
3	rs117193533	0	161871132	T	C
3	rs4856674	0	161871519	G	A
3	rs181882352	0	161871808	G	A
3	rs73154049	0	161872014	C	T
3	rs55747233	0	161872221	G	A
3	rs56302084	0	161872372	T	C
3	rs140925749	0	161872494	G	A
3	rs6806733	0	161872654	T	C
3	rs6794412	0	161872666	G	C
3	rs1848865	0	161872809	C	T
3	rs77728640	0	161872994	G	C
3	rs1848866	0	161873102	T	C
3	rs13097266	0	161873603	G	A
3	rs13075939	0	161875103	C	T
3	rs9862007	0	161875201	C	G
3	rs114748874	0	161875455	G	A
3	rs9882415	0	161875521	T	C
3	rs9882573	0	161875601	T	C
3	rs71625425	0	161875736	C	T
3	rs13077628	0	161875788	G	A
3	rs143634153	0	161875946	G	A
3	rs13082185	0	161876006	G	T
3	rs115011115	0	161876044	A	T
3	rs4856770	0	161876113	C	T
3	rs13082108	0	161876140	C	T
3	rs78829742	0	161876312	G	A
3	rs1912456	0	161876576	C	T
3	rs73154054	0	161876678	G	A
3	rs13083147	0	161876815	A	G
3	rs77201186	0	161877136	G	A
3	rs28572162	0	161877162	G	A
3	rs9817336	0	161877277	T	C
3	rs140296748	0	161877906	A	G
3	rs10212571	0	161878203	C	G
3	rs1848867	0	161878312	A	C
3	rs55907234	0	161878314	C	T
3	rs139110211	0	161878374	G	A
3	rs2089739	0	161878713	C	A
3	rs2102510	0	161878930	A	T
3	rs77962502	0	161879074	T	G
3	rs10755118	0	161879131	T	C
3	rs12233501	0	161879320	A	G
3	rs9850493	0	161879980	A	T
3	rs140198588	0	161880200	A	T
3	rs76270918	0	161880278	T	C
3	rs13064222	0	161880279	G	A
3	rs10212286	0	161880401	T	G
3	rs4856771	0	161880810	C	T
3	rs35711221	0	161880927	C	T
3	rs78200644	0	161881011	T	C
3	rs80179636	0	161881438	C	A
3	rs5026024	0	161882315	C	T
3	rs952874	0	161882541	T	C
3	rs57135470	0	161882631	C	A
3	rs12631780	0	161883064	C	G
3	rs74623535	0	161883259	T	A
3	rs9867116	0	161883401	A	C
3	rs1397232	0	161883420	C	A
3	rs76946714	0	161883586	G	C
3	rs74804736	0	161883619	A	T
3	rs34583515	0	161883705	A	C
3	rs1397233	0	161883774	G	T
3	rs79033591	0	161884063	C	T
3	rs1878431	0	161884456	T	C
3	rs74759338	0	161885088	T	A
3	rs6769247	0	161885286	G	A
3	rs7616115	0	161885364	C	A
3	rs9832108	0	161885483	T	C
3	rs1567455	0	161885828	G	T
3	rs1567454	0	161885866	T	A
3	rs79408325	0	161886186	T	C
3	rs1397220	0	161886323	T	C
3	rs1397219	0	161886471	T	C
3	rs1397218	0	161886630	C	T
3	rs73878557	0	161886912	T	C
3	rs12106925	0	161886915	C	T
3	rs9822413	0	161887053	G	A
3	rs12491063	0	161887433	T	C
3	rs75579764	0	161887594	G	T
3	rs148104441	0	161887613	T	C
3	rs6803354	0	161887989	A	G
3	rs7636887	0	161887990	T	C
3	rs1876993	0	161888507	G	A
3	rs79784056	0	161888543	T	C
3	rs1876994	0	161888626	T	C
3	rs193156160	0	161889562	G	T
3	rs73026880	0	161889661	C	G
3	rs1605979	0	161889716	A	G
3	rs11923578	0	161889808	T	C
3	rs11927925	0	161889846	A	T
3	rs67125992	0	161890104	T	C
3	rs6762028	0	161890418	A	T
3	rs1112663	0	161890506	A	G
3	rs1112662	0	161890612	A	T
3	rs1112661	0	161890678	G	A
3	rs78825750	0	161891713	T	G
3	rs1976600	0	161892106	G	A
3	rs2405283	0	161892299	T	C
3	rs10513579	0	161892530	T	C
3	rs76094653	0	161892718	T	C
3	rs12485819	0	161892809	A	G
3	rs12496424	0	161893088	T	C
3	rs73878562	0	161893369	G	A
3	rs6778533	0	161893417	C	T
3	rs1510337	0	161893584	C	T
3	rs140013960	0	161893821	C	T
3	rs79363568	0	161893926	G	A
3	rs982053	0	161894154	T	C
3	rs13074049	0	161894471	C	A
3	rs16850685	0	161894546	C	T
3	rs13074731	0	161894671	G	T
3	rs4422328	0	161894741	G	A
3	rs149201863	0	161895017	C	A
3	rs6785473	0	161895221	G	T
3	rs6798308	0	161895309	T	C
3	rs16850784	0	161895538	A	G
3	rs6788503	0	161895969	C	T
3	rs9842355	0	161896198	G	A
3	rs77092564	0	161896425	G	A
3	rs16850942	0	161898690	A	G
3	rs78680134	0	161899110	A	C
3	rs56899883	0	161899555	G	A
3	rs1488580	0	161899698	A	T
3	rs1601898	0	161901348	T	G
3	rs1586530	0	161901456	A	G
3	rs13089816	0	161902161	C	T
3	rs73154067	0	161902394	T	A
3	rs78007835	0	161902851	T	A
3	rs9841394	0	161903060	A	G
3	rs1488586	0	161903699	A	G
3	rs1488585	0	161903829	C	T
3	rs1488584	0	161904082	T	C
3	rs6807720	0	161904472	A	G
3	rs111435943	0	161905566	C	T
3	rs143216084	0	161906503	G	A
3	rs149936836	0	161906634	G	A
3	rs148397823	0	161907290	A	G
3	rs74854917	0	161907318	G	A
3	rs138106009	0	161907748	C	T
3	rs78406603	0	161908545	G	A
3	rs9852547	0	161908658	G	A
3	rs2129940	0	161908694	A	T
3	rs57224352	0	161909191	G	T
3	rs16851775	0	161910320	A	G
3	rs57503916	0	161910471	A	T
3	rs60614615	0	161910536	C	T
3	rs4134190	0	161910591	T	C
3	rs74487732	0	161910695	G	A
3	rs2129939	0	161910721	A	G
3	rs985702	0	161910919	A	G
3	rs985703	0	161911123	G	A
3	rs62290472	0	161911385	G	A
3	rs13325741	0	161911955	C	T
3	rs9840210	0	161913148	A	G
3	rs9823100	0	161913373	T	C
3	rs13095680	0	161913772	C	T
3	rs28478397	0	161913787	G	A
3	rs59677809	0	161913867	G	A
3	rs73154071	0	161914077	A	G
3	rs1488582	0	161914398	G	A
3	rs117001825	0	161914654	G	A
3	rs76424517	0	161914686	G	C
3	rs12485327	0	161914718	G	T
3	rs989197	0	161914912	T	C
3	rs57369338	0	161915207	T	A
3	rs1994508	0	161916496	G	A
3	rs13081918	0	161916714	G	T
3	rs9871568	0	161917394	C	T
3	rs57374178	0	161918119	T	C
3	rs73032928	0	161918183	G	T
3	rs12496975	0	161918522	G	T
3	rs58770211	0	161918633	G	C
3	rs58541102	0	161918654	G	A
3	rs1387013	0	161918776	G	A
3	rs9844455	0	161919373	A	G
3	rs55924218	0	161919562	C	G
3	rs78661847	0	161919697	C	T
3	rs76804469	0	161919924	C	T
3	rs75259927	0	161920842	G	A
3	rs13090381	0	161920981	T	C
3	rs9789999	0	161921214	C	T
3	rs7624830	0	161921368	A	C
3	rs62290473	0	161922486	T	C
3	rs9843284	0	161922679	T	G
3	rs58934734	0	161922686	C	T
3	rs2129938	0	161923268	A	G
3	rs143380832	0	161923416	A	G
3	rs16854222	0	161925712	A	G
3	rs11713937	0	161925733	A	C
3	rs1488579	0	161925970	T	C
3	rs6787191	0	161926475	T	C
3	rs73878582	0	161926538	T	G
3	rs7632463	0	161926604	T	C
3	rs16854366	0	161927159	C	T
3	rs1488578	0	161927238	T	C
3	rs9859007	0	161927478	A	T
3	rs75879003	0	161927593	C	G
3	rs77105105	0	161927763	G	C
3	rs13096250	0	161927799	T	C
3	rs12696145	0	161927856	C	A
3	rs1471973	0	161928216	C	T
3	rs11917985	0	161928217	G	A
3	rs2405547	0	161928574	G	A
3	rs4390940	0	161928886	T	C
3	rs1488574	0	161929024	A	G
3	rs80144456	0	161929990	G	A
3	rs1471972	0	161930201	A	G
3	rs62290476	0	161931854	C	T
3	rs7340714	0	161932536	A	G
3	rs55776785	0	161932813	T	C
3	rs73876203	0	161932945	T	C
3	rs1488573	0	161933314	T	C
3	rs60018900	0	161933375	C	T
3	rs62290477	0	161933389	A	C
3	rs1352422	0	161933501	T	C
3	rs1463681	0	161934858	A	G
3	rs189295954	0	161935175	A	G
3	rs118010364	0	161935377	A	G
3	rs9836187	0	161935601	G	A
3	rs6787636	0	161935875	G	T
3	rs6800523	0	161935978	T	C
3	rs34819866	0	161936458	G	T
3	rs12636428	0	161936460	T	G
3	rs56019777	0	161936628	G	A
3	rs73876204	0	161936752	G	T
3	rs9846433	0	161937414	C	T
3	rs9846558	0	161937462	C	T
3	rs59547599	0	161937509	T	A
3	rs11922194	0	161937775	G	A
3	rs1387010	0	161937965	A	G
3	rs1387009	0	161938005	A	G
3	rs10513581	0	161939246	A	C
3	rs113232320	0	161940277	C	G
3	rs1973309	0	161940559	A	G
3	rs9867096	0	161940863	G	A
3	rs11717772	0	161940916	G	T
3	rs11717792	0	161940963	G	A
3	rs76701784	0	161941258	T	A
3	rs79915737	0	161941672	G	A
3	rs9817047	0	161942080	T	G
3	rs77753355	0	161942162	T	C
3	rs76373707	0	161942478	T	C
3	rs1488571	0	161942674	C	G
3	rs78313725	0	161943154	C	G
3	rs140321847	0	161943917	A	G
3	rs1488570	0	161944468	A	C
3	rs9880055	0	161944949	T	C
3	rs6414397	0	161945111	C	A
3	rs6764876	0	161945315	T	G
3	rs57175118	0	161945325	T	C
3	rs2405549	0	161945397	C	T
3	rs9827407	0	161945860	A	G
3	rs76534642	0	161946057	G	A
3	rs9828074	0	161946327	A	G
3	rs1488569	0	161946601	A	G
3	rs1488568	0	161946934	C	T
3	rs146686432	0	161947393	A	C
3	rs10936271	0	161947414	G	A
3	rs7653585	0	161947678	C	T
3	rs9872333	0	161947819	G	A
3	rs11928363	0	161948649	G	T
3	rs1488583	0	161949284	G	A
3	rs9882293	0	161949356	G	T
3	rs55663253	0	161950204	T	A
3	rs6802741	0	161951039	C	A
3	rs6778379	0	161951109	A	G
3	rs12635475	0	161951140	A	T
3	rs77699933	0	161952491	T	G
3	rs7652830	0	161952871	C	G
3	rs62290503	0	161953125	C	G
3	rs7630785	0	161953160	A	T
3	rs7653283	0	161953189	G	C
3	rs80012483	0	161953216	A	G
3	rs12053988	0	161953326	C	T
3	rs142175782	0	161953328	T	A
3	rs12053991	0	161953574	G	A
3	rs6764051	0	161953668	C	T
3	rs9828622	0	161953764	C	G
3	rs12054343	0	161953870	A	G
3	rs77295516	0	161954813	G	C
3	rs149606799	0	161954825	G	A
3	rs144338736	0	161954877	C	T
3	rs1488576	0	161955477	T	G
3	rs1352423	0	161955764	C	T
3	rs118058763	0	161956947	G	T
3	rs79603552	0	161957797	C	T
3	rs77060844	0	161958594	G	A
3	rs11923202	0	161959629	T	C
3	rs74703574	0	161960639	T	A
3	rs12633693	0	161961402	G	A
3	rs62290506	0	161961756	C	T
3	rs78502710	0	161961776	C	T
3	rs80025476	0	161962784	T	A
3	rs151283769	0	161963511	G	A
3	rs183212527	0	161964344	A	G
3	rs183745567	0	161964640	G	A
3	rs2200720	0	161965428	G	A
3	rs2220421	0	161965593	T	G
3	rs7632684	0	161965895	G	A
3	rs1813113	0	161966159	C	T
3	rs7647241	0	161966672	T	C
3	rs372504484	0	161967426	C	T
3	rs150297870	0	161967687	A	T
3	rs9871645	0	161968489	T	A
3	rs9818230	0	161968916	A	G
3	rs12493358	0	161968962	C	G
3	rs142249459	0	161969213	C	T
3	rs7612693	0	161969899	T	A
3	rs1387011	0	161969967	A	G
3	rs10513582	0	161971235	A	T
3	rs12495380	0	161971627	C	T
3	rs1542700	0	161971774	C	T
3	rs11927519	0	161972497	G	A
3	rs10936273	0	161972652	G	A
3	rs12152507	0	161972816	C	T
3	rs16846843	0	161973093	A	C
3	rs7640686	0	161973643	C	T
3	rs79800096	0	161974472	A	G
3	rs1542701	0	161976731	A	G
3	rs13072441	0	161978329	T	A
3	rs77503967	0	161978996	A	G
3	rs1601895	0	161979722	C	T
3	rs1109921	0	161980275	T	C
3	rs117946580	0	161980678	G	A
3	rs60942257	0	161980743	G	A
3	rs883442	0	161980903	C	A
3	rs883441	0	161980908	C	G
3	rs936943	0	161982483	G	A
3	rs2405562	0	161982640	T	C
3	rs77538210	0	161982970	A	G
3	rs11709562	0	161983065	C	T
3	rs10936274	0	161984420	A	T
3	rs9833288	0	161984517	C	T
3	rs76954203	0	161984920	A	T
3	rs114067726	0	161985994	A	G
3	rs62290512	0	161985999	G	A
3	rs62290513	0	161986083	T	C
3	rs62290514	0	161986140	G	C
3	rs16846945	0	161987836	C	G
3	rs1488566	0	161989058	C	T
3	rs9832510	0	161989840	G	C
3	rs1488567	0	161990190	T	C
3	rs1387007	0	161990353	T	C
3	rs139803138	0	161991007	T	C
3	rs11925201	0	161991201	T	C
3	rs11921315	0	161991760	C	A
3	rs6773758	0	161992224	C	G
3	rs139094163	0	161992468	T	G
3	rs142210453	0	161993391	T	C
3	rs1488575	0	161993543	T	C
3	rs16847002	0	161993640	G	A
3	rs192370208	0	161993687	G	A
3	rs12635341	0	161993708	G	A
3	rs16847022	0	161995976	G	C
3	rs78013894	0	161996658	C	T
3	rs1488577	0	161996976	A	G
3	rs16847030	0	161997153	A	G
3	rs9866117	0	161997481	T	G
3	rs12634280	0	161997753	G	A
3	rs1601897	0	161998078	C	T
3	rs28550426	0	161998513	T	C
3	rs77013510	0	161999264	C	T
3	rs9876779	0	161999506	T	G
3	rs1119939	0	161999819	T	C
3	rs79416028	0	162000136	T	C
3	rs9881820	0	162000305	T	C
3	rs9882096	0	162000452	T	C
3	rs201909553	0	162002237	G	C
3	rs6441441	0	162003027	G	C
3	rs9883161	0	162004273	C	A
3	rs2054887	0	162005127	A	T
3	rs143672985	0	162005137	C	T
3	rs9864115	0	162007008	T	G
3	rs77916496	0	162007578	G	A
3	rs959804	0	162008233	T	A
3	rs9850476	0	162008592	C	A
3	rs10936277	0	162009205	G	T
3	rs12638460	0	162009749	T	C
3	rs12636302	0	162009921	G	A
3	rs73155832	0	162010095	T	C
3	rs9860966	0	162010461	C	T
3	rs13075191	0	162010685	A	G
3	rs6441442	0	162010998	C	T
3	rs9866575	0	162011717	C	G
3	rs1387008	0	162012111	T	C
3	rs75188576	0	162012126	G	A
3	rs77559608	0	162014452	G	A
3	rs9858717	0	162015074	C	T
3	rs79221325	0	162015130	G	C
3	rs6441443	0	162016445	C	T
3	rs73876236	0	162016502	G	A
3	rs13315794	0	162017997	T	G
3	rs9820198	0	162018644	T	A
3	rs9875902	0	162018688	G	A
3	rs6788372	0	162018690	A	G
3	rs6441444	0	162019272	A	C
3	rs79568899	0	162019292	G	A
3	rs9880820	0	162019438	G	A
3	rs2897170	0	162020045	T	G
3	rs76471830	0	162020797	A	T
3	rs1352424	0	162021990	C	T
3	rs7651936	0	162022959	C	A
3	rs79849668	0	162023808	T	C
3	rs76724275	0	162024553	C	T
3	rs4579025	0	162025520	T	A
3	rs74767159	0	162026058	G	C
3	rs9851503	0	162026238	A	G
3	rs67762951	0	162028551	T	C
3	rs12631338	0	162028604	C	T
3	rs9866956	0	162028876	A	G
3	rs74435039	0	162029058	C	T
3	rs9830839	0	162029788	C	T
3	rs79704827	0	162030528	C	T
3	rs541647671	0	162030550	G	A
3	rs9840652	0	162031140	G	A
3	rs9860568	0	162031236	T	C
3	rs150912824	0	162031678	G	A
3	rs142372497	0	162032696	G	A
3	rs2405564	0	162032715	A	G
3	rs145954845	0	162032976	A	G
3	rs13325500	0	162033281	T	C
3	rs1586528	0	162033988	A	C
3	rs58806043	0	162034110	T	C
3	rs78617316	0	162034371	C	T
3	rs9833281	0	162035006	C	G
3	rs9853466	0	162035099	T	G
3	rs150232301	0	162035518	C	G
3	rs76716951	0	162036072	G	C
3	rs12490564	0	162036484	G	A
3	rs55817412	0	162037322	A	C
3	rs11922686	0	162038231	C	A
3	rs141367730	0	162038249	G	T
3	rs9812572	0	162038638	A	G
3	rs9855417	0	162039293	G	C
3	rs13326293	0	162039477	T	C
3	rs13315534	0	162039554	A	G
3	rs62292273	0	162040232	G	T
3	rs7612261	0	162040436	T	G
3	rs150299989	0	162040674	G	C
3	rs11918192	0	162040996	A	G
3	rs150823381	0	162042006	T	C
3	rs113507111	0	162042335	C	G
3	rs62292274	0	162042920	G	A
3	rs12633040	0	162042927	A	G
3	rs140742807	0	162042964	C	A
3	rs62292275	0	162043023	G	A
3	rs117979580	0	162043553	C	A
3	rs112765481	0	162043556	C	T
3	rs117565102	0	162043603	T	C
3	rs117727921	0	162044019	C	T
3	rs140082637	0	162044246	G	T
3	rs2405567	0	162044702	T	C
3	rs145416935	0	162044793	C	T
3	rs2405568	0	162044934	C	T
3	rs147781505	0	162045170	C	T
3	rs1844140	0	162045570	C	T
3	rs192392504	0	162045935	G	A
3	rs138645999	0	162046236	G	T
3	rs189448936	0	162046620	T	C
3	rs77329480	0	162046669	T	C
3	rs78053923	0	162046709	T	C
3	rs142019046	0	162047151	T	C
3	rs76841416	0	162048141	T	C
3	rs1601896	0	162049078	C	T
3	rs7611892	0	162049171	C	A
3	rs76633243	0	162049440	T	C
3	rs9825217	0	162049469	T	C
3	rs116898520	0	162049719	C	A
3	rs73876245	0	162050210	T	A
3	rs9283615	0	162050605	G	C
3	rs7648390	0	162051700	C	T
3	rs117324980	0	162052406	T	A
3	rs75728770	0	162052458	G	A
3	rs7651879	0	162052769	G	A
3	rs13100767	0	162053213	T	C
3	rs2405571	0	162053973	G	A
3	rs146719579	0	162054305	C	T
3	rs117024248	0	162054351	C	T
3	rs78816896	0	162054417	T	G
3	rs2405572	0	162054481	G	A
3	rs7429198	0	162054503	T	C
3	rs146524284	0	162055448	T	G
3	rs80188589	0	162055797	C	T
3	rs9833330	0	162055964	T	A
3	rs9833336	0	162055990	T	C
3	rs16847963	0	162056028	C	G
3	rs56029384	0	162056099	T	C
3	rs4618236	0	162056927	C	T
3	rs2405497	0	162057321	G	C
3	rs2897148	0	162057826	G	A
3	rs9839982	0	162057837	T	C
3	rs11917604	0	162058440	C	T
3	rs117333917	0	162058548	T	A
3	rs6441447	0	162058719	C	T
3	rs77696281	0	162058833	T	C
3	rs73876248	0	162061061	G	A
3	rs11716550	0	162061733	T	C
3	rs62292278	0	162062836	C	G
3	rs73876249	0	162063296	C	T
3	rs55968299	0	162063313	T	A
3	rs4413326	0	162063995	A	G
3	rs5025609	0	162064459	G	A
3	rs4414865	0	162064515	A	G
3	rs2405500	0	162065119	A	T
3	rs4611838	0	162065286	G	C
3	rs2897217	0	162067622	T	G
3	rs75335883	0	162067673	C	A
3	rs117148368	0	162067801	C	T
3	rs9849484	0	162068176	C	A
3	rs2405738	0	162068385	T	C
3	rs9812213	0	162068475	A	G
3	rs9812218	0	162068486	A	G
3	rs11914994	0	162068498	A	G
3	rs147069688	0	162068510	G	T
3	rs2405739	0	162068536	A	G
3	rs2897218	0	162068721	A	G
3	rs12493123	0	162069009	G	A
3	rs117226787	0	162069368	G	A
3	rs76211314	0	162069554	A	G
3	rs75462292	0	162069780	A	G
3	rs2405740	0	162070411	G	A
3	rs11709520	0	162070845	A	G
3	rs116916098	0	162071015	G	A
3	rs75320496	0	162071212	G	A
3	rs80313787	0	162071244	T	C
3	rs80182584	0	162071555	T	C
3	rs6763928	0	162071591	A	C
3	rs9811154	0	162071771	T	G
3	rs7648256	0	162072547	T	G
3	rs34155539	0	162072623	A	G
3	rs35237305	0	162072699	A	G
3	rs75267745	0	162072881	T	C
3	rs79365919	0	162072977	T	C
3	rs12638465	0	162073014	G	A
3	rs145414334	0	162073752	C	T
3	rs76488534	0	162073935	C	T
3	rs6808301	0	162074013	T	C
3	rs6441448	0	162074422	T	G
3	rs77078133	0	162074687	C	T
3	rs6441449	0	162074782	G	A
3	rs62292281	0	162074971	T	C
3	rs2405743	0	162075032	C	T
3	rs75438585	0	162075140	G	A
3	rs74802735	0	162075204	T	C
3	rs76424330	0	162075446	A	T
3	rs59796094	0	162075568	C	T
3	rs62292282	0	162075671	T	C
3	rs12487461	0	162075715	A	C
3	rs2897219	0	162075866	G	A
3	rs78613284	0	162076090	C	G
3	rs10936278	0	162076259	C	G
3	rs2405744	0	162076532	G	T
3	rs6770397	0	162077173	T	C
3	rs56413611	0	162077427	A	G
3	rs2405746	0	162077793	T	C
3	rs7430120	0	162077850	A	G
3	rs4292246	0	162078102	T	C
3	rs146581818	0	162078190	C	T
3	rs137876947	0	162078349	G	A
3	rs7633158	0	162078652	A	G
3	rs75139773	0	162078775	T	C
3	rs6776942	0	162078936	T	A
3	rs11928908	0	162079059	G	C
3	rs75040667	0	162079216	C	A
3	rs78461292	0	162079441	C	T
3	rs9842535	0	162079455	A	T
3	rs75892023	0	162079493	G	A
3	rs74643081	0	162079788	G	A
3	rs80309229	0	162079810	A	G
3	rs10513587	0	162080827	A	G
3	rs74742341	0	162080995	G	C
3	rs79597315	0	162081696	A	G
3	rs58442530	0	162081698	T	C
3	rs76613524	0	162082001	T	A
3	rs13071450	0	162082029	C	T
3	rs74672736	0	162082098	T	C
3	rs79469677	0	162082158	A	G
3	rs76615616	0	162082210	G	A
3	rs77754503	0	162082239	C	T
3	rs12636042	0	162082424	A	T
3	rs16848248	0	162082682	G	T
3	rs12633503	0	162082683	T	C
3	rs2405748	0	162082729	C	T
3	rs16848256	0	162082732	C	T
3	rs13100275	0	162083007	T	G
3	rs9863256	0	162083061	A	G
3	rs75165935	0	162083085	A	G
3	rs16848265	0	162083086	T	A
3	rs76344017	0	162083246	G	A
3	rs12636840	0	162083695	A	G
3	rs77381615	0	162083858	G	A
3	rs17752778	0	162084132	G	A
3	rs79000892	0	162084176	C	T
3	rs77009764	0	162084185	T	C
3	rs16848305	0	162084535	A	C
3	rs9869267	0	162084607	A	G
3	rs4472058	0	162084836	T	A
3	rs4482675	0	162084880	G	T
3	rs2405749	0	162084947	C	T
3	rs2405750	0	162084988	T	C
3	rs2897220	0	162085060	C	G
3	rs2405752	0	162085219	C	G
3	rs16848335	0	162085242	G	A
3	rs12491789	0	162085800	A	G
3	rs12488754	0	162085820	T	C
3	rs12486036	0	162085905	C	T
3	rs12486096	0	162086033	G	A
3	rs16848359	0	162086339	A	T
3	rs16848362	0	162086467	T	G
3	rs60432745	0	162087137	A	G
3	rs35137227	0	162087649	A	G
3	rs77772715	0	162087872	G	A
3	rs76973058	0	162087879	T	C
3	rs75602336	0	162087919	C	T
3	rs76138220	0	162087933	T	C
3	rs34766874	0	162087973	C	G
3	rs77221671	0	162088265	C	T
3	rs73155866	0	162088361	G	A
3	rs6792877	0	162088496	T	C
3	rs76306407	0	162088554	G	T
3	rs76635270	0	162088609	G	T
3	rs11917723	0	162088699	G	A
3	rs67231991	0	162088835	T	G
3	rs6804433	0	162088873	A	C
3	rs6780444	0	162088958	G	A
3	rs6804552	0	162089026	A	T
3	rs4449332	0	162089078	C	T
3	rs2897221	0	162089122	C	T
3	rs6780562	0	162089166	C	T
3	rs7626654	0	162089375	C	T
3	rs10513586	0	162089555	T	C
3	rs28458330	0	162089643	T	G
3	rs16848385	0	162089727	C	G
3	rs28653070	0	162089842	C	T
3	rs28546700	0	162089935	G	A
3	rs7640989	0	162089975	T	C
3	rs7629335	0	162089977	C	T
3	rs7641275	0	162090345	T	C
3	rs7641278	0	162090358	T	A
3	rs6768512	0	162090494	C	A
3	rs7615653	0	162090519	G	T
3	rs76971070	0	162090629	A	C
3	rs78615448	0	162090646	A	G
3	rs11716226	0	162090899	T	C
3	rs6781960	0	162091001	T	C
3	rs35654970	0	162091010	C	T
3	rs11716304	0	162091046	T	C
3	rs12494047	0	162091074	T	C
3	rs6793763	0	162091327	A	T
3	rs6782262	0	162091333	T	A
3	rs6785038	0	162091595	T	C
3	rs116777360	0	162091671	G	A
3	rs114693927	0	162091710	G	T
3	rs74337897	0	162091806	A	G
3	rs75663603	0	162091878	C	G
3	rs4856677	0	162091908	T	C
3	rs78255407	0	162091960	C	G
3	rs78840727	0	162091986	C	A
3	rs111247432	0	162092183	A	C
3	rs4856678	0	162092216	A	G
3	rs77348713	0	162092738	A	T
3	rs76052714	0	162092925	G	A
3	rs6788935	0	162093031	T	C
3	rs35095668	0	162093131	A	G
3	rs76435850	0	162093248	G	A
3	rs6441450	0	162093308	G	A
3	rs7634222	0	162093349	T	C
3	rs7625093	0	162093593	G	A
3	rs34264209	0	162093889	A	T
3	rs6792329	0	162093956	T	C
3	rs6779642	0	162094087	G	T
3	rs76907816	0	162094140	C	A
3	rs13092354	0	162094173	T	C
3	rs2897222	0	162094430	G	A
3	rs75456991	0	162095505	A	T
3	rs75301888	0	162095577	G	T
3	rs6810079	0	162095817	A	G
3	rs28588050	0	162095869	G	A
3	rs12493759	0	162096053	T	C
3	rs16848424	0	162096245	C	T
3	rs7609808	0	162096395	A	G
3	rs112231205	0	162096439	G	T
3	rs79423918	0	162096454	T	C
3	rs76354483	0	162097055	T	C
3	rs200491090	0	162097212	G	A
3	rs139401821	0	162098385	G	T
3	rs186903070	0	162099783	A	G
3	rs56786529	0	162101573	G	A
3	rs12637086	0	162101612	C	A
3	rs58271182	0	162101726	T	C
3	rs58281493	0	162101762	C	T
3	rs58526849	0	162101840	G	C
3	rs75050279	0	162102125	T	C
3	rs4856679	0	162102165	A	C
3	rs77559029	0	162102170	C	T
3	rs79824949	0	162102183	T	C
3	rs79312135	0	162102394	G	A
3	rs2405764	0	162102395	C	T
3	rs16848522	0	162102409	A	T
3	rs2405763	0	162102412	A	G
3	rs9871082	0	162102486	C	G
3	rs79424449	0	162102541	T	C
3	rs57345531	0	162102658	T	C
3	rs74666861	0	162103067	C	T
3	rs78355896	0	162103214	A	T
3	rs16848537	0	162103361	G	C
3	rs16848543	0	162103554	T	C
3	rs17753393	0	162103596	A	C
3	rs10049026	0	162103620	T	C
3	rs78879027	0	162103732	A	C
3	rs60790641	0	162103867	T	A
3	rs13097555	0	162103881	A	G
3	rs61704774	0	162104032	T	C
3	rs35090299	0	162104132	A	G
3	rs58797656	0	162104326	A	C
3	rs2405762	0	162104442	G	A
3	rs10513583	0	162104444	A	C
3	rs79279365	0	162104615	A	G
3	rs77054321	0	162104766	G	A
3	rs60775186	0	162104871	C	T
3	rs6782435	0	162105223	G	A
3	rs6808933	0	162105482	A	G
3	rs13085686	0	162105553	C	A
3	rs13085992	0	162105555	G	A
3	rs75081494	0	162105578	C	A
3	rs16847316	0	162105971	G	A
3	rs4327404	0	162106115	C	T
3	rs2076785	0	162106131	G	T
3	rs4337650	0	162106185	A	G
3	rs4416396	0	162106370	G	T
3	rs2405760	0	162106392	C	A
3	rs16847324	0	162106443	T	G
3	rs16848574	0	162106459	C	T
3	rs16847327	0	162106498	A	G
3	rs80093963	0	162106665	C	A
3	rs115632361	0	162106817	A	G
3	rs78285476	0	162107087	T	A
3	rs13096939	0	162107095	A	G
3	rs74836978	0	162107103	T	C
3	rs79316347	0	162107136	G	A
3	rs13097610	0	162107198	G	A
3	rs34479544	0	162107354	A	G
3	rs16848605	0	162107467	G	T
3	rs78521175	0	162107518	A	G
3	rs76194961	0	162107524	G	A
3	rs16848607	0	162107656	A	G
3	rs11926354	0	162107857	T	G
3	rs74611422	0	162107907	G	T
3	rs12634538	0	162108153	G	C
3	rs12634539	0	162108154	G	A
3	rs6795724	0	162108640	G	T
3	rs73155884	0	162109264	C	T
3	rs2897223	0	162109383	C	T
3	rs4263305	0	162109656	C	G
3	rs1015084	0	162110395	G	A
3	rs1317083	0	162110423	A	G
3	rs4488852	0	162110714	A	T
3	rs59660593	0	162111079	A	T
3	rs2405758	0	162111142	T	C
3	rs16848643	0	162111330	G	C
3	rs77621505	0	162111912	G	T
3	rs74679545	0	162111960	T	C
3	rs74660550	0	162112066	G	A
3	rs6800943	0	162112120	T	C
3	rs9290115	0	162112154	G	A
3	rs58829368	0	162112696	T	C
3	rs58474079	0	162112700	T	C
3	rs4393923	0	162113116	C	A
3	rs1320167	0	162113235	A	C
3	rs78851124	0	162113364	C	T
3	rs143933194	0	162113386	G	T
3	rs4856680	0	162113561	C	A
3	rs77765837	0	162113610	C	A
3	rs2405757	0	162113670	A	G
3	rs11712530	0	162114007	A	G
3	rs74661194	0	162114041	T	C
3	rs36111673	0	162114186	C	G
3	rs11708989	0	162114206	T	A
3	rs11712683	0	162114398	A	G
3	rs7639679	0	162114412	C	T
3	rs11712726	0	162114478	A	T
3	rs35671881	0	162115150	G	C
3	rs12493682	0	162115712	C	A
3	rs16848682	0	162116546	T	C
3	rs6441451	0	162116859	G	A
3	rs12485816	0	162116968	T	G
3	rs6780978	0	162117350	A	G
3	rs2405755	0	162117467	C	T
3	rs77018756	0	162117878	G	A
3	rs7651930	0	162117967	C	T
3	rs6441452	0	162118430	A	G
3	rs6775708	0	162118603	T	A
3	rs2405754	0	162119020	G	A
3	rs2405753	0	162119167	C	T
3	rs62292337	0	162119179	T	C
3	rs79280795	0	162119364	G	T
3	rs35597645	0	162119730	A	T
3	rs13080739	0	162120123	T	A
3	rs56048327	0	162120183	G	A
3	rs57466360	0	162120319	T	A
3	rs7611850	0	162120633	T	C
3	rs6441455	0	162120665	A	G
3	rs114490397	0	162121682	G	A
3	rs7648202	0	162122330	G	A
3	rs7650443	0	162122469	C	A
3	rs12630547	0	162122646	C	T
3	rs7618133	0	162122735	T	C
3	rs6441456	0	162122757	T	C
3	rs6441457	0	162122771	G	A
3	rs35757820	0	162122823	T	C
3	rs77158938	0	162122866	G	A
3	rs78342731	0	162122997	C	T
3	rs7651065	0	162123084	C	A
3	rs6783318	0	162123179	A	G
3	rs13076928	0	162123444	C	T
3	rs369540462	0	162129027	A	T
3	rs192581800	0	162129269	T	C
3	rs4856682	0	162129993	T	C
3	rs77107134	0	162130107	A	T
3	rs4856685	0	162130691	A	G
3	rs12636148	0	162131408	T	C
3	rs79007150	0	162131757	G	T
3	rs9844239	0	162132155	C	T
3	rs76601570	0	162132605	T	C
3	rs11922606	0	162133075	C	T
3	rs73159779	0	162133461	A	T
3	rs6805705	0	162134690	A	G
3	rs7649915	0	162135246	A	G
3	rs74399799	0	162135485	C	T
3	rs79802352	0	162135662	C	G
3	rs2405501	0	162135761	C	G
3	rs2405502	0	162135821	A	G
3	rs12054211	0	162135883	T	A
3	rs2897150	0	162136225	C	T
3	rs10936279	0	162136554	C	T
3	rs79882552	0	162136826	T	C
3	rs75715861	0	162137811	T	C
3	rs191600402	0	162138697	T	G
3	rs10936283	0	162138826	A	G
3	rs4453855	0	162139430	T	A
3	rs111282672	0	162140634	C	T
3	rs4856629	0	162141172	A	C
3	rs4856631	0	162141407	A	C
3	rs9868667	0	162141885	C	G
3	rs9813898	0	162142185	T	C
3	rs6803545	0	162142475	T	C
3	rs6766883	0	162143030	A	G
3	rs9837264	0	162143572	A	C
3	rs35364208	0	162143632	C	T
3	rs9819929	0	162143663	T	G
3	rs9875471	0	162143777	C	T
3	rs9879717	0	162143926	G	A
3	rs6441460	0	162144024	C	T
3	rs6441461	0	162144075	G	C
3	rs78399986	0	162144163	T	C
3	rs6770434	0	162144180	A	G
3	rs2897152	0	162144488	T	C
3	rs67514009	0	162144661	G	A
3	rs2405505	0	162144787	T	A
3	rs2405506	0	162144838	G	A
3	rs6798305	0	162145101	C	G
3	rs12635839	0	162145170	C	T
3	rs12496978	0	162145415	T	A
3	rs6801086	0	162145554	C	G
3	rs6776864	0	162145794	A	G
3	rs6801492	0	162145907	C	T
3	rs75055514	0	162145921	C	G
3	rs6776986	0	162145929	A	T
3	rs6801685	0	162146061	C	A
3	rs6801686	0	162146063	C	T
3	rs6777189	0	162146093	A	G
3	rs6765996	0	162146173	T	C
3	rs6441462	0	162146282	G	A
3	rs9883137	0	162146664	T	C
3	rs6441463	0	162146786	G	A
3	rs4856635	0	162147304	T	C
3	rs4856636	0	162147487	G	A
3	rs4856637	0	162147572	T	C
3	rs4856638	0	162147616	T	G
3	rs11916085	0	162148071	T	C
3	rs6441464	0	162148514	G	T
3	rs6441465	0	162148840	T	C
3	rs9840846	0	162149410	A	G
3	rs67795979	0	162149532	T	A
3	rs9823637	0	162149556	T	A
3	rs4449333	0	162149813	C	T
3	rs117710562	0	162149843	C	G
3	rs4491915	0	162149907	C	T
3	rs4254675	0	162149968	G	A
3	rs4266210	0	162150159	T	C
3	rs3907209	0	162150241	A	T
3	rs3907210	0	162150310	G	A
3	rs3907211	0	162150538	C	T
3	rs9846906	0	162150814	A	G
3	rs7612157	0	162150960	T	G
3	rs9833349	0	162151051	T	G
3	rs6441473	0	162151373	C	A
3	rs113827524	0	162151426	T	G
3	rs4564995	0	162151547	A	G
3	rs189889939	0	162151582	T	C
3	rs3958530	0	162151643	A	T
3	rs3912098	0	162151927	A	G
3	rs3912099	0	162151998	G	A
3	rs6768313	0	162152150	T	C
3	rs6779843	0	162152284	A	T
3	rs3907212	0	162152358	A	G
3	rs3907214	0	162152761	C	A
3	rs3907215	0	162152768	T	C
3	rs6807016	0	162152832	C	T
3	rs57369462	0	162153282	T	C
3	rs58605461	0	162153376	A	G
3	rs59621618	0	162153383	A	G
3	rs12633973	0	162153440	T	G
3	rs67487253	0	162153642	A	C
3	rs68045901	0	162153716	T	C
3	rs11709182	0	162153810	G	A
3	rs77312048	0	162153831	T	C
3	rs6762491	0	162154302	C	T
3	rs6762496	0	162154316	C	T
3	rs6765490	0	162154720	G	A
3	rs11929273	0	162155076	C	T
3	rs11929376	0	162155399	C	T
3	rs181382844	0	162155480	A	C
3	rs11929496	0	162155553	G	A
3	rs4092575	0	162155597	T	G
3	rs147570650	0	162155638	G	C
3	rs116132161	0	162155660	C	T
3	rs66750823	0	162155755	C	T
3	rs3912100	0	162155787	G	A
3	rs55865729	0	162155964	C	A
3	rs73878131	0	162155980	C	T
3	rs56268396	0	162156113	A	G
3	rs56255591	0	162156124	G	A
3	rs55983780	0	162156198	A	G
3	rs55875424	0	162156204	T	A
3	rs2318630	0	162156517	A	C
3	rs67180061	0	162156574	G	A
3	rs73161792	0	162156659	G	A
3	rs57269775	0	162156663	G	A
3	rs9817021	0	162156965	C	T
3	rs68048788	0	162157024	C	G
3	rs62291058	0	162157212	G	T
3	rs67382735	0	162157221	G	C
3	rs34860548	0	162157292	G	A
3	rs3907216	0	162157387	C	T
3	rs12493253	0	162157597	A	C
3	rs73161795	0	162157879	C	A
3	rs12494060	0	162158101	A	G
3	rs12630952	0	162158104	C	T
3	rs3853161	0	162158708	G	A
3	rs12488584	0	162159287	C	T
3	rs11709803	0	162159472	C	G
3	rs7650060	0	162159500	A	G
3	rs4856688	0	162159552	A	T
3	rs2873759	0	162159814	C	T
3	rs4481170	0	162160072	G	A
3	rs7614903	0	162160577	G	C
3	rs17703088	0	162160635	A	G
3	rs79083092	0	162160749	G	T
3	rs10084695	0	162161033	C	T
3	rs11928071	0	162161062	A	G
3	rs13072199	0	162161097	T	A
3	rs62292860	0	162161157	A	G
3	rs13092420	0	162161166	A	T
3	rs11924705	0	162161616	T	C
3	rs11925580	0	162162077	T	C
3	rs11929190	0	162162142	A	T
3	rs6796163	0	162162227	A	C
3	rs6771669	0	162162243	C	T
3	rs11929234	0	162162319	A	C
3	rs79127168	0	162162339	C	T
3	rs6784880	0	162162384	T	C
3	rs6441478	0	162162463	A	C
3	rs6787328	0	162162470	T	C
3	rs9844593	0	162162532	C	T
3	rs6441479	0	162162650	A	T
3	rs7621018	0	162162721	C	T
3	rs75219908	0	162162775	A	C
3	rs76732557	0	162163045	A	G
3	rs145997069	0	162163783	C	A
3	rs12638306	0	162164256	T	C
3	rs34519160	0	162164259	A	G
3	rs13068589	0	162164559	C	T
3	rs13068863	0	162164584	G	T
3	rs13091347	0	162164626	T	C
3	rs62292862	0	162164856	T	C
3	rs12495563	0	162164973	A	G
3	rs35615498	0	162165127	G	A
3	rs35463187	0	162165276	G	T
3	rs6441480	0	162165519	T	C
3	rs7375066	0	162165679	A	G
3	rs114313333	0	162165886	A	C
3	rs7630775	0	162166148	C	A
3	rs143377132	0	162166184	G	C
3	rs9637415	0	162166280	G	C
3	rs7631036	0	162166455	C	T
3	rs4856689	0	162166738	T	C
3	rs4856690	0	162166858	A	G
3	rs4856691	0	162167014	A	G
3	rs6764631	0	162167301	A	T
3	rs6789378	0	162167396	G	A
3	rs75399582	0	162167772	A	T
3	rs9637372	0	162167894	C	T
3	rs4856692	0	162168172	T	A
3	rs4856693	0	162168190	C	G
3	rs7639668	0	162168630	C	G
3	rs7639669	0	162168637	C	G
3	rs78408111	0	162168673	G	A
3	rs4856640	0	162168782	C	A
3	rs4856694	0	162169033	T	C
3	rs7640405	0	162169450	C	A
3	rs78961855	0	162169523	A	T
3	rs7610240	0	162169527	T	A
3	rs7620595	0	162169641	A	T
3	rs6763134	0	162169896	T	C
3	rs7610665	0	162169927	T	C
3	rs6441484	0	162169986	T	A
3	rs76023712	0	162170299	G	A
3	rs6774866	0	162170333	A	G
3	rs117342021	0	162170620	G	A
3	rs73878143	0	162170694	G	A
3	rs1478159	0	162170925	T	C
3	rs7641368	0	162171011	T	C
3	rs9826621	0	162171576	A	G
3	rs6441485	0	162171946	T	C
3	rs7644819	0	162172244	T	C
3	rs16849112	0	162172391	T	C
3	rs75370573	0	162172577	T	G
3	rs6441486	0	162172621	C	T
3	rs9874236	0	162173090	C	T
3	rs7636530	0	162173285	G	C
3	rs7616564	0	162173590	A	G
3	rs141744053	0	162175035	T	C
3	rs9858104	0	162175743	G	C
3	rs74742200	0	162176303	G	T
3	rs9882455	0	162176345	T	C
3	rs9825275	0	162176657	A	G
3	rs9825290	0	162176703	A	G
3	rs16849133	0	162176995	A	G
3	rs7648755	0	162177073	G	A
3	rs7626529	0	162177162	A	G
3	rs7626636	0	162177290	A	G
3	rs7618873	0	162177730	T	G
3	rs140094009	0	162177948	G	A
3	rs6441487	0	162178245	T	C
3	rs6441488	0	162178409	G	T
3	rs7610253	0	162178504	G	A
3	rs7632046	0	162178518	A	G
3	rs9874063	0	162178785	G	A
3	rs9878983	0	162179659	C	T
3	rs9883026	0	162179875	C	A
3	rs7427196	0	162180250	C	G
3	rs1478167	0	162180549	T	A
3	rs117081618	0	162180606	A	T
3	rs1478166	0	162180613	A	C
3	rs1478165	0	162181269	G	T
3	rs35167491	0	162181382	T	C
3	rs7427452	0	162182234	T	C
3	rs1600095	0	162182428	A	T
3	rs34986669	0	162182902	C	A
3	rs115443244	0	162182975	A	G
3	rs13075431	0	162182987	A	C
3	rs35789925	0	162183004	A	G
3	rs80026823	0	162183161	G	A
3	rs13076471	0	162183279	G	A
3	rs7434223	0	162183462	C	T
3	rs6762183	0	162183958	G	A
3	rs6786781	0	162184425	A	G
3	rs9881612	0	162184971	C	G
3	rs9882016	0	162185043	G	C
3	rs16849189	0	162185050	G	A
3	rs16849191	0	162185351	G	C
3	rs2318456	0	162185417	T	C
3	rs2126847	0	162185775	C	T
3	rs988107	0	162185860	G	A
3	rs988106	0	162185905	C	T
3	rs9832183	0	162186397	T	A
3	rs1478162	0	162186465	G	A
3	rs1478161	0	162186802	T	C
3	rs1478160	0	162187068	T	C
3	rs16849217	0	162187330	C	G
3	rs16849226	0	162187427	C	T
3	rs148097713	0	162187661	T	C
3	rs78635274	0	162187729	T	C
3	rs6800304	0	162188150	A	G
3	rs62292903	0	162188426	C	T
3	rs9823293	0	162188625	C	T
3	rs77320845	0	162188723	T	A
3	rs16849242	0	162188734	T	C
3	rs7625235	0	162188992	C	G
3	rs4856695	0	162189005	C	A
3	rs200457128	0	162189819	C	T
3	rs13085717	0	162190009	A	G
3	rs1119792	0	162190445	A	G
3	rs76687402	0	162190588	G	A
3	rs7637042	0	162191017	A	G
3	rs73163519	0	162191204	T	C
3	rs9863537	0	162191986	T	C
3	rs62292904	0	162192169	C	T
3	rs6441490	0	162192332	T	A
3	rs6441491	0	162192511	C	T
3	rs6441492	0	162192541	A	G
3	rs6441493	0	162192660	T	C
3	rs9849220	0	162193212	C	T
3	rs9849351	0	162193250	C	A
3	rs7621601	0	162193437	C	T
3	rs7623861	0	162193466	C	G
3	rs10936286	0	162193991	T	C
3	rs9874311	0	162194091	T	C
3	rs10936288	0	162195128	T	C
3	rs12495573	0	162195139	A	G
3	rs13325122	0	162195248	A	G
3	rs9851947	0	162195413	T	G
3	rs9869554	0	162195449	A	G
3	rs141976173	0	162195506	C	T
3	rs7641818	0	162195612	T	A
3	rs7641827	0	162195645	T	G
3	rs7642220	0	162195995	T	A
3	rs114011082	0	162196013	A	G
3	rs10470339	0	162196124	C	A
3	rs9837113	0	162196185	G	A
3	rs6763669	0	162196546	A	G
3	rs6788435	0	162196773	C	T
3	rs79762312	0	162196959	C	T
3	rs374489541	0	162197117	T	C
3	rs9842614	0	162197354	C	T
3	rs9637373	0	162197764	T	C
3	rs7349544	0	162198135	G	A
3	rs111363942	0	162198319	T	C
3	rs6441494	0	162198322	C	T
3	rs12492138	0	162198839	G	A
3	rs13088979	0	162199397	T	C
3	rs78936749	0	162199658	C	T
3	rs4856696	0	162199815	A	C
3	rs117475486	0	162199841	C	T
3	rs4856641	0	162200194	A	G
3	rs62293961	0	162200226	G	A
3	rs58947267	0	162200360	G	A
3	rs62293962	0	162200361	T	C
3	rs7429337	0	162200825	T	C
3	rs1585657	0	162200873	C	T
3	rs11721162	0	162200914	T	C
3	rs9863594	0	162201012	G	C
3	rs9863897	0	162201184	G	A
3	rs6414398	0	162201753	T	C
3	rs2086090	0	162202097	G	A
3	rs2086089	0	162202143	T	G
3	rs6441496	0	162202403	T	C
3	rs12489238	0	162202742	A	G
3	rs12495768	0	162202761	G	A
3	rs6441497	0	162202825	T	C
3	rs6441498	0	162203013	G	A
3	rs6441499	0	162203018	G	T
3	rs79360761	0	162203153	T	C
3	rs80299917	0	162203327	G	A
3	rs7428875	0	162203603	C	A
3	rs11720326	0	162203923	C	T
3	rs16849405	0	162203945	A	C
3	rs75880301	0	162204222	T	C
3	rs78312447	0	162204650	A	T
3	rs78957676	0	162204912	T	C
3	rs76363751	0	162205256	T	C
3	rs1382204	0	162205333	T	C
3	rs7431616	0	162205345	T	G
3	rs9868505	0	162205597	A	C
3	rs78049700	0	162205646	T	C
3	rs13064235	0	162205779	T	A
3	rs80145675	0	162205874	T	C
3	rs9855439	0	162206039	T	C
3	rs6441500	0	162207853	T	G
3	rs6791711	0	162208062	G	A
3	rs35945221	0	162208129	A	G
3	rs191750698	0	162208721	T	C
3	rs1026693	0	162208957	C	G
3	rs6441501	0	162209065	T	C
3	rs1026692	0	162209365	C	G
3	rs1026691	0	162209545	G	T
3	rs1031839	0	162210027	C	T
3	rs1015177	0	162210053	G	A
3	rs73163529	0	162210236	C	T
3	rs78664662	0	162210421	G	T
3	rs74883110	0	162211091	A	C
3	rs2199604	0	162211481	G	A
3	rs62293966	0	162211492	T	C
3	rs28698022	0	162211524	C	A
3	rs56806422	0	162211871	T	C
3	rs7646771	0	162212831	T	A
3	rs1478157	0	162213126	T	C
3	rs137926283	0	162214020	G	A
3	rs11923869	0	162214853	G	T
3	rs9855432	0	162214948	G	A
3	rs7619644	0	162215426	A	T
3	rs113982775	0	162215701	C	A
3	rs9823249	0	162216338	A	G
3	rs1351091	0	162216666	T	C
3	rs6414399	0	162217132	T	G
3	rs2318455	0	162217232	C	A
3	rs144601591	0	162217269	C	T
3	rs1478156	0	162217405	G	A
3	rs76691095	0	162217458	C	T
3	rs1478155	0	162217772	T	C
3	rs6441502	0	162217828	A	G
3	rs78044907	0	162217972	C	T
3	rs6441503	0	162217994	C	T
3	rs115265583	0	162218154	C	T
3	rs6414400	0	162218440	T	C
3	rs1382203	0	162218849	T	C
```
