## Supplementary material for "Characterization of shared and ancestry-specific signals driving complex traits using multi-ancestry fine-mapping": susiex_nc3.cs80.cs

```
CS_ID	SNP	BP	REF_ALLELE	ALT_ALLELE	REF_FRQ	BETA	SE	-LOG10P	CS_PIP	OVRL_PIP
1	rs7615033	161719141	A,A	G,G	0.624254,0.507937	-0.016738,-0.0482027	0.00408236,0.00855043	4.38404,7.76301	0.0432186	0.0432353
1	rs13090130	161777035	A,A	G,G	0.61829,0.497024	-0.0187217,-0.0436456	0.00406983,0.0085495	5.37442,6.48055	0.0243455	0.0243588
1	rs13072429	161781520	A,A	G,G	0.620278,0.498016	-0.0179712,-0.0438512	0.00407393,0.00854942	4.98814,6.53602	0.0120168	0.0120295
1	rs6804239	161780488	T,T	C,C	0.620278,0.498016	-0.0179712,-0.0438512	0.00407393,0.00854942	4.98814,6.53602	0.0120168	0.0120295
1	rs13072249	161781423	A,A	G,G	0.620278,0.497024	-0.0179233,-0.0438517	0.00407393,0.0085495	4.9646,6.53602	0.0115227	0.0115354
1	rs1567453	161782037	C,C	T,T	0.620278,0.498016	-0.0179233,-0.0438512	0.00407393,0.00854942	4.9646,6.53602	0.0114067	0.0114194
1	rs16847305	161781591	C,C	T,T	0.620278,0.498016	-0.0179233,-0.0438512	0.00407393,0.00854942	4.9646,6.53602	0.0114067	0.0114194
1	rs13071757	161781431	G,G	A,A	0.620278,0.498016	-0.0179233,-0.0438512	0.00407393,0.00854942	4.9646,6.53602	0.0114067	0.0114194
1	rs1397223	161780887	G,G	A,A	0.620278,0.498016	-0.0179233,-0.0438512	0.00407393,0.00854942	4.9646,6.53602	0.0114067	0.0114194
1	rs1397224	161780948	C,C	G,G	0.620278,0.498016	-0.0179233,-0.0438512	0.00407393,0.00854942	4.9646,6.53602	0.0114067	0.0114194
1	rs6769304	161781288	G,G	T,T	0.620278,0.498016	-0.0179233,-0.0438512	0.00407393,0.00854942	4.9646,6.53602	0.0114067	0.0114194
1	rs13071732	161781337	T,T	C,C	0.620278,0.498016	-0.0179233,-0.0438512	0.00407393,0.00854942	4.9646,6.53602	0.0114067	0.0114194
1	rs6804840	161781149	T,T	C,C	0.620278,0.498016	-0.0178798,-0.0438512	0.00407393,0.00854942	4.94325,6.53602	0.0108802	0.0108929
1	rs1510330	161779824	T,T	A,A	0.620278,0.498016	-0.0179233,-0.0437544	0.00407393,0.00854942	4.9646,6.50993	0.0107888	0.0108015
1	rs871934	161780055	G,G	C,C	0.620278,0.498016	-0.0179233,-0.0437544	0.00407393,0.00854942	4.9646,6.50993	0.0107888	0.0108015
1	rs1510331	161779888	T,T	C,C	0.620278,0.498016	-0.0179233,-0.0437544	0.00407393,0.00854942	4.9646,6.50993	0.0107888	0.0108015
1	rs871932	161780197	T,T	C,C	0.620278,0.498016	-0.0178798,-0.0438051	0.00407393,0.00854942	4.94325,6.52359	0.0105953	0.010608
1	rs1016743	161782729	G,G	A,A	0.620278,0.498016	-0.0179712,-0.0435948	0.00407393,0.00854942	4.98814,6.46702	0.0103713	0.0103841
1	rs34141100	161783192	T,T	C,C	0.620278,0.498016	-0.0179712,-0.0435948	0.00407393,0.00854942	4.98814,6.46702	0.0103713	0.0103841
1	rs34585114	161783897	G,G	T,T	0.620278,0.498016	-0.0179233,-0.0435948	0.00407393,0.00854942	4.9646,6.46702	0.00984479	0.00985747
1	rs35797074	161783701	G,G	A,A	0.620278,0.498016	-0.0179233,-0.0435948	0.00407393,0.00854942	4.9646,6.46702	0.00984479	0.00985747
1	rs16847309	161782551	C,C	G,G	0.620278,0.498016	-0.0179233,-0.0435948	0.00407393,0.00854942	4.9646,6.46702	0.00984479	0.00985747
1	rs34707800	161783674	C,C	T,T	0.620278,0.498016	-0.0179233,-0.0435948	0.00407393,0.00854942	4.9646,6.46702	0.00984479	0.00985747
1	rs1016744	161782714	C,C	T,T	0.620278,0.498016	-0.0179233,-0.0435948	0.00407393,0.00854942	4.9646,6.46702	0.00984479	0.00985747
1	rs35598685	161783543	T,T	C,C	0.620278,0.498016	-0.0179233,-0.0435948	0.00407393,0.00854942	4.9646,6.46702	0.00984479	0.00985747
1	rs35628140	161784241	A,A	G,G	0.620278,0.498016	-0.0179233,-0.0435948	0.00407393,0.00854942	4.9646,6.46702	0.00984479	0.00985747
1	rs34036050	161783220	C,C	T,T	0.620278,0.498016	-0.0179233,-0.0435948	0.00407393,0.00854942	4.9646,6.46702	0.00984479	0.00985747
1	rs35535628	161785259	C,C	T,T	0.620278,0.498016	-0.0179233,-0.043549	0.00407393,0.00854942	4.9646,6.45473	0.00959	0.00960268
1	rs35722908	161784084	C,C	A,A	0.620278,0.498016	-0.0179233,-0.043549	0.00407393,0.00854942	4.9646,6.45473	0.00959	0.00960268
1	rs12632886	161784466	A,A	G,G	0.620278,0.498016	-0.0179233,-0.043549	0.00407393,0.00854942	4.9646,6.45473	0.00959	0.00960268
1	rs7619710	161785687	A,A	G,G	0.620278,0.498016	-0.0178798,-0.043549	0.00407393,0.00854942	4.94325,6.45473	0.00914735	0.00916001
1	rs7641676	161785908	C,C	A,A	0.619284,0.498016	-0.0179621,-0.043549	0.00407187,0.00854942	4.98814,6.45473	0.00898068	0.00899335
1	rs4856750	161786729	G,G	A,A	0.620278,0.498016	-0.0178798,-0.0434986	0.00407393,0.00854942	4.94325,6.44123	0.00888754	0.00890019
1	rs4856751	161786799	A,A	G,G	0.620278,0.498016	-0.0178798,-0.0434986	0.00407393,0.00854942	4.94325,6.44123	0.00888754	0.00890019
1	rs12638716	161790365	C,C	A,A	0.620278,0.498016	-0.0178798,-0.0434481	0.00407393,0.00854942	4.94325,6.42773	0.00863537	0.00864801
1	rs12638648	161790078	T,T	A,A	0.620278,0.498016	-0.0178798,-0.0434481	0.00407393,0.00854942	4.94325,6.42773	0.00863537	0.00864801
1	rs12631171	161787275	T,T	C,C	0.620278,0.498016	-0.0178363,-0.0434986	0.00407393,0.00854942	4.92195,6.44123	0.00847822	0.00849085
1	rs4856752	161786860	C,C	A,A	0.620278,0.498016	-0.0178363,-0.0434986	0.00407393,0.00854942	4.92195,6.44123	0.00847822	0.00849085
1	rs4856749	161786663	A,A	G,G	0.620278,0.498016	-0.0178363,-0.0434986	0.00407393,0.00854942	4.92195,6.44123	0.00847822	0.00849085
1	rs12637654	161776626	A,A	G,G	0.620278,0.497024	-0.0178798,-0.0433982	0.00407393,0.0085495	4.94325,6.41425	0.00846792	0.00848056
1	rs35538103	161779418	T,T	C,C	0.620278,0.498016	-0.0178798,-0.0433977	0.00407393,0.00854942	4.94325,6.41425	0.00839061	0.00840325
1	rs67954438	161779481	A,A	G,G	0.620278,0.498016	-0.0178363,-0.0434481	0.00407393,0.00854942	4.92195,6.42773	0.00823766	0.00825029
1	rs13071617	161720892	A,A	G,G	0.624254,0.496032	-0.0166943,-0.0455988	0.00408236,0.00854962	4.36397,7.01605	0.00816693	0.00818027
1	rs6788445	161778092	G,G	A,A	0.620278,0.497024	-0.017697,-0.0436534	0.00407393,0.0085495	4.85408,6.48265	0.00804415	0.00805676
1	rs1119977	161777508	C,C	T,T	0.620278,0.497024	-0.017697,-0.0436534	0.00407393,0.0085495	4.85408,6.48265	0.00804415	0.00805676
1	rs62278939	161791586	T,T	C,C	0.620278,0.498016	-0.0178798,-0.0432969	0.00407393,0.00854942	4.94325,6.38733	0.00792245	0.00793508
1	rs35626895	161779669	G,G	A,A	0.620278,0.498016	-0.0177884,-0.0434481	0.00407393,0.00854942	4.89857,6.42773	0.00782227	0.00783488
1	rs12629781	161776564	A,A	T,T	0.620278,0.497024	-0.0177449,-0.0434486	0.00407393,0.0085495	4.87736,6.42773	0.00753252	0.00754511
1	rs6776758	161777872	G,G	T,T	0.619284,0.497024	-0.0176446,-0.0436534	0.00407187,0.0085495	4.83297,6.48265	0.00733925	0.00735185
1	rs1119976	161777167	T,T	C,C	0.620278,0.497024	-0.0177449,-0.0433982	0.00407393,0.0085495	4.87736,6.41425	0.00731895	0.00733153
1	rs1119975	161777151	A,A	G,G	0.620278,0.497024	-0.0177449,-0.0433982	0.00407393,0.0085495	4.87736,6.41425	0.00731895	0.00733153
1	rs12637619	161776603	T,T	C,C	0.620278,0.497024	-0.0177449,-0.0433982	0.00407393,0.0085495	4.87736,6.41425	0.00731895	0.00733153
1	rs62278938	161789365	C,C	T,T	0.620278,0.498016	-0.0177449,-0.0433977	0.00407393,0.00854942	4.87736,6.41425	0.00725213	0.00726471
1	rs7431778	161793581	C,C	T,T	0.620278,0.498016	-0.0179233,-0.0429988	0.00407393,0.00854942	4.9646,6.3081	0.00701499	0.00702761
1	rs35648700	161767914	G,G	A,A	0.620278,0.498016	-0.0177449,-0.0433473	0.00407393,0.00854942	4.87736,6.40078	0.00696316	0.00697577
1	rs4856753	161798630	G,G	A,A	0.619284,0.5	-0.0176881,-0.0436449	0.00407187,0.00854935	4.85408,6.48055	0.00695382	0.00696644
1	rs13090072	161776943	C,C	G,G	0.620278,0.497024	-0.017697,-0.0433982	0.00407393,0.0085495	4.85408,6.41425	0.00695159	0.00696416
1	rs4380421	161773715	T,T	C,C	0.620278,0.496032	-0.0178798,-0.0430502	0.00407393,0.00854962	4.94325,6.32148	0.00689707	0.00690968
1	rs35512559	161761879	A,A	G,G	0.621272,0.496032	-0.0176189,-0.0435958	0.00407601,0.00854962	4.8119,6.46702	0.00674464	0.00675724
1	rs34793869	161761886	C,C	T,T	0.621272,0.496032	-0.0176189,-0.0435958	0.00407601,0.00854962	4.8119,6.46702	0.00674464	0.00675724
1	rs6789240	161795645	A,A	C,C	0.619284,0.500992	-0.0176011,-0.0436953	0.00407187,0.00854937	4.8119,6.4941	0.00653343	0.00654606
1	rs1397221	161778875	A,A	G,G	0.620278,0.497024	-0.0176099,-0.0433982	0.00407393,0.0085495	4.8119,6.41425	0.00633234	0.00634488
1	rs12630366	161725855	T,T	C,C	0.624254,0.496032	-0.0166462,-0.0452473	0.00408236,0.00854962	4.34194,6.91802	0.00630794	0.00632113
1	rs59423366	161771440	C,C	A,A	0.619284,0.496032	-0.0177359,-0.0429493	0.00407187,0.00854962	4.87736,6.29474	0.00624952	0.00626211
1	rs34809784	161771642	T,T	C,C	0.619284,0.496032	-0.0177359,-0.0429493	0.00407187,0.00854962	4.87736,6.29474	0.00624952	0.00626211
1	rs62278873	161769961	T,T	C,C	0.620278,0.496032	-0.0178363,-0.0429493	0.00407393,0.00854962	4.92195,6.29474	0.00621494	0.00622752
1	rs34739573	161774751	T,T	C,C	0.620278,0.49504	-0.0177449,-0.0430969	0.00407393,0.00854977	4.87736,6.33365	0.00616837	0.00618094
1	rs12629678	161776192	A,A	T,T	0.620278,0.496032	-0.017697,-0.0431466	0.00407393,0.00854962	4.85408,6.34705	0.00597926	0.0059918
1	rs12636833	161775268	A,A	G,G	0.620278,0.496032	-0.017697,-0.0430961	0.00407393,0.00854962	4.85408,6.33365	0.00581085	0.00582339
1	rs13061799	161774391	G,G	C,C	0.620278,0.496032	-0.017697,-0.0430961	0.00407393,0.00854962	4.85408,6.33365	0.00581085	0.00582339
1	rs4856744	161767599	A,A	T,T	0.621272,0.496032	-0.0176625,-0.0432979	0.00407601,0.00854962	4.83297,6.38733	0.00580846	0.00582099
1	rs4856669	161767551	G,G	A,A	0.621272,0.496032	-0.0176625,-0.0432979	0.00407601,0.00854962	4.83297,6.38733	0.00580846	0.00582099
1	rs34880574	161769790	A,A	G,G	0.620278,0.496032	-0.0177449,-0.0429998	0.00407393,0.00854962	4.87736,6.3081	0.00579368	0.00580623
1	rs13097361	161769592	C,C	T,T	0.620278,0.496032	-0.0177449,-0.0429998	0.00407393,0.00854962	4.87736,6.3081	0.00579368	0.00580623
1	rs35888322	161768330	T,T	C,C	0.620278,0.496032	-0.017697,-0.0430502	0.00407393,0.00854962	4.85408,6.32148	0.00566202	0.00567456
1	rs7432475	161768540	T,T	C,C	0.620278,0.496032	-0.017697,-0.0430502	0.00407393,0.00854962	4.85408,6.32148	0.00566202	0.00567456
1	rs56210893	161768468	A,A	C,C	0.620278,0.496032	-0.017697,-0.0430502	0.00407393,0.00854962	4.85408,6.32148	0.00566202	0.00567456
1	rs13072361	161772469	C,C	T,T	0.620278,0.496032	-0.017697,-0.0430502	0.00407393,0.00854962	4.85408,6.32148	0.00566202	0.00567456
1	rs5002246	161773266	G,G	A,A	0.620278,0.496032	-0.017697,-0.0430502	0.00407393,0.00854962	4.85408,6.32148	0.00566202	0.00567456
1	rs12631615	161770370	G,G	A,A	0.620278,0.496032	-0.0177449,-0.0429493	0.00407393,0.00854962	4.87736,6.29474	0.005631	0.00564355
1	rs12637049	161770290	A,A	G,G	0.620278,0.496032	-0.0177449,-0.0429493	0.00407393,0.00854962	4.87736,6.29474	0.005631	0.00564355
1	rs13085452	161770990	T,T	C,C	0.620278,0.496032	-0.0177449,-0.0429493	0.00407393,0.00854962	4.87736,6.29474	0.005631	0.00564355
1	rs13085482	161771075	G,G	A,A	0.620278,0.496032	-0.0177449,-0.0429493	0.00407393,0.00854962	4.87736,6.29474	0.005631	0.00564355
1	rs1912454	161735496	G,G	A,A	0.622266,0.496032	-0.0169912,-0.0443468	0.00407811,0.00854962	4.50951,6.67014	0.00558548	0.00559822
1	rs13058751	161775444	C,C	T,T	0.620278,0.496032	-0.0176535,-0.0430961	0.00407393,0.00854962	4.83297,6.33365	0.0055457	0.00555823
1	rs4856665	161728680	A,A	G,G	0.624254,0.496032	-0.0166943,-0.0449458	0.00408236,0.00854962	4.36397,6.8345	0.00553803	0.00555106
1	rs12638401	161772031	T,T	C,C	0.620278,0.496032	-0.017697,-0.0429998	0.00407393,0.00854962	4.85408,6.3081	0.00550288	0.00551541
1	rs4611839	161769064	C,C	T,T	0.620278,0.496032	-0.017697,-0.0429998	0.00407393,0.00854962	4.85408,6.3081	0.00550288	0.00551541
1	rs6800261	161769193	T,T	C,C	0.620278,0.496032	-0.017697,-0.0429998	0.00407393,0.00854962	4.85408,6.3081	0.00550288	0.00551541
1	rs13067436	161768017	T,T	C,C	0.61829,0.49504	-0.0176357,-0.0432987	0.00406983,0.00854977	4.83297,6.38733	0.00548804	0.00550067
1	rs13098951	161773472	A,A	G,G	0.620278,0.496032	-0.0176535,-0.0430502	0.00407393,0.00854962	4.83297,6.32148	0.00540367	0.00541619
1	rs13098556	161773519	C,C	A,A	0.620278,0.496032	-0.0176535,-0.0430502	0.00407393,0.00854962	4.83297,6.32148	0.00540367	0.00541619
1	rs12632991	161771989	G,G	A,A	0.620278,0.496032	-0.017697,-0.0429493	0.00407393,0.00854962	4.85408,6.29474	0.00534837	0.00536089
1	rs61342226	161771578	T,T	A,A	0.620278,0.496032	-0.017697,-0.0429493	0.00407393,0.00854962	4.85408,6.29474	0.00534837	0.00536089
1	rs12636815	161775150	A,A	G,G	0.620278,0.496032	-0.0176099,-0.0430961	0.00407393,0.00854962	4.8119,6.33365	0.00529322	0.00530573
2	rs308697	161487491	A,A	C,C	0.545726,0.730159	-0.0228688,-0.0157505	0.00397094,0.00963031	8.07264,0.991645	0.0285976	0.0286171
2	rs308695	161486251	A,A	G,G	0.545726,0.730159	-0.022821,-0.0155511	0.00397094,0.00963031	8.04174,0.973255	0.0262367	0.0262559
2	rs192812	161491831	T,T	C,C	0.545726,0.744048	-0.0227298,-0.0166055	0.00397094,0.00979543	7.98289,1.04561	0.0251424	0.0251625
2	rs172624	161483418	A,A	C,C	0.545726,0.730159	-0.0227776,-0.0153783	0.00397094,0.00963031	8.01369,0.95744	0.0242924	0.0243113
2	rs308690	161482645	T,T	G,G	0.545726,0.730159	-0.0227776,-0.0153068	0.00397094,0.00963031	8.01369,0.950934	0.0241158	0.0241346
2	rs308692	161484631	A,A	C,C	0.545726,0.730159	-0.0226864,-0.0153783	0.00397094,0.00963031	7.95494,0.95744	0.0214632	0.0214818
2	rs516157	161471611	T,T	A,A	0.543738,0.730159	-0.0226783,-0.0150559	0.00396952,0.00963031	7.95494,0.928263	0.0213141	0.0213325
2	rs9832859	161475537	A,A	C,C	0.544732,0.730159	-0.0227257,-0.0151543	0.00397022,0.00963031	7.98289,0.937124	0.0211788	0.0211972
2	rs491775	161470387	T,T	A,A	0.543738,0.730159	-0.0226783,-0.0149526	0.00396952,0.00963031	7.95494,0.918998	0.0210982	0.0211165
2	rs547631	161481029	T,T	C,C	0.545726,0.730159	-0.0226386,-0.0152035	0.00397094,0.00963031	7.92426,0.941569	0.0197653	0.0197836
2	rs177821	161481069	A,A	C,C	0.545726,0.730159	-0.0226386,-0.0151543	0.00397094,0.00963031	7.92426,0.937124	0.019668	0.0196863
2	rs525965	161466182	C,C	G,G	0.543738,0.730159	-0.0226305,-0.0146736	0.00396952,0.00963031	7.92426,0.894192	0.0192504	0.0192683
2	rs530669	161465648	G,G	A,A	0.543738,0.730159	-0.0226305,-0.0145707	0.00396952,0.00963031	7.92426,0.885127	0.0190641	0.019082
2	rs528355	161461557	A,A	G,G	0.543738,0.730159	-0.0226305,-0.0145217	0.00396952,0.00963031	7.92426,0.880825	0.0189768	0.0189946
2	rs485315	161473229	T,T	C,C	0.544732,0.730159	-0.0226345,-0.0149526	0.00397022,0.00963031	7.92426,0.918998	0.0183505	0.0183685
2	rs479750	161465095	T,T	C,C	0.543738,0.730159	-0.0225871,-0.0145707	0.00396952,0.00963031	7.89641,0.885127	0.0179769	0.0179946
2	rs541222	161478669	T,T	C,C	0.544732,0.730159	-0.0225911,-0.0152035	0.00397022,0.00963031	7.89641,0.941569	0.0177432	0.0177612
2	rs514816	161478145	A,A	G,G	0.544732,0.730159	-0.0225911,-0.0152035	0.00397022,0.00963031	7.89641,0.941569	0.0177432	0.0177612
2	rs528970	161477076	G,G	A,A	0.544732,0.730159	-0.0225911,-0.0152035	0.00397022,0.00963031	7.89641,0.941569	0.0177432	0.0177612
2	rs475336	161456914	G,G	A,A	0.543738,0.730159	-0.0224959,-0.0145707	0.00396952,0.00963031	7.83809,0.885127	0.015897	0.0159145
2	rs9819763	161455195	G,G	A,A	0.543738,0.731151	-0.0224959,-0.0145877	0.00396952,0.00964152	7.83809,0.885127	0.0158854	0.0159029
2	rs574215	161464022	G,G	A,A	0.543738,0.730159	-0.0224959,-0.0145217	0.00396952,0.00963031	7.83809,0.880825	0.0158242	0.0158417
2	rs9824940	161463031	A,A	G,G	0.543738,0.730159	-0.0224959,-0.0144727	0.00396952,0.00963031	7.83809,0.876532	0.0157521	0.0157695
2	rs9861996	161462911	G,G	A,A	0.543738,0.730159	-0.0224959,-0.0144727	0.00396952,0.00963031	7.83809,0.876532	0.0157521	0.0157695
2	rs524462	161461110	A,A	T,T	0.543738,0.730159	-0.0224959,-0.0144188	0.00396952,0.00963031	7.83809,0.87182	0.0156736	0.015691
2	rs554752	161462086	A,A	C,C	0.543738,0.730159	-0.0224959,-0.0143698	0.00396952,0.00963031	7.83809,0.867545	0.015603	0.0156204
2	rs490737	161470537	C,C	T,T	0.542744,0.645833	-0.0226266,-0.00716993	0.00396883,0.00893797	7.92426,0.37423	0.0150698	0.0150865
2	rs308699	161488369	A,A	G,G	0.633201,0.896825	-0.0227004,-0.00637945	0.00410256,0.0140528	7.50257,0.187184	0.014876	0.0148956
2	rs308698	161488348	T,T	A,A	0.632207,0.896825	-0.0226876,-0.00649627	0.00410023,0.0140528	7.50257,0.191193	0.0145152	0.0145349
2	rs518205	161469818	A,A	G,G	0.632207,0.895833	-0.0226876,-0.00574965	0.00410023,0.0139934	7.50257,0.166751	0.0141457	0.0141655
2	rs308696	161487215	G,G	T,T	0.633201,0.896825	-0.0226571,-0.00649627	0.00410256,0.0140528	7.4764,0.191193	0.0140575	0.014077
2	rs308693	161485407	A,A	G,G	0.633201,0.896825	-0.0226571,-0.00635381	0.00410256,0.0140528	7.4764,0.186306	0.0140492	0.0140686
2	rs308694	161485704	T,T	C,C	0.633201,0.896825	-0.0226571,-0.00630631	0.00410256,0.0140528	7.4764,0.184684	0.0140467	0.0140662
2	rs488002	161472974	A,A	G,G	0.542744,0.646825	-0.0225354,-0.00731544	0.00396883,0.00894365	7.86584,0.383643	0.013403	0.0134194
2	rs80021942	161455962	T,T	C,C	0.632207,0.895833	-0.0226442,-0.00649388	0.00410023,0.0139934	7.4764,0.192059	0.0133918	0.0134111
2	rs7613249	161455833	A,A	T,T	0.632207,0.896825	-0.0226442,-0.0064741	0.00410023,0.0140528	7.4764,0.190431	0.0133872	0.0134065
2	rs572525	161470438	A,A	G,G	0.632207,0.896825	-0.0226442,-0.00572647	0.00410023,0.0140528	7.4764,0.165171	0.0133613	0.0133808
2	rs9820572	161462675	C,C	G,G	0.545726,0.730159	-0.022504,-0.0144727	0.00397094,0.00963031	7.83809,0.876532	0.0133009	0.0133181
2	rs308689	161479873	C,C	T,T	0.544732,0.646825	-0.0225433,-0.00752806	0.00397022,0.00894365	7.86584,0.398001	0.0132224	0.0132388
2	rs482314	161464879	G,G	A,A	0.542744,0.646825	-0.0225354,-0.00702501	0.00396883,0.00894365	7.86584,0.36434	0.0132019	0.0132184
2	rs186303	161483227	C,C	G,G	0.633201,0.896825	-0.0226094,-0.006064	0.00410256,0.0140528	7.44767,0.176465	0.0131838	0.0132031
2	rs186302	161482118	T,T	C,C	0.633201,0.896825	-0.0226094,-0.00596895	0.00410256,0.0140528	7.44767,0.173266	0.013181	0.0132004
2	rs536964	161459025	T,T	G,G	0.632207,0.896825	-0.0225965,-0.00628479	0.00410023,0.0140528	7.44767,0.183951	0.0125658	0.012585
2	rs308691	161484296	C,C	T,T	0.633201,0.896825	-0.022566,-0.00656873	0.00410256,0.0140528	7.4216,0.193691	0.0124779	0.012497
2	rs489939	161470592	A,A	G,G	0.631213,0.895833	-0.0225838,-0.00565493	0.00409792,0.0139934	7.44767,0.163594	0.0119529	0.0119726
2	rs498051	161460507	C,C	G,G	0.632207,0.896825	-0.0225532,-0.00633212	0.00410023,0.0140528	7.4216,0.185565	0.0118743	0.0118933
2	rs541280	161478690	G,G	A,A	0.632207,0.896825	-0.0225532,-0.00529351	0.00410023,0.0140528	7.4216,0.150946	0.0118598	0.0118791
2	rs541447	161478751	G,G	A,A	0.632207,0.896825	-0.0225532,-0.00534111	0.00410023,0.0140528	7.4216,0.152495	0.0118591	0.0118783
3	rs141386449	161016111	T,NA	C,NA	0.993042,NA	0.0822897,NA	0.0237851,NA	3.267,NA	0.0383055	0.0383072
3	rs9790314	161019558	C,C	T,T	0.491054,0.09127	0.0165557,0.0276141	0.00395493,0.014843	4.54697,1.20185	0.0220584	0.0220603
3	rs141746378	161049536	A,NA	G,NA	0.993042,NA	0.0782752,NA	0.0237851,NA	3.00062,NA	0.0215338	0.0215349
3	rs7653233	160992033	A,A	G,G	0.491054,0.09127	0.0166939,0.0257933	0.00395493,0.014843	4.61408,1.08483	0.0195441	0.0195458
3	rs9850455	161017192	A,A	G,G	0.491054,0.09127	0.0166033,0.0260245	0.00395493,0.014843	4.57005,1.09937	0.0186647	0.0186664
3	rs141404361	161642234	T,NA	G,NA	0.975149,NA	-0.0383951,NA	0.0127009,NA	2.60161,NA	0.0121544	0.0121679
3	rs9872514	161042833	C,C	T,T	0.49006,0.093254	0.0158655,0.0243419	0.00395508,0.0147003	4.2193,1.00989	0.00866143	0.00866233
3	rs462514	161092809	T,T	C,C	0.522863,0.125992	0.0168902,-0.0114455	0.00395844,0.0128817	4.70283,0.426815	0.006009	0.00601006
3	rs459515	161092351	C,C	T,T	0.522863,0.125992	0.0168902,-0.0111985	0.00395844,0.0128817	4.70283,0.414917	0.00594732	0.00594836
3	rs336580	161082982	T,T	A,A	0.520875,0.126984	0.0169827,-0.0100736	0.00395775,0.0128386	4.7499,0.363845	0.00499835	0.00499931
3	rs336582	161082659	T,T	C,C	0.520875,0.126984	0.0169827,-0.0100252	0.00395775,0.0128386	4.7499,0.361629	0.00499045	0.00499142
3	rs150926474	161055904	G,NA	A,NA	0.99006,NA	0.0699887,NA	0.01993,NA	3.35143,NA	0.00483496	0.00483635
3	rs336568	161072763	C,C	G,G	0.520875,0.126984	0.016935,-0.00918257	0.00395775,0.0128386	4.72633,0.323795	0.00467121	0.00467212
3	rs336579	161086610	A,A	G,G	0.496024,0.034722	0.0172452,-0.00786014	0.00395442,0.0233493	4.88783,0.13289	0.00415954	0.00416035
3	rs78575449	160990319	NA,A	NA,G	NA,0.943452	NA,-0.053638	NA,0.018507	NA,2.42569	0.00401189	0.00401256
3	rs117585390	161030672	NA,T	NA,G	NA,0.957341	NA,-0.0565556	NA,0.0211527	NA,2.1248	0.00349366	0.00349428
3	rs460165	161087710	A,A	G,G	0.499006,0.03373	0.0174739,-0.00254745	0.00395431,0.023678	5.00359,0.0389002	0.00342182	0.00342279
3	rs6778186	160996762	NA,T	NA,G	NA,0.944444	NA,-0.0520634	NA,0.0186617	NA,2.27793	0.00335213	0.0033527
3	rs466399	161091194	T,T	G,G	0.499006,0.034722	0.0174262,-0.00234154	0.00395431,0.0233493	4.97935,0.0361557	0.00329195	0.00329289
3	rs463928	161087734	T,T	A,A	0.499006,0.03373	0.0174262,-0.00254745	0.00395431,0.023678	4.97935,0.0389002	0.00328833	0.00328927
3	rs464766	161087592	G,G	C,C	0.49006,0.034722	0.0169235,-0.00800799	0.00395508,0.0233493	4.72633,0.135711	0.00328734	0.0032879
3	rs6441370	160993754	T,T	C,C	0.50994,0.055556	0.0156371,-0.01249	0.00395508,0.0186616	4.11373,0.298162	0.00327243	0.00327277
3	rs1154701	161008025	A,A	T,T	0.510934,0.055556	0.0156853,-0.0119906	0.00395525,0.0186616	4.1356,0.283554	0.00325041	0.00325075
3	rs462081	161095585	T,T	C,C	0.858847,0.772817	0.021546,0.00545346	0.00567854,0.0102018	3.82953,0.226978	0.00317595	0.00317742
3	rs79364529	161052849	NA,C	NA,A	NA,0.944444	NA,-0.05169	NA,0.0186617	NA,2.25117	0.0031748	0.00317535
3	rs336589	161080358	T,T	C,C	0.49006,0.034722	0.0168758,-0.00802738	0.00395508,0.0233493	4.70283,0.136082	0.00315992	0.00316046
3	rs456611	161097268	G,G	A,A	0.49006,0.034722	0.0168758,-0.00583496	0.00395508,0.0233493	4.70283,0.0954652	0.00314427	0.0031448
3	rs457272	161096746	G,G	A,A	0.49006,0.034722	0.0168758,-0.00579334	0.00395508,0.0233493	4.70283,0.0947197	0.00314423	0.00314477
3	rs7611367	161003182	T,T	C,C	0.510934,0.055556	0.0156377,-0.0120396	0.00395525,0.0186616	4.11373,0.284977	0.00313184	0.00313217
3	rs7633186	161003124	G,G	A,A	0.510934,0.055556	0.0155902,-0.0122404	0.00395525,0.0186616	4.09191,0.290831	0.00303345	0.00303377
3	rs7647327	161016421	C,C	T,T	0.49006,0.035714	0.0166469,-0.0047182	0.00395508,0.0230346	4.59088,0.0769092	0.00299511	0.00299556
3	rs3849524	161015589	T,T	C,C	0.49006,0.035714	0.0166469,-0.00516532	0.00395508,0.0230346	4.59088,0.0848275	0.00299301	0.00299347
3	rs7629987	161002023	C,C	A,A	0.49006,0.035714	0.0166469,-0.00614096	0.00395508,0.0230346	4.59088,0.102494	0.00299224	0.00299269
3	rs7632797	161002694	G,G	A,A	0.510934,0.055556	0.0155902,-0.0117898	0.00395525,0.0186616	4.09191,0.277744	0.00298853	0.00298885
3	rs9851699	161042125	NA,A	NA,G	NA,0.944444	NA,-0.0512351	NA,0.0186617	NA,2.21879	0.00297294	0.00297345
3	rs336569	161072346	G,G	T,T	0.49006,0.034722	0.0167852,-0.00842299	0.00395508,0.0233493	4.65834,0.143697	0.00293729	0.0029378
3	rs336593	161076431	C,C	T,T	0.49006,0.034722	0.0167852,-0.00825586	0.00395508,0.0233493	4.65834,0.140469	0.00293495	0.00293546
3	rs336591	161078080	G,G	A,A	0.49006,0.034722	0.0167852,-0.00820014	0.00395508,0.0233493	4.65834,0.139397	0.0029342	0.00293471
3	rs6790805	160996511	NA,C	NA,T	NA,0.944444	NA,-0.0511054	NA,0.0186617	NA,2.2096	0.00291808	0.00291858
3	rs9290074	160997823	C,C	T,T	0.49006,0.035714	0.016604,-0.00745726	0.00395508,0.0230346	4.57005,0.127183	0.00289528	0.00289572
3	rs2404340	160998302	C,C	T,T	0.49006,0.035714	0.016604,-0.00745726	0.00395508,0.0230346	4.57005,0.127183	0.00289528	0.00289572
3	rs9821201	160996155	C,C	G,G	0.49006,0.035714	0.016604,-0.00740315	0.00395508,0.0230346	4.57005,0.126149	0.00289481	0.00289525
3	rs7653361	160992291	T,T	C,C	0.49006,0.035714	0.016604,-0.00736658	0.00395508,0.0230346	4.57005,0.125451	0.0028945	0.00289494
3	rs117665263	161497152	NA,T	NA,C	NA,0.924603	NA,-0.0535919	NA,0.0161901	NA,3.0304	0.00287329	0.00287514
3	rs163328	161073599	G,G	A,A	0.491054,0.034722	0.0166939,-0.00859563	0.00395493,0.0233493	4.61408,0.147047	0.00283987	0.00284034
3	rs9870059	161017240	C,C	T,T	0.488072,0.035714	0.0165101,-0.00274738	0.00395543,0.0230346	4.52395,0.0433226	0.00281522	0.00281562
3	rs6441371	161008727	A,A	C,C	0.510934,0.055556	0.0155473,-0.0109855	0.00395525,0.0186616	4.07233,0.25486	0.00281485	0.00281515
3	rs2035498	161142811	G,NA	A,NA	0.936382,NA	0.0306611,NA	0.00810069,NA	3.8133,NA	0.00274733	0.00274922
3	rs7626773	161008012	NA,A	NA,C	NA,0.944444	NA,-0.0504212	NA,0.0186617	NA,2.16144	0.00264704	0.0026475
3	rs73017340	161002806	NA,T	NA,A	NA,0.944444	NA,-0.0504212	NA,0.0186617	NA,2.16144	0.00264704	0.0026475
3	rs9876077	160994205	NA,T	NA,A	NA,0.944444	NA,-0.0504212	NA,0.0186617	NA,2.16144	0.00264704	0.0026475
3	rs336549	161114968	C,C	T,T	0.49006,0.022817	0.0161893,-0.00618339	0.00395508,0.0286277	4.37133,0.0814493	0.00263385	0.00263438
3	rs112861066	161005123	NA,C	NA,A	NA,0.944444	NA,-0.0503336	NA,0.0186617	NA,2.15532	0.00261448	0.00261494
3	rs9818470	161018665	NA,G	NA,A	NA,0.944444	NA,-0.0501624	NA,0.0186617	NA,2.14337	0.00255209	0.00255253
3	rs460508	161091089	C,C	G,G	0.49006,0.034722	0.016604,-0.00795238	0.00395508,0.0233493	4.57005,0.134649	0.00252746	0.0025279
3	rs75062968	161190092	A,NA	G,NA	0.956262,NA	-0.0324101,NA	0.00966771,NA	3.0963,NA	0.0025203	0.0025268
3	rs336575	161066487	T,T	A,A	0.866799,0.771825	0.0227992,0.00336314	0.00581871,0.0101861	4.04966,0.130022	0.00249571	0.00249737
3	rs111546305	161050026	NA,T	NA,C	NA,0.943452	NA,-0.0495084	NA,0.018507	NA,2.12666	0.00248776	0.0024882
3	rs975323	161021322	G,G	A,A	0.49006,0.035714	0.0164181,-0.00480406	0.00395508,0.0230346	4.48039,0.0784211	0.00248343	0.00248381
3	rs9838945	160994534	NA,T	NA,C	NA,0.944444	NA,-0.0499072	NA,0.0186617	NA,2.12562	0.00246226	0.0024627
3	rs7652624	161002284	NA,G	NA,C	NA,0.944444	NA,-0.0498653	NA,0.0186617	NA,2.12271	0.00244786	0.00244829
3	rs336585	161081670	G,G	A,A	0.49006,0.034722	0.0165563,-0.00797164	0.00395508,0.0233493	4.54697,0.135016	0.00243185	0.00243227
3	rs336586	161081347	A,A	G,G	0.49006,0.034722	0.0165563,-0.00797164	0.00395508,0.0233493	4.54697,0.135016	0.00243185	0.00243227
3	rs336590	161079583	A,A	G,G	0.49006,0.034722	0.0165563,-0.00797164	0.00395508,0.0233493	4.54697,0.135016	0.00243185	0.00243227
3	rs336583	161081981	A,A	T,T	0.49006,0.034722	0.0165563,-0.00791589	0.00395508,0.0233493	4.54697,0.133952	0.0024313	0.00243172
3	rs459697	161093420	A,A	G,G	0.49006,0.034722	0.0165563,-0.00789677	0.00395508,0.0233493	4.54697,0.133588	0.00243111	0.00243154
3	rs6441373	161026717	G,G	T,T	0.49006,0.035714	0.0163704,-0.00528368	0.00395508,0.0230346	4.45755,0.0869423	0.00238788	0.00238825
3	rs9842290	161000147	NA,G	NA,C	NA,0.944444	NA,-0.0495643	NA,0.0186617	NA,2.10189	0.00234715	0.00234757
3	rs336570	161072054	A,A	G,G	0.49006,0.034722	0.0165086,-0.00831157	0.00395508,0.0233493	4.52395,0.141543	0.00234353	0.00234394
3	rs28515190	161028605	A,A	G,G	0.49006,0.037698	0.0163275,-0.00946974	0.00395508,0.0224434	4.43705,0.17194	0.0023278	0.00232816
3	rs1478565	161027464	T,T	C,C	0.49006,0.035714	0.0163275,-0.00548639	0.00395508,0.0230346	4.43705,0.0905823	0.00230634	0.00230669
3	rs9863590	161116445	C,C	T,T	0.49006,0.022817	0.0160036,-0.00626952	0.00395508,0.0286277	4.28379,0.0826791	0.00226546	0.00226592
3	rs336567	161073046	G,G	A,A	0.49006,0.034722	0.0164657,-0.00774304	0.00395508,0.0233493	4.50329,0.130664	0.00225859	0.00225899
3	rs12488318	161004734	G,G	A,A	0.847913,0.759921	0.0192487,0.00508005	0.00550577,0.0100079	3.32594,0.21344	0.00223131	0.00223181
3	rs336566	161073746	G,G	A,A	0.858847,0.769841	0.0212408,0.00385837	0.00567854,0.0101552	3.73608,0.152433	0.00222377	0.00222482
3	rs9859045	160996473	G,G	A,A	0.847913,0.759921	0.0192027,0.00520758	0.00550577,0.0100079	3.31235,0.219812	0.00221381	0.0022143
3	rs12494261	161010285	G,G	T,T	0.847913,0.759921	0.0192487,0.00497744	0.00550577,0.0100079	3.32594,0.208351	0.00220236	0.00220285
3	rs1478567	161014358	A,A	G,G	0.847913,0.759921	0.0192487,0.00492614	0.00550577,0.0100079	3.32594,0.205819	0.00218811	0.0021886
3	rs9827833	160992200	T,T	C,C	0.847913,0.759921	0.0191612,0.00525865	0.00550577,0.0100079	3.30015,0.222378	0.0021805	0.00218098
3	rs62279921	161065441	C,C	T,T	0.497018,0.035714	0.0169682,-0.00220318	0.00395437,0.0230346	4.7499,0.0344214	0.00217109	0.00217169
3	rs9839404	161015180	T,T	C,C	0.847913,0.759921	0.0192487,0.00482869	0.00550577,0.0100079	3.32594,0.201033	0.00216145	0.00216193
3	rs336577	161066294	T,T	C,C	0.488072,0.035714	0.0164672,-0.00819954	0.00395543,0.0230346	4.50329,0.141543	0.00214426	0.00214463
3	rs9812083	161016987	G,G	A,A	0.847913,0.759921	0.0192487,0.00452106	0.00550577,0.0100079	3.32594,0.18612	0.00208065	0.00208112
3	rs9815222	160994897	T,T	C,C	0.544732,0.235119	0.0165718,0.00338945	0.00397022,0.01008	4.52395,0.132721	0.00205931	0.00205978
3	rs151253668	161415663	NA,A	NA,G	NA,0.988095	NA,-0.0998617	NA,0.0394133	NA,1.94745	0.00203711	0.00203797
3	rs180940285	161729127	NA,C	NA,T	NA,0.974206	NA,0.0914674	NA,0.0269663	NA,3.15861	0.00201103	0.00201168
3	rs140682450	161270319	NA,C	NA,T	NA,0.97123	NA,0.0612208	NA,0.0255725	NA,1.77819	0.0019691	0.00196987
3	rs13083229	161008125	A,A	G,G	0.543738,0.235119	0.0165689,0.0030148	0.00396952,0.01008	4.52395,0.11641	0.00190922	0.00190966
3	rs9862867	161014327	NA,A	NA,G	NA,0.944444	NA,-0.0480474	NA,0.0186617	NA,1.99852	0.00190669	0.00190704
3	rs420081	161102127	T,T	C,C	0.899602,0.795635	0.0250339,0.0126594	0.00657888,0.0106009	3.84865,0.63375	0.00190597	0.00190673
3	rs9828189	160992431	T,T	C,C	0.846918,0.759921	0.0189312,0.0053557	0.00549107,0.0100079	3.24755,0.227277	0.00190378	0.00190423
3	rs7624791	161025226	NA,T	NA,A	NA,0.945437	NA,-0.0483717	NA,0.0188207	NA,1.99285	0.00189905	0.00189939
3	rs7627528	160990878	G,G	A,A	0.542744,0.235119	0.016566,0.00282522	0.00396883,0.01008	4.52395,0.108315	0.00189795	0.00189842
3	rs7636941	160993928	G,G	A,A	0.543738,0.235119	0.0165258,0.00334201	0.00396952,0.01008	4.50329,0.130633	0.00188594	0.00188637
3	rs113474841	161005052	G,G	A,A	0.543738,0.235119	0.0165258,0.0029674	0.00396952,0.01008	4.50329,0.114376	0.00184151	0.00184193
3	rs12486253	161005044	A,A	G,G	0.542744,0.179563	0.0164751,-0.0126615	0.00396883,0.0111371	4.48039,0.592458	0.00183488	0.00183537
3	rs4856767	161004379	T,T	C,C	0.543738,0.235119	0.0165258,0.0028726	0.00396952,0.01008	4.50329,0.110329	0.00183082	0.00183124
3	rs75270627	161023240	A,NA	C,NA	0.977137,NA	-0.0368987,NA	0.0132281,NA	2.27734,NA	0.00182835	0.00183058
3	rs457240	161102000	A,A	G,G	0.899602,0.795635	0.0249451,0.0126067	0.00657888,0.0106009	3.82501,0.630119	0.00182421	0.00182493
3	rs7652267	160998497	G,G	A,A	0.543738,0.235119	0.0165258,0.00273045	0.00396952,0.01008	4.50329,0.104309	0.0018152	0.00181562
3	rs57903480	160988548	NA,T	NA,C	NA,0.944444	NA,-0.0476637	NA,0.0186617	NA,1.97279	0.00181088	0.00181121
3	rs336543	161061080	C,C	T,T	0.488072,0.035714	0.0159574,-0.00843978	0.00395543,0.0230346	4.26149,0.146259	0.00180521	0.00180549
3	rs9880536	161028036	NA,A	NA,G	NA,0.945437	NA,-0.0479807	NA,0.0188207	NA,1.96689	0.00180273	0.00180306
3	rs148751769	161102181	T,NA	C,NA	0.986084,NA	0.0552743,NA	0.0168779,NA	2.97601,NA	0.0017945	0.00179515
3	rs4856768	161004392	A,A	G,G	0.542744,0.179563	0.0164273,-0.0128515	0.00396883,0.0111371	4.45755,0.604629	0.00179217	0.00179265
3	rs6441372	161025328	NA,C	NA,T	NA,0.944444	NA,-0.0475754	NA,0.0186617	NA,1.96689	0.00178962	0.00178995
3	rs191750698	162208721	NA,C	NA,T	NA,0.990079	NA,0.0819347	NA,0.0431319	NA,1.24047	0.00176416	0.00176478
3	rs459679	161102861	C,C	T,T	0.899602,0.795635	0.0249918,0.0122482	0.00657888,0.0106009	3.83744,0.605669	0.00175757	0.00175827
3	rs9812574	161054351	NA,A	NA,G	NA,0.944444	NA,-0.047382	NA,0.0186617	NA,1.95401	0.00174407	0.00174439
3	rs1017799	161042564	NA,A	NA,T	NA,0.944444	NA,-0.0473398	NA,0.0186617	NA,1.95121	0.00173432	0.00173463
3	rs1600209	161038217	T,T	A,A	0.489066,0.037698	0.0160043,-0.00886683	0.00395525,0.0224434	4.28379,0.1594	0.00172578	0.00172606
3	rs6797066	161008725	A,A	T,T	0.543738,0.235119	0.0163359,0.00400187	0.00396952,0.01008	4.41271,0.160295	0.00170699	0.00170738
3	rs1478568	161014276	T,T	C,C	0.542744,0.179563	0.0164273,-0.0120912	0.00396883,0.0111371	4.45755,0.556538	0.00170543	0.00170589
3	rs6441399	161514758	A,NA	G,NA	0.128231,NA	-0.0210044,NA	0.00591347,NA	3.41752,NA	0.00170174	0.00180433
3	rs336557	161137465	A,A	G,G	0.94831,0.796627	0.028897,0.0141288	0.00893021,0.0106201	2.91624,0.736616	0.00170091	0.00170132
3	rs9839527	160994690	A,A	G,G	0.542744,0.179563	0.0163364,-0.0130414	0.00396883,0.0111371	4.41433,0.616897	0.00169522	0.00169568
3	rs6793980	161098359	NA,C	NA,T	NA,0.894841	NA,-0.0396891	NA,0.013935	NA,2.35682	0.00169245	0.00169287
3	rs336558	161137121	A,A	G,G	0.94831,0.796627	0.028897,0.0140772	0.00893021,0.0106201	2.91624,0.732836	0.0016861	0.00168651
3	rs1382428	161032386	C,C	A,A	0.489066,0.037698	0.0159566,-0.00930831	0.00395525,0.0224434	4.26149,0.16856	0.00166668	0.00166696
3	rs6441375	161068730	NA,C	NA,T	NA,0.944444	NA,-0.0469939	NA,0.0186617	NA,1.92828	0.00165666	0.00165696
3	rs336544	161060558	T,T	C,C	0.847913,0.766865	0.019511,0.000508281	0.00550577,0.0101097	3.40396,0.017773	0.00162753	0.00162792
3	rs11707228	161655631	A,NA	G,NA	0.931412,NA	-0.0114549,NA	0.00782246,NA	0.84437,NA	0.00162642	0.00162688
3	rs339124	161132930	G,G	A,A	0.94831,0.795635	0.0293558,0.0130499	0.00893021,0.0106009	2.99494,0.660915	0.00162109	0.00162149
3	rs57374178	161918119	C,C	T,T	0.936382,0.747024	0.0181208,-0.0168351	0.00810069,0.00983323	1.59706,1.06106	0.00161716	0.00161737
3	rs1382427	161032576	C,C	T,T	0.489066,0.037698	0.0159138,-0.00952354	0.00395525,0.0224434	4.24148,0.17307	0.00161409	0.00161436
3	rs336559	161133966	C,C	T,T	0.94831,0.796627	0.0291703,0.0132741	0.00893021,0.0106201	2.96299,0.67503	0.001594	0.00159439
3	rs461638	161103166	G,G	A,A	0.493042,0.022817	0.0155879,-0.00788515	0.00395468,0.0286277	4.09191,0.10625	0.00158441	0.00158477
3	rs114631991	161420184	C,C	G,G	0.985089,0.972222	0.0456186,0.0541692	0.0163138,0.0260119	2.28661,1.42831	0.00158362	0.0015842
3	rs114313973	161681004	G,NA	C,NA	0.964215,NA	-0.0263898,NA	0.0106439,NA	1.88066,NA	0.00158093	0.00158394
3	rs115357471	161420185	T,T	A,A	0.985089,0.972222	0.0456186,0.0540879	0.0163138,0.0260119	2.28661,1.42499	0.00157209	0.00157267
3	rs6809256	161026513	A,A	G,G	0.543738,0.235119	0.0162006,0.00423945	0.00396952,0.01008	4.34879,0.1713	0.00156862	0.00156897
3	rs10804790	161039300	A,A	T,T	0.489066,0.036706	0.0158662,-0.00862729	0.00395525,0.0227329	4.2193,0.152235	0.00154768	0.00154794
3	rs336541	161056698	C,C	A,A	0.489066,0.035714	0.0158662,-0.00877561	0.00395525,0.0230346	4.2193,0.152908	0.00154692	0.00154718
3	rs336548	161058412	C,C	T,T	0.489066,0.035714	0.0158662,-0.00877561	0.00395525,0.0230346	4.2193,0.152908	0.00154692	0.00154718
3	rs336545	161060507	T,T	C,C	0.847913,0.766865	0.0194235,0.00045743	0.00550577,0.0101097	3.37785,0.0159631	0.00154641	0.00154679
3	rs336556	161139356	G,G	A,A	0.94831,0.796627	0.0287117,0.0138625	0.00893021,0.0106201	2.88476,0.717174	0.00154398	0.00154436
3	rs465985	161098552	C,C	T,T	0.491054,0.022817	0.0154985,-0.0089659	0.00395493,0.0286277	4.05063,0.12255	0.00151046	0.00151082
3	rs79692728	161435064	C,C	T,T	0.985089,0.972222	0.0442647,0.0553181	0.0163138,0.0260119	2.17645,1.47562	0.00149542	0.00149596
3	rs75925377	161419131	C,C	T,T	0.985089,0.972222	0.0458229,0.0532033	0.0163138,0.0260119	2.30346,1.38912	0.00148963	0.00149019
3	rs336546	161059617	C,C	T,T	0.847913,0.766865	0.0193821,0.000254077	0.00550577,0.0101097	3.36551,0.0087962	0.00148694	0.0014873
3	rs146382207	161435146	C,C	T,T	0.985089,0.972222	0.0443156,0.0551478	0.0163138,0.0260119	2.18055,1.46855	0.00148111	0.00148165
3	rs9864521	161509810	T,NA	C,NA	0.129225,NA	-0.0205113,NA	0.00589404,NA	3.2998,NA	0.00147663	0.00155713
3	rs58770211	161918633	C,C	G,G	0.936382,0.747024	0.0178386,-0.0168831	0.00810069,0.00983323	1.55819,1.06556	0.0014689	0.00146909
3	rs189270	161063504	C,C	T,T	0.49006,0.035714	0.0158227,-0.00676309	0.00395508,0.0230346	4.1994,0.11404	0.00146401	0.00146425
3	rs55924218	161919562	G,G	C,C	0.936382,0.748016	0.0178873,-0.0165589	0.00810069,0.00984603	1.56486,1.03334	0.0014502	0.00145039
3	rs58541102	161918654	A,A	G,G	0.936382,0.747024	0.0177949,-0.0168831	0.00810069,0.00983323	1.5522,1.06556	0.00144623	0.00144642
3	rs7638668	161047283	A,A	G,G	0.489066,0.037698	0.0157757,-0.00775346	0.00395525,0.0224434	4.17734,0.13683	0.00143963	0.00143987
3	rs1993891	161047467	G,G	A,A	0.489066,0.037698	0.0157757,-0.00775346	0.00395525,0.0224434	4.17734,0.13683	0.00143963	0.00143987
3	rs77351777	161438351	T,T	G,G	0.985089,0.972222	0.0440045,0.055107	0.0163138,0.0260119	2.1556,1.46687	0.00142312	0.00142364
3	rs9871568	161917394	T,T	C,C	0.934394,0.747024	0.0174938,-0.0168723	0.00798549,0.00983323	1.54556,1.06454	0.00141536	0.00141555
3	rs34136593	162087687	T,NA	C,NA	0.985089,NA	-0.0426485,NA	0.0163138,NA	2.04856,NA	0.00141111	0.00141146
3	rs142878870	161427162	C,C	A,A	0.985089,0.972222	0.0429793,0.0562009	0.0163138,0.0260119	2.07442,1.51248	0.0014002	0.0014007
3	rs79801201	161864596	NA,T	NA,A	NA,0.941468	NA,0.0617468	NA,0.0182098	NA,3.15693	0.00139697	0.00139747
3	rs1382426	161045933	A,A	G,G	0.488072,0.037698	0.015686,-0.00709626	0.00395543,0.0224434	4.1356,0.123862	0.00139633	0.00139655
3	rs114871916	161681024	T,NA	A,NA	0.964215,NA	-0.0258306,NA	0.0106439,NA	1.81722,NA	0.00139157	0.00139414
3	rs80327179	161637841	NA,G	NA,A	NA,0.930556	NA,0.0521477	NA,0.0168156	NA,2.71495	0.00138665	0.00138715
3	rs76804469	161919924	T,T	C,C	0.936382,0.749008	0.0179359,-0.0161668	0.00810069,0.00985893	1.57154,0.99549	0.00138604	0.00138622
3	rs462413	161101587	C,C	T,T	0.493042,0.022817	0.0154072,-0.00682346	0.00395468,0.0286277	4.00958,0.0906536	0.00138388	0.00138419
3	rs455386	161102495	T,T	A,A	0.493042,0.022817	0.0154072,-0.00715788	0.00395468,0.0286277	4.00958,0.0955218	0.00138201	0.00138232
3	rs116931310	161639377	NA,T	NA,A	NA,0.930556	NA,0.0520345	NA,0.0168156	NA,2.70509	0.00136454	0.00136504
3	rs9833891	161917541	G,NA	A,NA	0.957256,NA	0.0186325,NA	0.00977441,NA	1.24705,NA	0.00134603	0.00134635
3	rs13319558	161075349	NA,T	NA,C	NA,0.943452	NA,-0.0442119	NA,0.018507	NA,1.77217	0.00133701	0.00133726
3	rs149365761	161429193	T,T	G,G	0.985089,0.972222	0.0425084,0.0562103	0.0163138,0.0260119	2.03765,1.51287	0.00132989	0.00133036
3	rs9860980	161079295	NA,A	NA,G	NA,0.943452	NA,-0.0441109	NA,0.018507	NA,1.76573	0.0013198	0.00132005
3	rs73878309	161082472	NA,G	NA,A	NA,0.943452	NA,-0.0440272	NA,0.018507	NA,1.76039	0.00130573	0.00130598
3	rs2306209	161089185	NA,G	NA,A	NA,0.943452	NA,-0.0439434	NA,0.018507	NA,1.75507	0.00129183	0.00129207
3	rs17693965	161911689	G,NA	A,NA	0.958251,NA	0.0186113,NA	0.00988495,NA	1.22382,NA	0.00127075	0.00127105
3	rs339101	161064193	T,T	A,A	0.503976,0.03373	0.0161867,0.0011037	0.00395442,0.023678	4.37133,0.0164541	0.00126908	0.0012695
3	rs73030538	161434931	T,T	A,A	0.985089,0.972222	0.0420379,0.0561365	0.0163138,0.0260119	2.00125,1.50977	0.00125447	0.00125492
3	rs9822705	161079146	NA,T	NA,A	NA,0.944444	NA,-0.0445391	NA,0.0186617	NA,1.76949	0.00125106	0.0012513
3	rs60820909	161473783	NA,G	NA,T	NA,0.958333	NA,0.0634249	NA,0.0213919	NA,2.51886	0.00124229	0.00124278
3	rs141476547	160987676	C,NA	T,NA	0.985089,NA	0.0504457,NA	0.0163138,NA	2.70186,NA	0.00122603	0.00122644
3	rs56296287	161918762	G,NA	A,NA	0.960239,NA	0.0198682,NA	0.0101186,NA	1.30466,NA	0.00120401	0.00120435
3	rs77276866	161907672	G,NA	C,NA	0.958251,NA	0.0183795,NA	0.00988495,NA	1.20081,NA	0.00120249	0.00120278
3	rs146552757	161862934	NA,C	NA,G	NA,0.974206	NA,-0.0638999	NA,0.0269663	NA,1.74943	0.00118964	0.00119011
3	rs7651924	161069101	NA,G	NA,A	NA,0.944444	NA,-0.0444121	NA,0.0186617	NA,1.76146	0.00118931	0.00118954
3	rs9835530	161069141	NA,A	NA,G	NA,0.944444	NA,-0.0444121	NA,0.0186617	NA,1.76146	0.00118931	0.00118954
3	rs148397773	161430813	A,A	G,G	0.985089,0.972222	0.044525,0.0523604	0.0163138,0.0260119	2.19742,1.35536	0.00118361	0.00118405
3	rs9855572	161069269	NA,C	NA,T	NA,0.944444	NA,-0.0443698	NA,0.0186617	NA,1.75879	0.00118305	0.00118327
3	rs77936627	161438647	T,T	C,C	0.985089,0.972222	0.0443722,0.0522372	0.0163138,0.0260119	2.1851,1.35046	0.00115014	0.00115056
3	rs77310517	161436866	A,A	G,G	0.985089,0.972222	0.0444061,0.052152	0.0163138,0.0260119	2.18783,1.34707	0.00114619	0.00114661
3	rs9823100	161913373	C,C	T,T	0.936382,0.741071	0.0173312,-0.0162487	0.00810069,0.0097585	1.48948,1.0182	0.0011392	0.00113936
3	rs142344717	161102289	T,NA	C,NA	0.986084,NA	0.0520101,NA	0.0168779,NA	2.6863,NA	0.0011261	0.00112651
3	rs149903373	161160226	C,NA	G,NA	0.986084,NA	0.05231,NA	0.0168779,NA	2.71228,NA	0.0011251	0.00112563
3	rs459067	161094808	A,A	G,G	0.907555,0.770833	0.0206099,0.00551131	0.00682591,0.0101706	2.59636,0.230699	0.0011103	0.00111065
3	rs308702	161495733	C,NA	T,NA	0.117296,NA	-0.0207959,NA	0.00614455,NA	3.14677,NA	0.00111022	0.0012008
3	rs1471440	161041115	G,G	A,A	0.847913,0.765873	0.0187198,0.00112288	0.00550577,0.0100948	3.17149,0.0402761	0.00110887	0.00110914
3	rs73878573	161910347	T,NA	A,NA	0.957256,NA	0.0178971,NA	0.00977441,NA	1.17329,NA	0.00109083	0.00109108
3	rs461616	161094878	A,A	G,G	0.907555,0.772817	0.0205228,0.00532501	0.00682591,0.0102018	2.57809,0.220625	0.00109068	0.00109102
3	rs163136	161111739	C,C	G,G	0.94831,0.795635	0.0281692,0.0125899	0.00893021,0.0106009	2.79359,0.628967	0.00108785	0.00108812
3	rs336560	161130083	A,A	C,C	0.898608,0.797619	0.0234291,0.0122091	0.00655017,0.0106395	3.45875,0.600042	0.00108272	0.0010831
3	rs147901563	161440206	T,T	G,G	0.985089,0.972222	0.0438843,0.0521928	0.0163138,0.0260119	2.14599,1.34869	0.00108248	0.00108288
3	rs9840210	161913148	G,G	A,A	0.936382,0.741071	0.0171455,-0.0161272	0.00810069,0.0097585	1.46473,1.00698	0.00105629	0.00105643
3	rs116317864	161508518	C,NA	T,NA	0.980119,NA	-0.0393129,NA	0.0141639,NA	2.2588,NA	0.00104677	0.00104844
3	rs57201455	161037724	C,C	T,T	0.847913,0.765873	0.0185866,0.00122509	0.00550577,0.0100948	3.13317,0.0441162	0.00104574	0.001046
3	rs73162530	161036486	T,T	A,A	0.847913,0.765873	0.0185452,0.00137843	0.00550577,0.0100948	3.12133,0.0499332	0.00103848	0.00103873
3	rs151203892	161656793	T,NA	C,NA	0.932406,NA	-0.0104854,NA	0.00787557,NA	0.7374,NA	0.00103497	0.00103529
3	rs140356204	161439462	T,T	C,C	0.985089,0.972222	0.0435354,0.0521075	0.0163138,0.0260119	2.11826,1.34531	0.00103231	0.00103269
3	rs339111	161116819	C,C	T,T	0.94831,0.795635	0.0285412,0.0115636	0.00893021,0.0106009	2.85595,0.560104	0.00102976	0.00103002
3	rs7431415	161383271	A,A	G,G	0.902585,0.959325	0.0150403,0.0536496	0.00666778,0.0216401	1.61813,1.88046	0.00102769	0.00102801
3	rs9811833	161029792	T,T	G,G	0.847913,0.765873	0.0184993,0.0013715	0.00550577,0.0100948	3.1082,0.049669	0.00101404	0.00101429
3	rs28478397	161913787	A,A	G,G	0.936382,0.741071	0.0169979,-0.0161951	0.00810069,0.0097585	1.44519,1.01324	0.00101022	0.00101036
3	rs75642758	162149311	C,NA	T,NA	0.921471,NA	0.00664769,NA	0.00734995,NA	0.43681,NA	0.00100987	0.00101002
3	rs1583563	161556214	G,NA	T,NA	0.82008,NA	-0.0106201,NA	0.00514721,NA	1.40798,NA	0.000993564	0.000993754
3	rs458197	161092764	A,A	G,G	0.907555,0.772817	0.0203027,0.00520337	0.00682591,0.0102018	2.53224,0.214656	0.000980924	0.000981231
3	rs74742341	162080995	NA,C	NA,G	NA,0.989087	NA,0.068847	NA,0.0411453	NA,1.0256	0.000974807	0.000975155
3	rs6791213	161033721	G,G	A,A	0.542744,0.236111	0.0157392,0.00250644	0.00396883,0.0100654	4.1356,0.0950961	0.000973325	0.000973568
3	rs978933	161036373	C,C	T,T	0.847913,0.765873	0.018412,0.0012762	0.00550577,0.0100948	3.08333,0.0460476	0.000962157	0.00096239
3	rs114021632	161443805	T,T	A,A	0.985089,0.972222	0.0435215,0.0512551	0.0163138,0.0260119	2.11715,1.3117	0.000957587	0.000957939
3	rs144728387	161033504	G,NA	A,NA	0.984095,NA	-0.0201639,NA	0.0158037,NA	0.694666,NA	0.000937529	0.000937595
3	rs73032236	161749386	C,NA	T,NA	0.949304,NA	0.0056801,NA	0.00901262,NA	0.276923,NA	0.000937037	0.000937249
3	rs163138	161075399	C,C	T,T	0.907555,0.768849	0.0203898,0.00413848	0.00682591,0.0101399	2.55034,0.165469	0.000921578	0.000921869
3	rs141943517	161444365	T,T	C,C	0.985089,0.972222	0.0431024,0.0513394	0.0163138,0.0260119	2.08408,1.315	0.000919792	0.000920128
3	rs419703	161087443	G,G	A,A	0.907555,0.768849	0.0204769,0.00383339	0.00682591,0.0101399	2.5685,0.151568	0.000917889	0.00091818
3	rs150974023	161444901	A,A	T,T	0.985089,0.972222	0.0430005,0.0513828	0.0163138,0.0260119	2.07608,1.31671	0.000912715	0.000913048
3	rs145408702	161445283	A,A	G,G	0.985089,0.972222	0.0429496,0.051424	0.0163138,0.0260119	2.07208,1.31832	0.000910732	0.000911064
3	rs899275	161042104	C,C	T,T	0.542744,0.236111	0.0156007,0.00297699	0.00396883,0.0100654	4.07233,0.114973	0.000907453	0.000907679
3	rs190080406	161445180	A,A	G,G	0.985089,0.972222	0.0429496,0.0513805	0.0163138,0.0260119	2.07208,1.31662	0.000907337	0.000907668
3	rs455739	161089460	A,A	G,G	0.907555,0.768849	0.0203898,0.00393507	0.00682591,0.0101399	2.55034,0.15617	0.000898836	0.000899121
3	rs336587	161081253	T,T	G,G	0.907555,0.768849	0.0203027,0.00418935	0.00682591,0.0101399	2.53224,0.167814	0.000897167	0.00089745
3	rs6781086	161098330	NA,T	NA,G	NA,0.895833	NA,-0.0365378	NA,0.0139934	NA,2.0445	0.000895103	0.000895333
3	rs336581	161082739	C,C	T,T	0.907555,0.768849	0.0203898,0.00388423	0.00682591,0.0101399	2.55034,0.153865	0.000893295	0.000893578
3	rs142069077	161445442	T,T	A,A	0.985089,0.972222	0.0427402,0.0514675	0.0163138,0.0260119	2.05571,1.32003	0.000893027	0.000893352
3	rs336584	161081785	A,A	C,C	0.907555,0.768849	0.0203486,0.00388423	0.00682591,0.0101399	2.54176,0.153865	0.000879357	0.000879636
3	rs17493606	161552477	G,G	A,A	0.992048,0.989087	0.0128293,-0.112441	0.0222601,0.0411453	0.248423,2.20202	0.000874586	0.000874925
3	rs336571	161068084	T,T	C,C	0.907555,0.768849	0.0206512,0.00297506	0.00682591,0.0101399	2.60503,0.113952	0.000869095	0.000869377
3	rs336565	161074169	C,C	T,T	0.907555,0.769841	0.0203486,0.00399192	0.00682591,0.0101552	2.54176,0.158483	0.000865725	0.000866001
3	rs336592	161077186	C,C	T,T	0.907555,0.769841	0.0203486,0.00389008	0.00682591,0.0101552	2.54176,0.153865	0.000862189	0.000862463
3	rs75889227	161031719	A,NA	T,NA	0.988072,NA	-0.0432258,NA	0.0182119,NA	1.75398,NA	0.000856763	0.000857298
3	rs336588	161080584	T,T	G,G	0.907555,0.768849	0.0203027,0.00378257	0.00682591,0.0101399	2.53224,0.14928	0.000853605	0.000853876
3	rs336564	161075149	A,A	G,G	0.907555,0.768849	0.0204357,0.00322885	0.00682591,0.0101399	2.55989,0.124847	0.000841256	0.000841526
3	rs336576	161066432	G,G	C,C	0.907555,0.767857	0.0206099,0.00262111	0.00682591,0.0101248	2.59636,0.099236	0.000840708	0.000840981
3	rs62279892	161028330	G,G	A,A	0.846918,0.74504	0.0186698,-0.00129277	0.00549107,0.00980793	3.17149,0.0481111	0.000839991	0.000840209
3	rs336573	161067740	G,G	A,A	0.907555,0.767857	0.0205641,0.00272239	0.00682591,0.0101248	2.58673,0.103464	0.000835236	0.000835506
3	rs336574	161067350	G,G	A,A	0.907555,0.767857	0.0205641,0.00267175	0.00682591,0.0101248	2.58673,0.101346	0.000830578	0.000830847
3	rs117226787	162069368	NA,A	NA,G	NA,0.988095	NA,0.0642635	NA,0.0394133	NA,0.987183	0.000824834	0.000825132
3	rs114611028	161875442	A,NA	G,NA	0.979125,NA	0.0183187,NA	0.0138296,NA	0.732115,NA	0.000808766	0.000809024
3	rs1399901	161451496	T,T	C,C	0.985089,0.972222	0.0414402,0.051772	0.0163138,0.0260119	1.95549,1.33203	0.000795796	0.000796082
3	rs76120653	161176319	G,NA	A,NA	0.963221,NA	-0.0233621,NA	0.0105045,NA	1.58256,NA	0.000788996	0.00079022
3	rs139627302	161511453	A,NA	G,NA	0.987078,NA	0.0521591,NA	0.0175062,NA	2.53949,NA	0.000783122	0.000783409
3	rs339114	161109220	G,G	A,A	0.517893,0.054563	0.0152301,-0.0269452	0.00395683,0.0188208	3.92601,0.817479	0.000772239	0.000772586
3	rs80276858	161670245	C,NA	T,NA	0.931412,NA	-0.00922658,NA	0.00782246,NA	0.623059,NA	0.000762788	0.000763027
3	rs76358260	161669905	G,NA	A,NA	0.931412,NA	-0.00922658,NA	0.00782246,NA	0.623059,NA	0.000762788	0.000763027
3	rs61426547	161518712	T,NA	A,NA	0.989066,NA	0.0440514,NA	0.0190121,NA	1.68819,NA	0.000762171	0.000762339
3	rs16834592	161825797	T,NA	C,NA	0.964215,NA	-0.0227947,NA	0.0106439,NA	1.49177,NA	0.000753541	0.00075471
3	rs336551	161109720	C,C	T,T	0.518887,0.054563	0.0151361,-0.0269986	0.00395712,0.0188208	3.88352,0.819797	0.000750777	0.000751098
3	rs73017233	161431571	T,T	C,C	0.985089,0.985119	0.0421965,0.0734731	0.0163138,0.0353055	2.01349,1.4268	0.000750728	0.000750988
3	rs79852225	161123409	T,NA	C,NA	0.991054,NA	0.0196456,NA	0.0209976,NA	0.456587,NA	0.000748537	0.000748596
3	rs336561	161125305	T,T	C,C	0.518887,0.054563	0.0152312,-0.0259117	0.00395712,0.0188208	3.92601,0.773178	0.000747749	0.00074807
3	rs142598283	161871375	A,NA	G,NA	0.979125,NA	0.0178111,NA	0.0138296,NA	0.703815,NA	0.000747282	0.00074752
3	rs9862852	161146130	A,NA	T,NA	0.754473,NA	-0.0198252,NA	0.00459376,NA	4.7983,NA	0.000733203	0.000782462
3	rs146524284	162055448	NA,G	NA,T	NA,0.987103	NA,0.056571	NA,0.0378862	NA,0.868416	0.000727688	0.000727946
3	rs9812213	162068475	G,G	A,A	0.641153,0.44246	0.00454959,0.0214919	0.00412196,0.00860653	0.569112,1.90243	0.000726118	0.000726389
3	rs9823346	161197437	T,T	C,C	0.671968,0.854167	-0.0172129,-0.0257734	0.00421121,0.0121117	4.36027,1.47705	0.000704938	0.000722005
3	rs11917968	161180270	C,NA	A,NA	0.972167,NA	-0.0163495,NA	0.0120196,NA	0.760065,NA	0.00069552	0.000695592
3	rs1450515	161201387	T,T	G,G	0.671968,0.849206	-0.0170718,-0.0258668	0.00421121,0.0119455	4.2978,1.51774	0.000693944	0.000710268
3	rs1450516	161201464	A,A	G,G	0.671968,0.849206	-0.0170718,-0.0258668	0.00421121,0.0119455	4.2978,1.51774	0.000693944	0.000710268
3	rs9871953	161199673	C,C	A,A	0.671968,0.849206	-0.0171203,-0.025675	0.00421121,0.0119455	4.31922,1.50022	0.000691472	0.000708036
3	rs9866418	161198586	G,G	A,A	0.671968,0.854167	-0.0172129,-0.0256263	0.00421121,0.0121117	4.36027,1.46397	0.000690184	0.000706914
3	rs62279888	161012373	G,NA	T,NA	0.984095,NA	-0.0365577,NA	0.0158037,NA	1.68382,NA	0.000683273	0.000683633
3	rs113060438	161454125	C,C	T,T	0.928429,0.972222	0.0166962,0.0725163	0.00767004,0.0260119	1.53026,2.2752	0.000674016	0.000674849
3	rs16834068	161704373	T,NA	C,NA	0.94334,NA	-0.013306,NA	0.00855199,NA	0.921787,NA	0.00067399	0.000674427
3	rs9290080	161203629	G,G	C,C	0.672962,0.848214	-0.0170409,-0.0258427	0.00421449,0.0119134	4.27837,1.52192	0.000673735	0.000689511
3	rs1976725	161360195	T,T	A,A	0.54175,0.698413	-0.0190563,-0.0210924	0.00396816,0.0093141	5.80453,1.62821	0.00066457	0.000712673
3	rs1510342	161840730	T,NA	A,NA	0.979125,NA	0.014432,NA	0.0138296,NA	0.527698,NA	0.000662382	0.000662555
3	rs77200311	161181636	C,NA	A,NA	0.964215,NA	-0.0236454,NA	0.0106439,NA	1.57976,NA	0.000651721	0.000652849
3	rs77559608	162014452	NA,A	NA,G	NA,0.988095	NA,0.0557908	NA,0.0394133	NA,0.804343	0.000647415	0.000647641
3	rs7631288	161203229	G,G	A,A	0.672962,0.854167	-0.0171336,-0.0259737	0.00421449,0.0121117	4.31922,1.49497	0.000646778	0.000662174
3	rs62281360	161375900	T,NA	C,NA	0.730616,NA	-0.0197322,NA	0.00445666,NA	5.02094,NA	0.000644166	0.000816857
3	rs6781610	161205343	C,C	T,T	0.672962,0.854167	-0.0171336,-0.0259276	0.00421449,0.0121117	4.31922,1.49084	0.000642452	0.00065775
3	rs7653548	161202892	T,T	G,G	0.672962,0.849206	-0.0170409,-0.0259124	0.00421449,0.0119455	4.27837,1.52192	0.000639088	0.000654133
3	rs9290085	161206105	A,A	C,C	0.672962,0.854167	-0.0171336,-0.0258769	0.00421449,0.0121117	4.31922,1.48629	0.000637737	0.000652929
3	rs9854709	161206716	G,G	A,A	0.672962,0.854167	-0.0171336,-0.0258769	0.00421449,0.0121117	4.31922,1.48629	0.000637737	0.000652929
3	rs143024057	161561731	NA,A	NA,G	NA,0.987103	NA,0.102859	NA,0.0378862	NA,2.17856	0.000633873	0.000634101
3	rs9832179	161209116	T,T	C,C	0.672962,0.854167	-0.0171778,-0.0256769	0.00421449,0.0121117	4.33875,1.46846	0.000633626	0.000648981
3	rs140082637	162044246	NA,T	NA,G	NA,0.978175	NA,-0.0719948	NA,0.0292559	NA,1.85823	0.000631421	0.000631673
3	rs9869804	161209190	G,G	A,A	0.672962,0.849206	-0.0170409,-0.0258166	0.00421449,0.0119455	4.27837,1.51314	0.000630027	0.000644868
3	rs7624747	161207974	G,G	C,C	0.672962,0.849206	-0.0170409,-0.0258166	0.00421449,0.0119455	4.27837,1.51314	0.000630027	0.000644868
3	rs1450517	161201495	C,C	T,T	0.66998,0.854167	-0.017138,-0.0258239	0.00420473,0.0121117	4.33875,1.48156	0.000629046	0.00064537
3	rs9832020	161209015	T,T	C,C	0.672962,0.854167	-0.0171336,-0.02578	0.00421449,0.0121117	4.31922,1.47764	0.000628859	0.000643852
3	rs9849916	161825439	C,C	A,A	0.907555,0.956349	-0.00625892,0.0733139	0.00682591,0.0209218	0.444692,3.33914	0.000628553	0.000629028
3	rs13433795	161207344	A,A	G,G	0.672962,0.854167	-0.0171336,-0.0257734	0.00421449,0.0121117	4.31922,1.47705	0.000628256	0.000643236
3	rs13434143	161207404	G,G	A,A	0.672962,0.854167	-0.0171336,-0.0257734	0.00421449,0.0121117	4.31922,1.47705	0.000628256	0.000643236
3	rs7624603	161207671	T,T	G,G	0.672962,0.854167	-0.0171336,-0.0257734	0.00421449,0.0121117	4.31922,1.47705	0.000628256	0.000643236
3	rs13081918	161916714	T,T	G,G	0.366799,0.766865	-0.0169654,-0.00247587	0.00410256,0.0101097	4.45043,0.0933771	0.000626676	0.000626967
3	rs9817212	161206562	A,A	G,G	0.671968,0.854167	-0.0171203,-0.0257734	0.00421121,0.0121117	4.31922,1.47705	0.000626262	0.000641087
3	rs9817387	161206669	A,A	G,G	0.671968,0.854167	-0.0171203,-0.0257734	0.00421121,0.0121117	4.31922,1.47705	0.000626262	0.000641087
3	rs9854509	161206574	G,G	A,A	0.671968,0.854167	-0.0171203,-0.0257734	0.00421121,0.0121117	4.31922,1.47705	0.000626262	0.000641087
3	rs7636548	161208014	G,G	T,T	0.672962,0.854167	-0.0171336,-0.0257274	0.00421449,0.0121117	4.31922,1.47296	0.000624108	0.000638994
3	rs6803152	161208215	T,T	A,A	0.672962,0.854167	-0.0171336,-0.0257274	0.00421449,0.0121117	4.31922,1.47296	0.000624108	0.000638994
3	rs7646635	161207825	C,C	A,A	0.672962,0.854167	-0.0171336,-0.0257274	0.00421449,0.0121117	4.31922,1.47296	0.000624108	0.000638994
3	rs7624657	161207910	T,T	C,C	0.672962,0.854167	-0.0171336,-0.0257274	0.00421449,0.0121117	4.31922,1.47296	0.000624108	0.000638994
3	rs872677	161215450	C,C	T,T	0.672962,0.854167	-0.0172263,-0.0253873	0.00421449,0.0121117	4.36027,1.44282	0.000623214	0.000638612
3	rs1506481	161216812	A,A	G,G	0.672962,0.854167	-0.0172263,-0.0253873	0.00421449,0.0121117	4.36027,1.44282	0.000623214	0.000638612
3	rs7621221	161203453	G,G	T,T	0.672962,0.854167	-0.0170409,-0.0260244	0.00421449,0.0121117	4.27837,1.49952	0.000621843	0.000636166
3	rs4856667	161760786	A,A	G,G	0.822068,0.958333	-0.000860743,0.0773817	0.00516962,0.0213919	0.0615987,3.52628	0.000621164	0.000621451
3	rs1484139	161210409	C,C	T,T	0.672962,0.849206	-0.0170409,-0.0257207	0.00421449,0.0119455	4.27837,1.50438	0.000621131	0.000635772
3	rs1506480	161211061	C,C	T,T	0.672962,0.854167	-0.0171336,-0.0256831	0.00421449,0.0121117	4.31922,1.46901	0.000620142	0.000634939
3	rs9832490	161209326	G,G	C,C	0.672962,0.854167	-0.0171336,-0.0256769	0.00421449,0.0121117	4.31922,1.46846	0.000619587	0.000634371
3	rs9861927	161216480	C,C	T,T	0.673956,0.854167	-0.0171912,-0.0254281	0.0042178,0.0121117	4.33875,1.44642	0.000619027	0.000633391
3	rs466626	161103629	C,C	A,A	0.521869,0.054563	0.0148212,-0.0274164	0.00395809,0.0188208	3.74297,0.838042	0.000616656	0.000616935
3	rs6798423	161211799	G,G	A,A	0.672962,0.854167	-0.0171336,-0.0256324	0.00421449,0.0121117	4.31922,1.4645	0.000615639	0.000630334
3	rs57306175	161212078	A,A	G,G	0.672962,0.854167	-0.0171336,-0.0256324	0.00421449,0.0121117	4.31922,1.4645	0.000615639	0.000630334
3	rs62278277	161212349	A,A	G,G	0.672962,0.854167	-0.0171336,-0.0256324	0.00421449,0.0121117	4.31922,1.4645	0.000615639	0.000630334
3	rs6773923	161211729	T,T	C,C	0.672962,0.854167	-0.0171336,-0.0256324	0.00421449,0.0121117	4.31922,1.4645	0.000615639	0.000630334
3	rs59955550	161212148	C,C	T,T	0.672962,0.854167	-0.0171336,-0.0256324	0.00421449,0.0121117	4.31922,1.4645	0.000615639	0.000630334
3	rs9847876	161217697	C,C	G,G	0.671968,0.849206	-0.0170718,-0.0253763	0.00421121,0.0119455	4.2978,1.47312	0.000615474	0.000630642
3	rs872675	161215320	G,G	C,C	0.672962,0.854167	-0.0171778,-0.0254333	0.00421449,0.0121117	4.33875,1.44688	0.000611949	0.000626808
3	rs62278278	161212364	T,T	C,C	0.672962,0.854167	-0.0171336,-0.0255862	0.00421449,0.0121117	4.31922,1.46041	0.000611583	0.000626186
3	rs34842468	161212458	G,G	C,C	0.672962,0.854167	-0.0171336,-0.0255862	0.00421449,0.0121117	4.31922,1.46041	0.000611583	0.000626186
3	rs148448039	161525663	G,G	A,A	0.992048,0.988095	0.00825976,-0.101264	0.0222601,0.0394133	0.148378,1.99178	0.000608472	0.000608703
3	rs7648970	161214049	T,T	A,A	0.672962,0.849206	-0.0170409,-0.0255791	0.00421449,0.0119455	4.27837,1.49149	0.000608294	0.000622647
3	rs1506482	161216845	T,T	C,C	0.672962,0.854167	-0.0171778,-0.0253873	0.00421449,0.0121117	4.33875,1.44282	0.000607969	0.000622736
3	rs937811	161215631	C,C	G,G	0.672962,0.854167	-0.0171778,-0.0253873	0.00421449,0.0121117	4.33875,1.44282	0.000607969	0.000622736
3	rs872676	161215358	C,C	T,T	0.672962,0.854167	-0.0171778,-0.0253873	0.00421449,0.0121117	4.33875,1.44282	0.000607969	0.000622736
3	rs1506484	161216912	C,C	T,T	0.672962,0.854167	-0.0171778,-0.0253873	0.00421449,0.0121117	4.33875,1.44282	0.000607969	0.000622736
3	rs6441382	161213727	C,C	A,A	0.672962,0.854167	-0.0171336,-0.0255355	0.00421449,0.0121117	4.31922,1.45591	0.00060716	0.000621664
3	rs6780612	161213475	T,T	C,C	0.672962,0.854167	-0.0171336,-0.0255355	0.00421449,0.0121117	4.31922,1.45591	0.00060716	0.000621664
3	rs6441379	161213573	A,A	G,G	0.672962,0.854167	-0.0171336,-0.0255355	0.00421449,0.0121117	4.31922,1.45591	0.00060716	0.000621664
3	rs6441380	161213636	T,T	C,C	0.672962,0.854167	-0.0171336,-0.0254893	0.00421449,0.0121117	4.31922,1.45182	0.000603177	0.000617591
3	rs6441381	161213718	G,G	A,A	0.672962,0.854167	-0.0171336,-0.0254893	0.00421449,0.0121117	4.31922,1.45182	0.000603177	0.000617591
3	rs7647638	161763334	T,T	A,A	0.822068,0.958333	-0.000903735,0.0769936	0.00516962,0.0213919	0.064884,3.49592	0.000600364	0.000600642
3	rs9290079	161200188	A,A	G,G	0.670974,0.856151	-0.0169705,-0.0259138	0.00420796,0.0121808	4.25899,1.47646	0.000595363	0.000609432
3	rs1506483	161216860	C,C	T,T	0.672962,0.854167	-0.0171336,-0.0253873	0.00421449,0.0121117	4.31922,1.44282	0.000594499	0.000608717
3	rs147613400	161182527	T,NA	C,NA	0.972167,NA	-0.0154286,NA	0.0120196,NA	0.700547,NA	0.000593671	0.000593736
3	rs6782059	161208741	C,C	G,G	0.671968,0.854167	-0.0171203,-0.0257274	0.00421121,0.0121117	4.31922,1.47296	0.000593466	0.000608293
3	rs11917938	161745436	G,G	A,A	0.822068,0.958333	-0.00107566,0.0765179	0.00516962,0.0213919	0.0782242,3.45889	0.000593297	0.000593574
3	rs1905532	161151893	T,T	C,C	0.67495,0.880952	-0.0170236,-0.0282714	0.00422113,0.0131998	4.25899,1.49203	0.000592153	0.000606511
3	rs28411090	161777862	C,C	T,T	0.821074,0.956349	-0.000433259,0.0772096	0.00515836,0.0209218	0.030089,3.64993	0.000591894	0.000592174
3	rs9847781	161217766	T,T	C,C	0.672962,0.854167	-0.0171778,-0.0251942	0.00421449,0.0121117	4.33875,1.42584	0.000591619	0.000606011
3	rs2089738	161762762	T,T	C,C	0.822068,0.958333	-0.000817747,0.0769936	0.00516962,0.0213919	0.0583333,3.49592	0.000588068	0.000588339
3	rs9821472	161207090	T,T	C,C	0.672962,0.856151	-0.0169483,-0.0259644	0.00421449,0.0121808	4.23771,1.48095	0.000574329	0.00058731
3	rs41386047	161217218	G,G	A,A	0.672962,0.856151	-0.0170409,-0.0255222	0.00421449,0.0121808	4.27837,1.44194	0.000564849	0.00057808
3	rs6766969	161775271	C,C	T,T	0.821074,0.957341	-0.000346642,0.0773595	0.00515836,0.0211527	0.023915,3.59347	0.000558724	0.00055898
3	rs13083178	161941822	T,NA	A,NA	0.871769,NA	-0.0138553,NA	0.00591347,NA	1.71831,NA	0.000555845	0.000556386
3	rs79280340	161733182	G,NA	C,NA	0.942346,NA	-0.0126417,NA	0.00848241,NA	0.866038,NA	0.000554922	0.000555317
3	rs151332123	161511708	T,NA	C,NA	0.989066,NA	0.0411186,NA	0.0190121,NA	1.51485,NA	0.000553772	0.000553898
3	rs57994213	161776457	G,G	A,A	0.821074,0.956349	-0.000303327,0.0768845	0.00515836,0.0209218	0.0208574,3.62345	0.000553472	0.000553732
3	rs10936229	161212946	A,A	G,G	0.672962,0.856151	-0.0169483,-0.0256699	0.00421449,0.0121808	4.23771,1.45492	0.000550691	0.000563164
3	rs144626964	161147932	G,NA	A,NA	0.987078,NA	0.0477561,NA	0.0175062,NA	2.19568,NA	0.000548126	0.000548339
3	rs1463948	161219135	T,T	C,C	0.672962,0.854167	-0.0171336,-0.0248006	0.00421449,0.0121117	4.31922,1.39155	0.00054766	0.000560819
3	rs73015301	161403940	T,T	C,C	0.984095,0.974206	0.0446,0.0473185	0.0158037,0.0269663	2.32142,1.1007	0.000546829	0.000547068
3	rs76841416	162048141	NA,C	NA,T	NA,0.969246	NA,-0.0507242	NA,0.0247591	NA,1.39264	0.000541826	0.000542032
3	rs9813997	161218006	G,G	A,A	0.672962,0.856151	-0.0169968,-0.0253754	0.00421449,0.0121808	4.25899,1.42911	0.000541253	0.00055375
3	rs12107164	161829158	A,A	G,G	0.907555,0.956349	-0.00656309,0.071387	0.00682591,0.0209218	0.473269,3.19066	0.00053475	0.000535164
3	rs116190718	161027420	A,NA	G,NA	0.975149,NA	-0.0141896,NA	0.0127009,NA	0.57856,NA	0.00053346	0.000533509
3	rs550197177	161195116	T,NA	C,NA	0.99006,NA	0.0530774,NA	0.01993,NA	2.11124,NA	0.000519098	0.000519303
3	rs114965997	161497992	C,NA	G,NA	0.989066,NA	0.040456,NA	0.0190121,NA	1.47698,NA	0.00051687	0.000516989
3	rs117182833	161338089	NA,A	NA,C	NA,0.990079	NA,-0.0815989	NA,0.0431319	NA,1.23276	0.000515068	0.000515276
3	rs12494520	161104515	NA,A	NA,G	NA,0.900794	NA,-0.0348002	NA,0.0142995	NA,1.82545	0.000505834	0.000505969
3	rs74448484	161135122	A,A	G,G	0.971173,0.967262	0.00760144,0.0496012	0.0118166,0.0240217	0.283965,1.40963	0.000504216	0.000504271
3	rs11717637	161615536	A,NA	G,NA	0.935388,NA	-0.00614046,NA	0.00804241,NA	0.351485,NA	0.000503929	0.000504
3	rs144107559	161295005	A,NA	C,NA	0.988072,NA	0.0344075,NA	0.0182119,NA	1.23023,NA	0.000501899	0.000501961
3	rs148007509	161412209	A,NA	G,NA	0.985089,NA	0.0449539,NA	0.0163138,NA	2.23218,NA	0.000501171	0.00050141
3	rs16833412	161501225	C,NA	T,NA	0.989066,NA	0.0399799,NA	0.0190121,NA	1.45005,NA	0.000492243	0.000492356
3	rs137942275	161408564	T,NA	C,NA	0.985089,NA	0.0447449,NA	0.0163138,NA	2.21521,NA	0.000488869	0.000489102
3	rs75502806	161415588	G,NA	A,NA	0.985089,NA	0.0447449,NA	0.0163138,NA	2.21521,NA	0.000488869	0.000489102
3	rs76383906	161416115	G,NA	C,NA	0.985089,NA	0.0447449,NA	0.0163138,NA	2.21521,NA	0.000488869	0.000489102
3	rs4856747	161770234	A,A	C,C	0.821074,0.957341	-0.000389953,0.0761178	0.00515836,0.0211527	0.0269921,3.49476	0.000488753	0.000488979
3	rs146361592	161225049	T,NA	C,NA	0.977137,NA	-0.0135852,NA	0.0132281,NA	0.516524,NA	0.000484523	0.000484575
3	rs77347456	161414043	G,NA	A,NA	0.985089,NA	0.0446433,NA	0.0163138,NA	2.20698,NA	0.000483023	0.000483254
3	rs143065728	161418010	C,NA	T,NA	0.985089,NA	0.0445925,NA	0.0163138,NA	2.20287,NA	0.000480134	0.000480363
3	rs7629841	161099277	NA,G	NA,C	NA,0.899802	NA,-0.0337967	NA,0.0142364	NA,1.75453	0.000479591	0.00047972
3	rs145481405	161410602	C,NA	T,NA	0.985089,NA	0.0445417,NA	0.0163138,NA	2.19876,NA	0.000477267	0.000477494
3	rs115060187	161425273	A,NA	G,NA	0.985089,NA	0.044525,NA	0.0163138,NA	2.19742,NA	0.000476331	0.000476558
3	rs141517770	161422597	G,NA	A,NA	0.985089,NA	0.0444345,NA	0.0163138,NA	2.19011,NA	0.000471285	0.00047151
3	rs142826841	161423159	C,NA	T,NA	0.985089,NA	0.0444345,NA	0.0163138,NA	2.19011,NA	0.000471285	0.00047151
3	rs150299989	162040674	NA,C	NA,G	NA,0.986111	NA,-0.0870674	NA,0.0365264	NA,1.76598	0.000470706	0.000470893
3	rs9290075	161020136	T,T	G,G	0.89662,0.760913	0.0163681,0.00420339	0.00649407,0.0100221	1.93108,0.170752	0.000470074	0.000470151
3	rs76954203	161984920	NA,T	NA,A	NA,0.96627	NA,-0.045577	NA,0.023678	NA,1.26564	0.000469591	0.00046977
3	rs16832216	161103679	NA,T	NA,G	NA,0.981151	NA,-0.0556368	NA,0.0314332	NA,1.11505	0.000467166	0.000467324
3	rs9871102	161771382	A,A	G,G	0.821074,0.957341	-0.000260007,0.0759027	0.00515836,0.0211527	0.0178194,3.4778	0.000463567	0.00046378
3	rs163137	161122225	A,A	G,G	0.874751,0.703373	0.0198345,0.0147366	0.00597324,0.00935847	3.04653,0.938053	0.00046191	0.00046215
3	rs116186594	162172628	A,NA	G,NA	0.984095,NA	-0.0351937,NA	0.0158037,NA	1.58583,NA	0.000461018	0.000461203
3	rs73015300	161403717	G,G	T,T	0.985089,0.974206	0.0456774,0.0470857	0.0163138,0.0269663	2.29145,1.09262	0.000460897	0.000461105
3	rs73166018	161212441	T,T	C,C	0.902585,0.917659	0.0135738,0.0416845	0.00666778,0.0155508	1.37905,2.13368	0.000460823	0.000460985
3	rs148995225	161426476	G,NA	A,NA	0.985089,NA	0.0441629,NA	0.0163138,NA	2.16828,NA	0.000456555	0.000456772
3	rs114970936	161502833	C,NA	A,NA	0.989066,NA	0.0392213,NA	0.0190121,NA	1.40765,NA	0.000455974	0.00045608
3	rs145352159	161560961	T,NA	C,NA	0.988072,NA	0.0424107,NA	0.0182119,NA	1.70174,NA	0.000454645	0.00045477
3	rs989197	161914912	C,C	T,T	0.368787,0.764881	-0.0165777,-0.00327543	0.00409792,0.01008	4.28204,0.127713	0.000454095	0.000454305
3	rs145044424	161427266	C,NA	A,NA	0.985089,NA	0.044112,NA	0.0163138,NA	2.1642,NA	0.000453859	0.000454075
3	rs73166030	161217558	T,T	C,C	0.90159,0.917659	0.0135616,0.0417031	0.00663768,0.0155508	1.38679,2.13524	0.000452906	0.00045307
3	rs80036495	161683375	NA,G	NA,C	NA,0.93254	NA,-0.011592	NA,0.017043	NA,0.304168	0.000451854	0.000451992
3	rs115868092	161542945	C,NA	T,NA	0.987078,NA	-0.0407046,NA	0.0175062,NA	1.6976,NA	0.0004512	0.000451826
3	rs6788534	161216426	T,T	C,C	0.90159,0.917659	0.0134192,0.0418675	0.00663768,0.0155508	1.36441,2.14898	0.000450502	0.000450666
3	rs147410290	161428051	A,NA	G,NA	0.985089,NA	0.0440045,NA	0.0163138,NA	2.1556,NA	0.000448235	0.000448448
3	rs139641561	161428359	G,NA	A,NA	0.985089,NA	0.0440045,NA	0.0163138,NA	2.1556,NA	0.000448235	0.000448448
3	rs77077772	161213035	A,A	G,G	0.900596,0.917659	0.0134522,0.0415255	0.00660805,0.0155508	1.37905,2.12044	0.000446213	0.000446376
3	rs2035499	161101300	NA,C	NA,G	NA,0.899802	NA,-0.0332036	NA,0.0142364	NA,1.70587	0.000443221	0.000443341
3	rs73878329	161133589	NA,C	NA,A	NA,0.900794	NA,-0.0337821	NA,0.0142995	NA,1.74103	0.000441663	0.000441782
3	rs138485962	161561609	C,NA	G,NA	0.988072,NA	0.0421225,NA	0.0182119,NA	1.68346,NA	0.00044125	0.000441372
3	rs112086073	161134830	NA,A	NA,G	NA,0.900794	NA,-0.0337682	NA,0.0142995	NA,1.73989	0.000440861	0.00044098
3	rs4392430	161430867	C,NA	T,NA	0.985089,NA	0.0438519,NA	0.0163138,NA	2.14341,NA	0.000440396	0.000440605
3	rs145079265	161429106	T,NA	A,NA	0.985089,NA	0.0438519,NA	0.0163138,NA	2.14341,NA	0.000440396	0.000440605
3	rs148361731	161559194	C,NA	G,NA	0.988072,NA	0.0420945,NA	0.0182119,NA	1.68168,NA	0.000439976	0.000440098
3	rs117081618	162180606	NA,T	NA,A	NA,0.977182	NA,0.0552619	NA,0.0286274	NA,1.27117	0.000439217	0.00043937
3	rs6787697	161100041	NA,A	NA,G	NA,0.899802	NA,-0.0331216	NA,0.0142364	NA,1.69919	0.000438472	0.000438591
3	rs4468990	161431120	G,NA	C,NA	0.985089,NA	0.0437954,NA	0.0163138,NA	2.13891,NA	0.000437538	0.000437745
3	rs73162595	161120851	A,A	G,G	0.971173,0.968254	0.00874405,0.0462426	0.0118166,0.0243817	0.337893,1.23747	0.000436812	0.000436857
3	rs1450518	161131163	NA,C	NA,T	NA,0.900794	NA,-0.0336722	NA,0.0142995	NA,1.73204	0.000435373	0.000435491
3	rs12487002	161136824	NA,G	NA,C	NA,0.900794	NA,-0.03367	NA,0.0142995	NA,1.73186	0.000435248	0.000435365
3	rs114680584	161831019	T,NA	C,NA	0.966203,NA	-0.0202806,NA	0.0109412,NA	1.1952,NA	0.000434244	0.000434804
3	rs73878323	161128096	NA,T	NA,C	NA,0.900794	NA,-0.033647	NA,0.0142995	NA,1.72998	0.000433948	0.000434065
3	rs12486111	161135696	NA,A	NA,G	NA,0.900794	NA,-0.0336278	NA,0.0142995	NA,1.72842	0.000432865	0.000432982
3	rs140321847	161943917	NA,G	NA,A	NA,0.988095	NA,-0.0895809	NA,0.0394133	NA,1.63762	0.000431585	0.000431733
3	rs139045175	161830287	A,NA	T,NA	0.966203,NA	-0.0202444,NA	0.0109412,NA	1.19198,NA	0.000431566	0.000432121
3	rs139633560	161348933	A,NA	G,NA	0.989066,NA	0.0342061,NA	0.0190121,NA	1.14272,NA	0.00043138	0.000431432
3	rs114714029	161434238	A,NA	G,NA	0.985089,NA	0.0436428,NA	0.0163138,NA	2.12677,NA	0.000429939	0.000430142
3	rs13083821	161979926	A,NA	T,NA	0.986084,NA	-0.0306897,NA	0.0168779,NA	1.16107,NA	0.000427567	0.000427654
3	rs78562926	161135687	T,T	C,C	0.971173,0.968254	0.00760144,0.0481667	0.0118166,0.0243817	0.283965,1.31688	0.000426091	0.000426137
3	rs17479046	161210575	T,T	C,C	0.90159,0.917659	0.0134192,0.0414667	0.00663768,0.0155508	1.36441,2.11554	0.000425066	0.000425221
3	rs142383723	161434742	T,NA	G,NA	0.985089,NA	0.0434846,NA	0.0163138,NA	2.11423,NA	0.000422238	0.000422438
3	rs142283214	161458266	C,NA	T,NA	0.985089,NA	0.0434705,NA	0.0163138,NA	2.11312,NA	0.000421563	0.000421762
3	rs138610790	161436381	G,NA	C,NA	0.985089,NA	0.0434337,NA	0.0163138,NA	2.1102,NA	0.000419801	0.000419999
3	rs9832121	161825335	G,G	T,T	0.907555,0.956349	-0.00600171,0.0701452	0.00682591,0.0209218	0.421059,3.09681	0.000418819	0.00041913
3	rs139800990	161437457	A,NA	G,NA	0.985089,NA	0.0433321,NA	0.0163138,NA	2.10217,NA	0.000414982	0.000415177
3	rs75051499	161656958	T,NA	C,NA	0.959245,NA	-0.0189076,NA	0.00999958,NA	1.23177,NA	0.000414512	0.000414951
3	rs73162599	161131499	G,G	A,A	0.971173,0.968254	0.00795306,0.0471413	0.0118166,0.0243817	0.300232,1.27427	0.000414392	0.000414436
3	rs77806024	161829537	A,NA	T,NA	0.964215,NA	-0.0195773,NA	0.0106439,NA	1.18131,NA	0.000412474	0.000413009
3	rs2019095	161211135	C,C	T,T	0.90159,0.917659	0.0132277,0.0415255	0.00663768,0.0155508	1.33459,2.12044	0.000412462	0.000412612
3	rs145159177	161440233	T,NA	C,NA	0.985089,NA	0.0432756,NA	0.0163138,NA	2.09772,NA	0.000412335	0.000412529
3	rs58851337	161110342	NA,G	NA,A	NA,0.900794	NA,-0.0332091	NA,0.0142995	NA,1.6944	0.000410084	0.000410195
3	rs4395412	161431153	T,NA	C,NA	0.985089,NA	0.0432248,NA	0.0163138,NA	2.09371,NA	0.000409972	0.000410165
3	rs114715410	161564431	T,NA	C,NA	0.988072,NA	0.0413421,NA	0.0182119,NA	1.63444,NA	0.000407427	0.00040754
3	rs74957660	161583083	NA,T	NA,A	NA,0.952381	NA,-0.0457822	NA,0.0200728	NA,1.64667	0.000406265	0.00040641
3	rs7614130	161128983	NA,T	NA,C	NA,0.900794	NA,-0.0331262	NA,0.0142995	NA,1.6877	0.00040576	0.00040587
3	rs143590890	161440704	A,NA	G,NA	0.985089,NA	0.0431232,NA	0.0163138,NA	2.08571,NA	0.000405298	0.000405489
3	rs1913797	161447829	C,NA	T,NA	0.985089,NA	0.0430514,NA	0.0163138,NA	2.08008,NA	0.000402041	0.00040223
3	rs9820744	161179083	C,C	A,A	0.673956,0.857143	-0.0163205,-0.0251127	0.0042178,0.0122159	3.96222,1.40003	0.000400992	0.000407688
3	rs7630664	161174804	T,T	C,C	0.673956,0.857143	-0.0164134,-0.024772	0.0042178,0.0122159	4.00155,1.37084	0.000400468	0.000407388
3	rs150353360	161439485	G,NA	A,NA	0.985089,NA	0.0430159,NA	0.0163138,NA	2.07729,NA	0.00040044	0.000400628
3	rs141065478	161442262	T,NA	C,NA	0.985089,NA	0.0429651,NA	0.0163138,NA	2.0733,NA	0.000398165	0.000398353
3	rs143487363	161442837	G,NA	T,NA	0.985089,NA	0.0429651,NA	0.0163138,NA	2.0733,NA	0.000398165	0.000398353
3	rs11921208	161690608	T,NA	C,NA	0.934394,NA	-0.00785705,NA	0.00798549,NA	0.487907,NA	0.000397763	0.000397918
3	rs75187069	161692137	A,NA	C,NA	0.934394,NA	-0.00785705,NA	0.00798549,NA	0.487907,NA	0.000397763	0.000397918
3	rs139094068	161448488	T,NA	G,NA	0.985089,NA	0.042893,NA	0.0163138,NA	2.06765,NA	0.000394962	0.000395148
3	rs142240426	161495395	G,NA	C,NA	0.989066,NA	0.0377436,NA	0.0190121,NA	1.32682,NA	0.000394564	0.000394657
3	rs336550	161112867	G,G	A,A	0.875746,0.703373	0.019873,0.014289	0.0059937,0.00935847	3.03892,0.896889	0.00039413	0.000394345
3	rs13079204	161928620	A,NA	C,NA	0.871769,NA	-0.0127904,NA	0.00591347,NA	1.51503,NA	0.000394064	0.000394418
3	rs144280855	161443502	A,NA	G,NA	0.985089,NA	0.0428635,NA	0.0163138,NA	2.06535,NA	0.000393667	0.000393851
3	rs59368066	161110170	NA,C	NA,T	NA,0.900794	NA,-0.0328837	NA,0.0142995	NA,1.6682	0.000393442	0.000393549
3	rs143109124	161448801	G,NA	A,NA	0.985089,NA	0.042842,NA	0.0163138,NA	2.06366,NA	0.000392722	0.000392906
3	rs993595	161790538	T,T	C,C	0.554672,0.941468	0.00777512,0.0688408	0.00397815,0.0182098	1.29544,3.80533	0.000392343	0.0003925
3	rs138020058	161447500	C,NA	T,NA	0.985089,NA	0.0427911,NA	0.0163138,NA	2.05968,NA	0.000390498	0.000390681
3	rs13088889	161935267	T,NA	C,NA	0.871769,NA	-0.0127479,NA	0.00591347,NA	1.50718,NA	0.000388941	0.000389288
3	rs1033057	161789788	G,G	A,A	0.554672,0.941468	0.00781698,0.0688408	0.00397815,0.0182098	1.30612,3.80533	0.000388768	0.000388924
3	rs180791250	161443447	T,NA	G,NA	0.985089,NA	0.0427056,NA	0.0163138,NA	2.05301,NA	0.0003868	0.000386981
3	rs58892449	161102797	NA,T	NA,C	NA,0.899802	NA,-0.0321479	NA,0.0142364	NA,1.62094	0.000386786	0.000386892
3	rs77243103	161115352	NA,T	NA,C	NA,0.900794	NA,-0.0327434	NA,0.0142995	NA,1.65696	0.000386532	0.000386638
3	rs12491623	161111593	NA,T	NA,G	NA,0.900794	NA,-0.0327434	NA,0.0142995	NA,1.65696	0.000386532	0.000386638
3	rs1510332	161789163	C,C	T,T	0.554672,0.941468	0.00781698,0.0687966	0.00397815,0.0182098	1.30612,3.80109	0.000386476	0.000386631
3	rs75420888	161400885	A,A	G,G	0.985089,0.974206	0.0454738,0.0446849	0.0163138,0.0269663	2.27469,1.01097	0.000386323	0.000386497
3	rs16833273	161449634	G,NA	C,NA	0.985089,NA	0.0426893,NA	0.0163138,NA	2.05173,NA	0.000386099	0.00038628
3	rs12488127	161123526	NA,C	NA,T	NA,0.900794	NA,-0.0327327	NA,0.0142995	NA,1.6561	0.000386012	0.000386117
3	rs142041788	161827134	T,NA	G,NA	0.966203,NA	-0.0195761,NA	0.0109412,NA	1.13323,NA	0.00038567	0.000386148
3	rs77370398	161823208	C,NA	T,NA	0.966203,NA	-0.0195761,NA	0.0109412,NA	1.13323,NA	0.00038567	0.000386148
3	rs11923750	161759129	C,NA	T,NA	0.94334,NA	-0.0109465,NA	0.00855199,NA	0.697783,NA	0.000384946	0.000385206
3	rs76459767	161829827	G,NA	C,NA	0.964215,NA	-0.0191666,NA	0.0106439,NA	1.14419,NA	0.000384379	0.000384867
3	rs13089373	161935422	A,NA	G,NA	0.871769,NA	-0.0127011,NA	0.00591347,NA	1.49855,NA	0.000383403	0.000383745
3	rs13059793	161931912	A,NA	G,NA	0.871769,NA	-0.0127011,NA	0.00591347,NA	1.49855,NA	0.000383403	0.000383745
3	rs144709052	161566654	A,NA	G,NA	0.988072,NA	0.0407271,NA	0.0182119,NA	1.59633,NA	0.000383093	0.0003832
3	rs12486998	161136791	NA,T	NA,C	NA,0.900794	NA,-0.032644	NA,0.0142995	NA,1.64903	0.000381736	0.000381841
3	rs9863326	161752172	G,NA	A,NA	0.94334,NA	-0.0109063,NA	0.00855199,NA	0.694204,NA	0.000381686	0.000381944
3	rs16832237	161108103	A,A	G,G	0.971173,0.968254	0.00864061,0.0446514	0.0118166,0.0243817	0.332884,1.17361	0.000381399	0.000381438
3	rs76193507	161749981	A,NA	G,NA	0.94334,NA	-0.010866,NA	0.00855199,NA	0.690632,NA	0.000378461	0.000378716
3	rs77671287	161452059	A,NA	G,NA	0.985089,NA	0.04248,NA	0.0163138,NA	2.03545,NA	0.00037726	0.000377436
3	rs9850826	161792258	A,A	C,C	0.555666,0.941468	0.00800485,0.0690867	0.00397904,0.0182098	1.35413,3.82892	0.0003761	0.000376256
3	rs145781566	161444018	A,NA	G,NA	0.985089,NA	0.0423954,NA	0.0163138,NA	2.02889,NA	0.000373763	0.000373938
3	rs9847504	161779379	T,NA	A,NA	0.94334,NA	-0.0107934,NA	0.00855199,NA	0.684206,NA	0.00037273	0.00037298
3	rs28736802	161775390	C,NA	T,NA	0.94334,NA	-0.0107815,NA	0.00855199,NA	0.683156,NA	0.000371802	0.000372052
3	rs146444556	161453929	A,NA	G,NA	0.985089,NA	0.0423114,NA	0.0163138,NA	2.02238,NA	0.00037033	0.000370503
3	rs9842480	161952283	G,NA	T,NA	0.89165,NA	-0.00573405,NA	0.00636104,NA	0.434911,NA	0.000368842	0.000369035
3	rs140341664	161455140	A,NA	G,NA	0.985089,NA	0.0422708,NA	0.0163138,NA	2.01923,NA	0.000368685	0.000368857
3	rs74535955	161642363	G,NA	A,NA	0.921471,NA	-0.0088619,NA	0.00734995,NA	0.6422,NA	0.000367251	0.000367468
3	rs456331	161099393	C,C	T,T	0.898608,0.695437	0.0242416,-0.00207562	0.00655017,0.00928829	3.66791,0.084509	0.000366286	0.000366483
3	rs143644970	161562225	A,NA	G,NA	0.988072,NA	0.0402337,NA	0.0182119,NA	1.56606,NA	0.000364913	0.000365016
3	rs9858657	161781739	T,NA	A,NA	0.944334,NA	-0.0106755,NA	0.00862346,NA	0.66609,NA	0.000363873	0.000364105
3	rs13084196	161928917	A,NA	G,NA	0.871769,NA	-0.0125266,NA	0.00591347,NA	1.46662,NA	0.000363638	0.000363958
3	rs142281772	161437878	T,NA	C,NA	0.985089,NA	0.0421362,NA	0.0163138,NA	2.00883,NA	0.000363301	0.00036347
3	rs73878562	161893369	A,A	G,G	0.955268,0.992063	0.0208744,-0.0244903	0.00956466,0.0481747	1.53646,0.213818	0.000362778	0.000362863
3	rs73015282	161395830	A,A	G,G	0.985089,0.974206	0.0453664,0.0437969	0.0163138,0.0269663	2.26588,0.981521	0.000361222	0.000361385
3	rs7627953	161929418	A,NA	G,NA	0.871769,NA	-0.012484,NA	0.00591347,NA	1.45888,NA	0.000359019	0.000359334
3	rs77889772	161927130	T,NA	A,NA	0.910537,NA	0.00750853,NA	0.00692737,NA	0.555312,NA	0.000358526	0.00035863
3	rs140554273	161462422	A,NA	C,NA	0.985089,NA	0.0420109,NA	0.0163138,NA	1.99917,NA	0.000358381	0.000358548
3	rs372504484	161967426	NA,T	NA,C	NA,0.989087	NA,-0.0924818	NA,0.0411453	NA,1.60914	0.000357332	0.000357454
3	rs114359719	161777050	A,NA	G,NA	0.957256,NA	-0.0150448,NA	0.00977441,NA	0.907436,NA	0.000355234	0.000355476
3	rs9852513	161780233	C,NA	A,NA	0.944334,NA	-0.0105387,NA	0.00862346,NA	0.654288,NA	0.000353782	0.000354007
3	rs148537686	161480781	A,NA	G,NA	0.985089,NA	0.0418771,NA	0.0163138,NA	1.98889,NA	0.000353224	0.000353388
3	rs77009631	161931229	C,NA	G,NA	0.909543,NA	0.00733559,NA	0.00689297,NA	0.541767,NA	0.000353006	0.000353108
3	rs200491090	162097212	NA,A	NA,G	NA,0.989087	NA,0.0542844	NA,0.0411453	NA,0.728027	0.00035206	0.000352186
3	rs74404921	161703724	NA,G	NA,A	NA,0.992063	NA,0.122916	NA,0.0481747	NA,1.96951	0.000350552	0.000350679
3	rs13071720	161926855	T,NA	C,NA	0.871769,NA	-0.0123922,NA	0.00591347,NA	1.44227,NA	0.000349317	0.000349622
3	rs466119	161099991	C,C	T,T	0.898608,0.695437	0.0241052,-0.00202642	0.00655017,0.00928829	3.63235,0.0823383	0.000348533	0.00034872
3	rs140296748	161877906	NA,G	NA,A	NA,0.997024	NA,0.157904	NA,0.078473	NA,1.35459	0.000347368	0.000347495
3	rs9815099	161780088	T,NA	G,NA	0.94334,NA	-0.0104513,NA	0.00855199,NA	0.654288,NA	0.000347208	0.000347438
3	rs76728458	161474073	G,NA	A,NA	0.985089,NA	0.0416946,NA	0.0163138,NA	1.9749,NA	0.000346345	0.000346506
3	rs78415696	161927374	T,NA	C,NA	0.910537,NA	0.0073722,NA	0.00692737,NA	0.541767,NA	0.000346307	0.000346408
3	rs163327	161062724	G,G	A,A	0.538767,0.03869	0.0125428,-0.00414972	0.00396624,0.0221652	2.80553,0.0698205	0.000345298	0.000345352
3	rs1159486	161788101	C,NA	A,NA	0.944334,NA	-0.0104168,NA	0.00862346,NA	0.643854,NA	0.000345104	0.000345322
3	rs460987	161100066	A,A	G,G	0.898608,0.695437	0.0240628,-0.001928	0.00655017,0.00928829	3.62135,0.0780212	0.000344742	0.000344926
3	rs459565	161100136	T,T	C,C	0.898608,0.695437	0.0240628,-0.001928	0.00655017,0.00928829	3.62135,0.0780212	0.000344742	0.000344926
3	rs465539	161100429	A,A	G,G	0.898608,0.695437	0.0240628,-0.001928	0.00655017,0.00928829	3.62135,0.0780212	0.000344742	0.000344926
3	rs458344	161101472	C,C	T,T	0.898608,0.695437	0.0240158,-0.00163263	0.00655017,0.00928829	3.60915,0.0652631	0.000344173	0.000344357
3	rs9884026	161761778	G,G	A,A	0.554672,0.944444	0.00718017,0.0670804	0.00397815,0.0186617	1.14819,3.48818	0.00034355	0.000343681
3	rs459592	161100717	G,G	A,A	0.898608,0.695437	0.0240158,-0.00173111	0.00655017,0.00928829	3.60915,0.0694837	0.000342281	0.000342463
3	rs73015292	161399297	C,C	G,G	0.985089,0.974206	0.04502,0.0435858	0.0163138,0.0269663	2.23756,0.974579	0.00034211	0.000342264
3	rs11915351	161785539	T,NA	C,NA	0.944334,NA	-0.0103721,NA	0.00862346,NA	0.640045,NA	0.000341991	0.000342207
3	rs467353	161101179	C,C	G,G	0.898608,0.695437	0.0240158,-0.00182956	0.00655017,0.00928829	3.60915,0.0737363	0.000340436	0.000340618
3	rs35892123	161936183	T,NA	C,NA	0.858847,NA	-0.01349,NA	0.00567854,NA	1.75646,NA	0.000340143	0.000340431
3	rs459923	161100670	C,C	T,T	0.898608,0.695437	0.0240158,-0.00187878	0.00655017,0.00928829	3.60915,0.0758747	0.000339531	0.000339713
3	rs7620145	161756086	C,C	G,G	0.554672,0.944444	0.00718017,0.0669791	0.00397815,0.0186617	1.14819,3.47914	0.000339253	0.000339383
3	rs465964	161100585	G,G	A,A	0.898608,0.695437	0.0240158,-0.001928	0.00655017,0.00928829	3.60915,0.0780212	0.000338638	0.00033882
3	rs460013	161100480	G,G	A,A	0.898608,0.695437	0.0240158,-0.001928	0.00655017,0.00928829	3.60915,0.0780212	0.000338638	0.00033882
3	rs1397246	161755517	A,A	C,C	0.554672,0.944444	0.00718017,0.0669343	0.00397815,0.0186617	1.14819,3.47513	0.000337368	0.000337497
3	rs456137	161100821	G,G	A,A	0.898608,0.695437	0.0239735,-0.00173111	0.00655017,0.00928829	3.59819,0.0694837	0.000336837	0.000337017
3	rs460176	161100788	G,G	T,T	0.898608,0.695437	0.0239735,-0.00173111	0.00655017,0.00928829	3.59819,0.0694837	0.000336837	0.000337017
3	rs191102028	161027619	NA,T	NA,C	NA,0.989087	NA,0.0800351	NA,0.0411453	NA,1.28607	0.000336821	0.000336942
3	rs9867070	161788289	C,NA	A,NA	0.944334,NA	-0.0102908,NA	0.00862346,NA	0.633144,NA	0.000336426	0.000336637
3	rs1154807	161753898	A,A	T,T	0.554672,0.944444	0.00718017,0.0668944	0.00397815,0.0186617	1.14819,3.47158	0.000335703	0.000335831
3	rs1983208	161754109	G,G	A,A	0.554672,0.944444	0.00718017,0.0668495	0.00397815,0.0186617	1.14819,3.46758	0.000333842	0.00033397
3	rs77842455	161182974	T,NA	C,NA	0.964215,NA	-0.0198723,NA	0.0106439,NA	1.20831,NA	0.000332166	0.000332624
3	rs9826218	161752277	T,T	G,G	0.555666,0.944444	0.00718177,0.0668495	0.00397904,0.0186617	1.14819,3.46758	0.000331971	0.000332099
3	rs962873	161754837	C,C	T,T	0.554672,0.944444	0.00722663,0.0668944	0.00397815,0.0186617	1.15938,3.47158	0.00033175	0.000331876
3	rs9881737	161949208	T,NA	C,NA	0.89165,NA	-0.00534818,NA	0.00636104,NA	0.397424,NA	0.00033154	0.000331712
3	rs9882621	161949550	A,NA	G,NA	0.89165,NA	-0.00534818,NA	0.00636104,NA	0.397424,NA	0.00033154	0.000331712
3	rs13314269	161946620	C,NA	T,NA	0.89165,NA	-0.00534818,NA	0.00636104,NA	0.397424,NA	0.00033154	0.000331712
3	rs142075319	161116919	T,T	A,A	0.971173,0.968254	0.00748952,0.0450208	0.0118166,0.0243817	0.278848,1.18829	0.000328966	0.000329002
3	rs9838959	161948454	C,NA	A,NA	0.89165,NA	-0.00530052,NA	0.00636104,NA	0.39288,NA	0.000327284	0.000327453
3	rs79040066	161696528	G,NA	C,NA	0.934394,NA	-0.00696806,NA	0.00798549,NA	0.41693,NA	0.000326495	0.000326622
3	rs2896903	161383509	A,A	T,T	0.942346,0.970238	0.0114775,0.0555794	0.00848241,0.0251555	0.754422,1.56631	0.000324533	0.0003246
3	rs4856737	161666901	NA,C	NA,G	NA,0.891865	NA,-0.00108908	NA,0.0137648	NA,0.0282896	0.000324284	0.000324382
3	rs114498156	161571478	T,NA	C,NA	0.988072,NA	0.0389903,NA	0.0182119,NA	1.49107,NA	0.000323859	0.000323951
3	rs6780945	161274019	T,T	C,C	0.900596,0.880952	0.0137418,0.0333401	0.00660805,0.0131998	1.4252,1.93767	0.000323294	0.000323404
3	rs9858010	161781331	G,NA	A,NA	0.944334,NA	-0.0100875,NA	0.00862346,NA	0.616019,NA	0.000323018	0.000323219
3	rs1510344	161745870	G,G	C,C	0.554672,0.944444	0.00713373,0.0664659	0.00397815,0.0186617	1.13705,3.43348	0.000322252	0.000322375
3	rs145936202	162036372	G,NA	T,NA	0.961233,NA	0.00934083,NA	0.0102422,NA	0.441567,NA	0.000318637	0.000318736
3	rs1397225	161781051	T,T	C,C	0.554672,0.941468	0.00781698,0.067327	0.00397815,0.0182098	1.30612,3.66173	0.000318577	0.000318704
3	rs9825150	161778666	C,C	T,T	0.554672,0.94246	0.00772861,0.0671525	0.00397815,0.0183564	1.28362,3.59527	0.000317629	0.000317754
3	rs6777722	161264115	C,C	T,T	0.900596,0.880952	0.0137418,0.0332078	0.00660805,0.0131998	1.4252,1.9253	0.000316679	0.000316787
3	rs9842314	161778465	G,G	A,A	0.554672,0.94246	0.00772861,0.067108	0.00397815,0.0183564	1.28362,3.59117	0.000315831	0.000315956
3	rs116951512	161687276	NA,C	NA,T	NA,0.920635	NA,0.0441244	NA,0.0158141	NA,2.27838	0.00031556	0.000315669
3	rs73168016	161377684	G,G	A,A	0.916501,0.891865	0.0125703,0.0361323	0.00714714,0.0137648	1.1045,2.06221	0.000315051	0.000315152
3	rs147571792	161695953	NA,A	NA,G	NA,0.969246	NA,0.0260044	NA,0.0247591	NA,0.53227	0.00031475	0.00031486
3	rs60190193	161824213	NA,G	NA,A	NA,0.936508	NA,0.0564616	NA,0.0175302	NA,2.89337	0.000312631	0.000312745
3	rs9825008	161778612	G,G	T,T	0.554672,0.94246	0.00772861,0.0670241	0.00397815,0.0183564	1.28362,3.58344	0.000312469	0.000312592
3	rs9869853	161746674	T,T	C,C	0.554672,0.944444	0.00726844,0.0664261	0.00397815,0.0186617	1.1695,3.42995	0.000309844	0.000309962
3	rs75697872	161687610	NA,T	NA,C	NA,0.920635	NA,0.0439455	NA,0.0158141	NA,2.26323	0.000309613	0.00030972
3	rs10513580	161939907	C,NA	T,NA	0.89165,NA	-0.00506215,NA	0.00636104,NA	0.370443,NA	0.000307054	0.000307211
3	rs9814278	161746457	G,G	T,T	0.554672,0.944444	0.00726844,0.0663364	0.00397815,0.0186617	1.1695,3.42201	0.000306459	0.000306576
3	rs144311841	161767481	G,NA	A,NA	0.94334,NA	-0.00982741,NA	0.00855199,NA	0.601193,NA	0.000306296	0.000306495
3	rs59111786	161268098	A,A	C,C	0.900596,0.880952	0.0136925,0.0330515	0.00660805,0.0131998	1.4173,1.91075	0.000305807	0.000305912
3	rs871933	161780154	C,C	T,T	0.555666,0.941468	0.00777684,0.066866	0.00397904,0.0182098	1.29544,3.61856	0.000305593	0.000305712
3	rs143575810	161565071	A,NA	G,NA	0.988072,NA	0.0383552,NA	0.0182119,NA	1.45346,NA	0.00030524	0.000305326
3	rs9869369	161746376	T,T	C,C	0.554672,0.944444	0.00726844,0.0662966	0.00397815,0.0186617	1.1695,3.41849	0.000304969	0.000305086
3	rs150912824	162031678	NA,A	NA,G	NA,0.982143	NA,-0.0715555	NA,0.0322783	NA,1.57455	0.000304674	0.000304777
3	rs141717464	161819003	NA,G	NA,A	NA,0.979167	NA,-0.0353755	NA,0.0299292	NA,0.624853	0.000304312	0.00030442
3	rs3991663	161775877	A,A	G,G	0.554672,0.943452	0.0076821,0.0669732	0.00397815,0.018507	1.27186,3.52875	0.000304141	0.000304258
3	rs9853306	161954359	A,NA	T,NA	0.890656,NA	-0.00538095,NA	0.00633559,NA	0.402631,NA	0.000304029	0.000304195
3	rs115189908	161769439	A,NA	G,NA	0.94334,NA	-0.00978726,NA	0.00855199,NA	0.597842,NA	0.000303889	0.000304086
3	rs114195528	161762294	A,NA	G,NA	0.94334,NA	-0.00978726,NA	0.00855199,NA	0.597842,NA	0.000303889	0.000304086
3	rs11926056	161534708	A,NA	G,NA	0.94831,NA	-0.0103268,NA	0.00893021,NA	0.606389,NA	0.000301404	0.000301507
3	rs9860754	161799819	T,NA	C,NA	0.945328,NA	-0.00953737,NA	0.00869693,NA	0.564155,NA	0.000300878	0.000301046
3	rs2048038	161230322	A,A	G,G	0.902585,0.880952	0.0135738,0.0332078	0.00666778,0.0131998	1.37905,1.9253	0.000297525	0.000297629
3	rs2135449	161233041	T,T	G,G	0.902585,0.880952	0.0135738,0.0332078	0.00666778,0.0131998	1.37905,1.9253	0.000297525	0.000297629
3	rs75260503	161457051	A,A	G,G	0.897614,0.930556	0.0198583,0.0344936	0.0065219,0.0168156	2.63304,1.39535	0.000296468	0.000297359
3	rs77365805	161794461	G,NA	A,NA	0.945328,NA	-0.00945522,NA	0.00869693,NA	0.557595,NA	0.000296175	0.000296339
3	rs76197076	161995291	A,NA	C,NA	0.975149,NA	-0.0261743,NA	0.0127009,NA	1.40539,NA	0.000296137	0.000296236
3	rs78351896	161593308	C,C	T,T	0.934394,0.956349	-0.00862644,0.0239456	0.00798549,0.0209218	0.552804,0.597902	0.000294827	0.000294859
3	rs6800559	161254831	A,A	C,C	0.902585,0.87996	0.0136725,0.0332446	0.00666778,0.0131525	1.39456,1.93992	0.000292319	0.000292423
3	rs9824863	161778541	C,NA	T,NA	0.94334,NA	-0.00957844,NA	0.00855199,NA	0.580535,NA	0.00029177	0.000291958
3	rs62279886	161001257	T,NA	C,NA	0.954274,NA	0.0229925,NA	0.00946506,NA	1.82009,NA	0.000290451	0.000290593
3	rs981949	161196597	C,C	A,A	0.670974,0.84127	-0.0167853,-0.0188552	0.00420796,0.0116978	4.17804,0.970643	0.000290404	0.000296503
3	rs73162584	161104369	A,A	G,G	0.971173,0.968254	0.00672715,0.0447782	0.0118166,0.0243817	0.24477,1.17864	0.000289153	0.000289186
3	rs2405274	161776345	C,C	T,T	0.554672,0.94246	0.0076821,0.0662407	0.00397815,0.0183564	1.27186,3.51164	0.000286005	0.000286117
3	rs2404572	161393266	C,C	T,T	0.904573,0.933532	0.0159757,0.0272056	0.00672948,0.0171606	1.75456,0.947363	0.00028549	0.000285587
3	rs73875980	161719098	A,NA	G,NA	0.874751,NA	-0.0041722,NA	0.00597324,NA	0.314369,NA	0.000285336	0.000285466
3	rs76973833	161206838	T,NA	C,NA	0.964215,NA	-0.021215,NA	0.0106439,NA	1.33495,NA	0.000284498	0.000284984
3	rs11923061	161393984	C,C	T,T	0.897614,0.935516	0.0149134,0.0404662	0.0065219,0.0174041	1.65334,1.69752	0.000282273	0.000282593
3	rs141367730	162038249	NA,T	NA,G	NA,0.982143	NA,-0.0700406	NA,0.0322783	NA,1.52267	0.000282045	0.000282141
3	rs28621688	161939302	T,NA	C,NA	0.89165,NA	-0.00472346,NA	0.00636104,NA	0.339374,NA	0.0002811	0.000281243
3	rs17694545	161933693	C,NA	G,NA	0.89165,NA	-0.00472346,NA	0.00636104,NA	0.339374,NA	0.0002811	0.000281243
3	rs75937176	161790308	T,NA	C,NA	0.944334,NA	-0.00933028,NA	0.00862346,NA	0.553978,NA	0.00027894	0.00027911
3	rs12152255	161934146	T,NA	A,NA	0.89165,NA	-0.00467574,NA	0.00636104,NA	0.335073,NA	0.000277686	0.000277826
3	rs9825054	161787624	A,NA	G,NA	0.944334,NA	-0.00928569,NA	0.00862346,NA	0.550409,NA	0.000276605	0.000276773
3	rs62280342	161808167	T,NA	C,NA	0.911531,NA	0.0191375,NA	0.00696238,NA	2.22306,NA	0.0002742	0.000274277
3	rs13079461	161736644	C,NA	T,NA	0.913519,NA	0.0194919,NA	0.00703429,NA	2.2527,NA	0.000272803	0.000272886
3	rs79298180	161569899	T,NA	C,NA	0.988072,NA	0.0370599,NA	0.0182119,NA	1.37822,NA	0.000271507	0.000271585
3	rs73024547	161569923	C,NA	T,NA	0.988072,NA	0.0370599,NA	0.0182119,NA	1.37822,NA	0.000271507	0.000271585
3	rs34670686	161737937	C,NA	T,NA	0.912525,NA	0.0191624,NA	0.00699802,NA	2.20927,NA	0.000269693	0.000269769
3	rs74750648	161023371	A,NA	G,NA	0.975149,NA	0.00554983,NA	0.0127009,NA	0.179052,NA	0.000268875	0.000268904
3	rs116389323	161572087	A,NA	G,NA	0.988072,NA	0.0369195,NA	0.0182119,NA	1.37019,NA	0.000268163	0.00026824
3	rs6767648	161771986	C,C	A,A	0.554672,0.943452	0.00763561,0.065831	0.00397815,0.018507	1.26015,3.42598	0.000266807	0.000266909
3	rs73172707	161712492	NA,T	NA,C	NA,0.974206	NA,-0.0191162	NA,0.0269663	NA,0.320218	0.000266575	0.000266668
3	rs140198588	161880200	NA,T	NA,A	NA,0.997024	NA,0.144962	NA,0.078473	NA,1.18906	0.000264099	0.000264195
3	rs28592740	161804844	T,NA	C,NA	0.946322,NA	-0.00949178,NA	0.00877248,NA	0.553999,NA	0.000263851	0.000264007
3	rs9879552	161799090	G,NA	T,NA	0.944334,NA	-0.00899775,NA	0.00862346,NA	0.527592,NA	0.000262155	0.000262312
3	rs78137964	161562989	NA,A	NA,G	NA,0.985119	NA,0.0432742	NA,0.0353055	NA,0.656968	0.000261994	0.000262095
3	rs76815224	161803210	G,NA	A,NA	0.946322,NA	-0.00945034,NA	0.00877248,NA	0.550739,NA	0.000261873	0.000262028
3	rs114299252	161761836	G,NA	A,NA	0.94334,NA	-0.00900363,NA	0.00855199,NA	0.533982,NA	0.000261632	0.000261796
3	rs79944976	161793895	G,NA	A,NA	0.987078,NA	-0.052005,NA	0.0175062,NA	2.52702,NA	0.000260918	0.0002612
3	rs73166056	161242566	T,NA	C,NA	0.94334,NA	0.0142372,NA	0.00855199,NA	1.01793,NA	0.000259909	0.000259958
3	rs11921532	161766236	G,NA	C,NA	0.94334,NA	-0.0089634,NA	0.00855199,NA	0.530783,NA	0.000259685	0.000259848
3	rs115325328	161965546	T,NA	C,NA	0.978131,NA	-0.024648,NA	0.0135185,NA	1.16583,NA	0.000259635	0.000259708
3	rs117624139	161782595	NA,T	NA,C	NA,0.979167	NA,-0.0306082	NA,0.0299292	NA,0.513631	0.00025799	0.000258083
3	rs9826637	161803754	C,NA	T,NA	0.946322,NA	-0.00936744,NA	0.00877248,NA	0.54424,NA	0.000257979	0.000258131
3	rs150297870	161967687	NA,T	NA,A	NA,0.957341	NA,-0.0503921	NA,0.0211527	NA,1.76435	0.000256801	0.000256898
3	rs2068396	161731312	T,NA	C,NA	0.874751,NA	-0.00376297,NA	0.00597324,NA	0.276779,NA	0.000255565	0.00025568
3	rs114628748	161880258	T,NA	C,NA	0.968191,NA	-0.0287669,NA	0.0112664,NA	1.97186,NA	0.000255237	0.000255376
3	rs114967477	161484810	A,NA	G,NA	0.971173,NA	0.0188471,NA	0.0118166,NA	0.955779,NA	0.000254993	0.000255464
3	rs76691109	161645855	NA,C	NA,A	NA,0.996032	NA,-0.076652	NA,0.0679934	NA,0.5857	0.000253713	0.000253799
3	rs79603552	161957797	NA,T	NA,C	NA,0.91369	NA,0.0312144	NA,0.0152221	NA,1.39463	0.00025325	0.000253341
3	rs73875984	161732421	G,NA	A,NA	0.874751,NA	-0.00372243,NA	0.00597324,NA	0.273139,NA	0.000252853	0.000252967
3	rs75837117	161752847	A,NA	G,NA	0.94334,NA	-0.00879843,NA	0.00855199,NA	0.517747,NA	0.000251912	0.000252069
3	rs7621696	161149420	G,G	A,A	0.633201,0.880952	-0.0124905,-0.0287447	0.00410256,0.0131998	2.63262,1.5312	0.000251567	0.00025313
3	rs9843494	161806746	T,NA	C,NA	0.946322,NA	-0.00919745,NA	0.00877248,NA	0.531012,NA	0.000250242	0.000250388
3	rs6779708	161429714	C,NA	T,NA	0.026839,NA	-0.0190165,NA	0.0122339,NA	0.920506,NA	0.000248837	0.00024925
3	rs78502710	161961776	NA,T	NA,C	NA,0.894841	NA,-0.0258587	NA,0.013935	NA,1.19721	0.000247723	0.000247809
3	rs56839556	161141373	G,G	A,A	0.949304,0.895833	0.0211917,-0.0330012	0.00901262,0.0139934	1.72802,1.7362	0.00024733	0.000247433
3	rs71314064	161498589	C,NA	T,NA	0.988072,NA	0.0291185,NA	0.0182119,NA	0.959206,NA	0.000245918	0.000246079
3	rs116493637	161330539	A,NA	G,NA	0.965209,NA	-0.0207403,NA	0.0107893,NA	1.26306,NA	0.000245302	0.000245675
3	rs13066105	162169040	A,NA	G,NA	0.942346,NA	-0.0184254,NA	0.00848241,NA	1.52518,NA	0.000244594	0.000244824
3	rs1550155	161465744	T,T	C,C	0.897614,0.931548	0.0197113,0.0332774	0.0065219,0.016928	2.6006,1.30698	0.000242771	0.000243479
3	rs13060442	162198347	A,NA	C,NA	0.971173,NA	-0.0260844,NA	0.0118166,NA	1.5641,NA	0.000242077	0.000242185
3	rs113705313	161570726	C,NA	T,NA	0.988072,NA	0.0357017,NA	0.0182119,NA	1.30143,NA	0.000241405	0.000241475
3	rs9837065	161805163	A,NA	C,NA	0.946322,NA	-0.0089859,NA	0.00877248,NA	0.514733,NA	0.000241059	0.000241199
3	rs460957	161102315	T,T	C,C	0.889662,0.693452	0.0208676,-0.00287718	0.00631051,0.00927141	3.02518,0.121299	0.000238821	0.000238886
3	rs148354533	161743911	T,NA	G,NA	0.984095,NA	0.0106642,NA	0.0158037,NA	0.301197,NA	0.000238101	0.000238167
3	rs148104441	161887613	NA,C	NA,T	NA,0.972222	NA,0.0269318	NA,0.0260119	NA,0.522159	0.0002376	0.000237691
3	rs60018900	161933375	NA,T	NA,C	NA,0.858135	NA,0.0221914	NA,0.0122515	NA,1.15434	0.000235966	0.000236047
3	rs62290475	161928894	A,NA	C,NA	0.89165,NA	-0.00399757,NA	0.00636104,NA	0.275961,NA	0.000234795	0.000234911
3	rs76062651	161691342	T,NA	C,NA	0.928429,NA	-0.00417668,NA	0.00767004,NA	0.232053,NA	0.000233555	0.000233642
3	rs13073284	162191746	C,NA	T,NA	0.942346,NA	-0.0181494,NA	0.00848241,NA	1.48968,NA	0.0002327	0.000232914
3	rs9879942	161931244	G,NA	A,NA	0.890656,NA	-0.00422428,NA	0.00633559,NA	0.29677,NA	0.000232387	0.000232507
3	rs16832063	161020671	C,NA	A,NA	0.951292,NA	0.0213093,NA	0.00918509,NA	1.69162,NA	0.000231515	0.00023163
3	rs189295954	161935175	NA,G	NA,A	NA,0.993056	NA,-0.105754	NA,0.0514752	NA,1.3987	0.000230935	0.000231023
3	rs13096678	162196973	A,NA	G,NA	0.942346,NA	-0.0181056,NA	0.00848241,NA	1.48408,NA	0.000230887	0.000231099
3	rs36159269	162196843	T,NA	C,NA	0.942346,NA	-0.0181056,NA	0.00848241,NA	1.48408,NA	0.000230887	0.000231099
3	rs146394706	161101859	A,NA	G,NA	0.966203,NA	-0.0177411,NA	0.0109412,NA	0.979173,NA	0.000229567	0.00022976
3	rs9881962	161225722	G,G	T,T	0.900596,0.877976	0.0127387,0.0336136	0.00660805,0.0130599	1.26853,1.99746	0.000229197	0.000229285
3	rs35026741	161780693	C,NA	G,NA	0.914513,NA	0.0190528,NA	0.00707122,NA	2.15173,NA	0.00022898	0.000229052
3	rs6795129	162202064	T,NA	A,NA	0.942346,NA	-0.0180573,NA	0.00848241,NA	1.47793,NA	0.000228916	0.000229126
3	rs541647671	162030550	NA,A	NA,G	NA,0.99504	NA,-0.110069	NA,0.0608454	NA,1.15211	0.000227542	0.000227624
3	rs144198866	161654157	G,NA	T,NA	0.986084,NA	-0.0223076,NA	0.0168779,NA	0.729867,NA	0.000227371	0.000227456
3	rs393076	161102097	G,G	A,A	0.889662,0.693452	0.0207355,-0.00297575	0.00631051,0.00927141	2.9928,0.125959	0.000226431	0.000226494
3	rs73164115	161157726	A,A	G,G	0.984095,0.989087	0.00806476,0.0960038	0.0158037,0.0411453	0.214787,1.70702	0.000224929	0.000224966
3	rs1450533	161189160	G,G	A,A	0.635189,0.857143	-0.0120029,-0.0272051	0.00410728,0.0122159	2.45916,1.58593	0.000224921	0.000225949
3	rs143933194	162113386	NA,T	NA,G	NA,0.984127	NA,0.0442476	NA,0.0342017	NA,0.708274	0.000224737	0.000224818
3	rs374501	161102033	T,T	G,G	0.889662,0.69246	0.0206883,-0.00302231	0.00631051,0.00926307	2.98128,0.128301	0.000223664	0.000223725
3	rs56375427	161154404	T,T	A,A	0.635189,0.880952	-0.0122771,-0.0290677	0.00410728,0.0131998	2.55315,1.55822	0.000221681	0.000222964
3	rs150814420	161819896	NA,T	NA,C	NA,0.963294	NA,-0.0551995	NA,0.0227328	NA,1.81888	0.000221137	0.000221217
3	rs1567455	161885828	T,T	G,G	0.203777,0.15377	0.00495353,-0.00137725	0.00490845,0.0118501	0.504613,0.0421647	0.00022083	0.000220868
3	rs189481106	161988501	C,NA	T,NA	0.978131,NA	-0.0232122,NA	0.0135185,NA	1.06567,NA	0.000220617	0.000220681
3	rs2405752	162085219	G,G	C,C	0.890656,0.619048	0.00397067,-0.017555	0.00633559,0.0088025	0.275036,1.33614	0.000220166	0.00022024
3	rs9874141	161817809	C,NA	G,NA	0.946322,NA	-0.00843373,NA	0.00877248,NA	0.473197,NA	0.000219229	0.000219354
3	rs1960516	161154896	A,A	G,G	0.634195,0.880952	-0.01227,-0.0291702	0.00410491,0.0131998	2.55315,1.56684	0.00021919	0.000220413
3	rs115858196	161415395	A,NA	G,NA	0.986084,NA	0.00890829,NA	0.0168779,NA	0.223566,NA	0.000218181	0.000218221
3	rs10513566	161216244	A,A	G,G	0.960239,0.985119	0.0214033,0.0582492	0.0101186,0.0353055	1.46333,1.00449	0.000217901	0.000218032
3	rs12488754	162085820	C,C	T,T	0.890656,0.619048	0.00392565,-0.017555	0.00633559,0.0088025	0.271234,1.33614	0.000217879	0.000217953
3	rs12486096	162086033	A,A	G,G	0.890656,0.619048	0.00392565,-0.017507	0.00633559,0.0088025	0.271234,1.33054	0.0002157	0.000215772
3	rs16848359	162086339	T,T	A,A	0.890656,0.619048	0.00392565,-0.017507	0.00633559,0.0088025	0.271234,1.33054	0.0002157	0.000215772
3	rs12491789	162085800	G,G	A,A	0.890656,0.619048	0.00388065,-0.017555	0.00633559,0.0088025	0.267448,1.33614	0.000215627	0.0002157
3	rs142854970	161441992	A,NA	G,NA	0.985089,NA	0.0362463,NA	0.0163138,NA	1.58012,NA	0.000215191	0.000215409
3	rs1450527	161158000	G,G	A,A	0.634195,0.880952	-0.0123149,-0.0288821	0.00410491,0.0131998	2.56873,1.54266	0.000214943	0.00021616
3	rs17478663	161203534	A,A	G,G	0.90159,0.925595	0.0134648,0.037143	0.00663768,0.0162889	1.37155,1.64604	0.000213687	0.00021376
3	rs7433229	161556977	T,NA	C,NA	0.156064,NA	-0.00553224,NA	0.00544795,NA	0.508805,NA	0.000212809	0.000213581
3	rs16833700	161583238	C,C	T,T	0.9334,0.951389	-0.00700716,-0.0124294	0.00792989,0.0198773	0.423784,0.274276	0.000212629	0.000212655
3	rs13086752	161984675	T,NA	C,NA	0.976143,NA	0.0203555,NA	0.0129561,NA	0.934952,NA	0.0002121	0.00021216
3	rs9884113	161405690	T,T	G,G	0.781312,0.659722	0.0107266,0.0137314	0.00478316,0.00902206	1.60338,0.892747	0.000211492	0.000211615
3	rs6441477	162160194	A,NA	G,NA	0.942346,NA	-0.0176012,NA	0.00848241,NA	1.4204,NA	0.00021141	0.000211598
3	rs36104872	162154711	C,NA	T,NA	0.942346,NA	-0.0176012,NA	0.00848241,NA	1.4204,NA	0.00021141	0.000211598
3	rs4468991	162154480	A,NA	C,NA	0.942346,NA	-0.0176012,NA	0.00848241,NA	1.4204,NA	0.00021141	0.000211598
3	rs13083121	162154716	G,NA	C,NA	0.942346,NA	-0.0176012,NA	0.00848241,NA	1.4204,NA	0.00021141	0.000211598
3	rs9844303	161773738	T,T	A,A	0.607356,0.944444	0.00786572,0.067019	0.00404873,0.0186617	1.28362,3.4827	0.000211106	0.000211192
3	rs138603952	161723230	A,NA	T,NA	0.985089,NA	0.0109282,NA	0.0163138,NA	0.298484,NA	0.000210478	0.000210537
3	rs62291059	162161143	G,NA	A,NA	0.942346,NA	-0.0175574,NA	0.00848241,NA	1.41492,NA	0.000209829	0.000210015
3	rs16846843	161973093	NA,C	NA,A	NA,0.906746	NA,0.0274874	NA,0.0147003	NA,1.2111	0.000208593	0.000208668
3	rs62279930	161095577	C,NA	A,NA	0.951292,NA	0.0206558,NA	0.00918509,NA	1.61043,NA	0.000208397	0.000208499
3	rs7611043	161158156	T,T	C,C	0.634195,0.880952	-0.01227,-0.0287791	0.00410491,0.0131998	2.55315,1.53406	0.000208389	0.000209553
3	rs35952490	162146580	G,NA	C,NA	0.942346,NA	-0.0175135,NA	0.00848241,NA	1.40946,NA	0.000208265	0.00020845
3	rs62279918	161039851	T,NA	C,NA	0.951292,NA	0.0206477,NA	0.00918509,NA	1.60944,NA	0.000208135	0.000208237
3	rs140013960	161893821	NA,T	NA,C	NA,0.972222	NA,0.0245445	NA,0.0260119	NA,0.461704	0.000207593	0.000207671
3	rs6806260	162213908	C,NA	T,NA	0.945328,NA	-0.0166017,NA	0.00869693,NA	1.2497,NA	0.000207531	0.000207688
3	rs71314100	162206719	G,NA	A,NA	0.945328,NA	-0.0166017,NA	0.00869693,NA	1.2497,NA	0.000207531	0.000207688
3	rs35620406	162207598	C,NA	T,NA	0.945328,NA	-0.0166017,NA	0.00869693,NA	1.2497,NA	0.000207531	0.000207688
3	rs16848362	162086467	G,G	T,T	0.889662,0.619048	0.00395495,-0.017507	0.00631051,0.0088025	0.275036,1.33054	0.000207332	0.000207405
3	rs76361117	161101367	A,NA	C,NA	0.845924,NA	0.00235728,NA	0.00547654,NA	0.175952,NA	0.000206576	0.000206609
3	rs77060844	161958594	NA,A	NA,G	NA,0.894841	NA,-0.0241282	NA,0.013935	NA,1.07901	0.000206087	0.000206159
3	rs1515736	161378009	A,A	C,C	0.916501,0.880952	0.0123226,0.0319686	0.00714714,0.0131998	1.0722,1.81137	0.000205586	0.000205651
3	rs62279927	161089263	A,NA	C,NA	0.951292,NA	0.0205551,NA	0.00918509,NA	1.59811,NA	0.000205139	0.00020524
3	rs73024549	161570939	A,NA	G,NA	0.988072,NA	0.0337058,NA	0.0182119,NA	1.19244,NA	0.000205117	0.000205177
3	rs12486036	162085905	T,T	C,C	0.889662,0.618056	0.00386528,-0.0176471	0.00631051,0.00879811	0.267448,1.34795	0.000203833	0.000203901
3	rs73162580	161103422	A,A	G,G	0.950298,0.968254	0.0054021,0.0471483	0.00909753,0.0243817	0.257552,1.27455	0.000203596	0.000203655
3	rs79565042	161689376	NA,C	NA,T	NA,0.927579	NA,-0.00110775	NA,0.0164929	NA,0.0239023	0.000203093	0.000203157
3	rs9831011	161184827	A,A	T,T	0.635189,0.857143	-0.0119584,-0.0266202	0.00410728,0.0122159	2.44409,1.53282	0.000203046	0.000203966
3	rs117265422	161699627	NA,A	NA,T	NA,0.980159	NA,-0.0208122	NA,0.0306528	NA,0.303504	0.000202543	0.000202611
3	rs62279925	161083608	T,NA	C,NA	0.951292,NA	0.0204296,NA	0.00918509,NA	1.58279,NA	0.000201178	0.000201276
3	rs549437099	161407148	NA,C	NA,T	NA,0.992063	NA,0.0614181	NA,0.0481747	NA,0.693912	0.000199583	0.000199654
3	rs139492988	161444634	A,NA	G,NA	0.985089,NA	0.0353698,NA	0.0163138,NA	1.52068,NA	0.000199178	0.000199373
3	rs16847274	161078966	A,NA	G,NA	0.951292,NA	0.0203474,NA	0.00918509,NA	1.57281,NA	0.000198645	0.000198742
3	rs16833987	161672848	NA,G	NA,T	NA,0.980159	NA,0.0229505	NA,0.0306528	NA,0.342922	0.000198012	0.000198082
3	rs116449860	162202246	A,NA	C,NA	0.970179,NA	0.0177261,NA	0.0116239,NA	0.895284,NA	0.000197736	0.000197777
3	rs79252140	161862143	NA,C	NA,T	NA,0.992063	NA,-0.0784436	NA,0.0481747	NA,0.985237	0.000197643	0.000197711
3	rs16849116	162172530	C,NA	G,NA	0.942346,NA	-0.0171491,NA	0.00848241,NA	1.36446,NA	0.000195919	0.000196088
3	rs75255244	161897665	G,NA	A,NA	0.972167,NA	-0.0239565,NA	0.0120196,NA	1.33491,NA	0.000195884	0.000195955
3	rs11916007	161585380	T,T	C,C	0.9334,0.99504	-0.00844936,-0.00181416	0.00792989,0.0608454	0.542654,0.010455	0.000195811	0.000195831
3	rs12496691	161676997	NA,T	NA,C	NA,0.99504	NA,-0.0612492	NA,0.0608454	NA,0.502919	0.000195343	0.000195411
3	rs6784425	161926124	G,NA	T,NA	0.915507,NA	0.0046806,NA	0.00710883,NA	0.292201,NA	0.000194353	0.000194412
3	rs148222385	162076779	G,NA	A,NA	0.992048,NA	-0.013598,NA	0.0222601,NA	0.266573,NA	0.000194264	0.000194304
3	rs56028442	161743374	A,NA	G,NA	0.877734,NA	-0.00281223,NA	0.00603539,NA	0.192975,NA	0.000194062	0.00019415
3	rs76879712	161276331	T,NA	C,NA	0.970179,NA	-0.010802,NA	0.0116239,NA	0.452549,NA	0.000193773	0.000193801
3	rs62279931	161096797	A,NA	G,NA	0.951292,NA	0.020183,NA	0.00918509,NA	1.55293,NA	0.00019372	0.000193814
3	rs62279929	161095539	T,NA	G,NA	0.951292,NA	0.020183,NA	0.00918509,NA	1.55293,NA	0.00019372	0.000193814
3	rs144770005	161963152	T,NA	A,NA	0.804175,NA	-0.00635491,NA	0.0049823,NA	0.694361,NA	0.000193669	0.000193787
3	rs12491870	161961965	A,NA	G,NA	0.804175,NA	-0.00635491,NA	0.0049823,NA	0.694361,NA	0.000193669	0.000193787
3	rs78688772	161252615	C,NA	A,NA	0.963221,NA	-0.0185422,NA	0.0105045,NA	1.1105,NA	0.000192896	0.000193204
3	rs147436080	161644276	NA,A	NA,G	NA,0.994048	NA,0.0860685	NA,0.0555718	NA,0.915658	0.000192866	0.000192933
3	rs143796638	161637662	NA,T	NA,C	NA,0.991071	NA,-0.0412425	NA,0.0454422	NA,0.43878	0.000192709	0.000192774
3	rs336542	161056722	C,NA	T,NA	0.068588,NA	-0.0135067,NA	0.00782248,NA	1.07454,NA	0.000192512	0.000192771
3	rs73164190	161200099	C,C	T,T	0.90159,0.925595	0.0133233,0.0364492	0.00663768,0.0162889	1.34944,1.59787	0.000191541	0.000191606
3	rs145364934	161400090	NA,A	NA,C	NA,0.947421	NA,-0.0287096	NA,0.0191524	NA,0.873308	0.000191309	0.00019137
3	rs74761712	161963486	A,NA	G,NA	0.804175,NA	-0.00630983,NA	0.0049823,NA	0.687499,NA	0.000191249	0.000191366
3	rs118159764	161783943	NA,G	NA,A	NA,0.981151	NA,0.0700799	NA,0.0314332	NA,1.58869	0.000190853	0.000190926
3	rs35489496	162142045	G,NA	A,NA	0.937376,NA	-0.016098,NA	0.0081604,NA	1.314,NA	0.000190824	0.000190986
3	rs113073578	162168251	A,NA	T,NA	0.976143,NA	-0.0219941,NA	0.0129561,NA	1.04775,NA	0.000189574	0.000189636
3	rs9882293	161949356	T,T	G,G	0.797217,0.780754	-0.00250407,0.0139681	0.0049174,0.0103319	0.214248,0.753514	0.000189482	0.000189534
3	rs77154769	161277952	T,NA	G,NA	0.949304,NA	-0.00767397,NA	0.00901262,NA	0.403944,NA	0.000189284	0.000189341
3	rs80299203	161726047	NA,T	NA,C	NA,0.953373	NA,-0.0524489	NA,0.0202746	NA,2.01396	0.000189007	0.000189082
3	rs13085897	162190087	C,NA	A,NA	0.942346,NA	-0.0169206,NA	0.00848241,NA	1.33662,NA	0.000188727	0.000188888
3	rs62290505	161959880	G,NA	A,NA	0.804175,NA	-0.00626023,NA	0.0049823,NA	0.679985,NA	0.00018864	0.000188755
3	rs62278999	161861880	T,NA	C,NA	0.935388,NA	0.013341,NA	0.00804241,NA	1.01256,NA	0.000187841	0.000187875
3	rs117148368	162067801	NA,T	NA,C	NA,0.996032	NA,-0.0842489	NA,0.0679934	NA,0.666919	0.000187645	0.000187711
3	rs16849228	162187442	C,NA	A,NA	0.942346,NA	-0.0168723,NA	0.00848241,NA	1.33077,NA	0.000187256	0.000187416
3	rs35429442	162193041	G,NA	A,NA	0.942346,NA	-0.0168723,NA	0.00848241,NA	1.33077,NA	0.000187256	0.000187416
3	rs117346835	161697906	NA,C	NA,T	NA,0.983135	NA,-0.0234582	NA,0.0331973	NA,0.318943	0.000187127	0.000187189
3	rs79747086	161938768	G,NA	A,NA	0.914513,NA	0.00418102,NA	0.00707122,NA	0.256225,NA	0.000186455	0.00018651
3	rs6794312	161958755	A,NA	T,NA	0.804175,NA	-0.00621514,NA	0.0049823,NA	0.673183,NA	0.000186314	0.000186427
3	rs2122527	161091636	A,A	G,G	0.65507,0.352183	0.00747629,-0.0101916	0.0041594,0.00894938	1.14107,0.593826	0.000186196	0.000186221
3	rs149207860	162213130	T,NA	C,NA	0.993042,NA	0.0343532,NA	0.0237851,NA	0.827834,NA	0.000184556	0.000184613
3	rs80122192	161177809	NA,G	NA,C	NA,0.991071	NA,-0.0331499	NA,0.0454422	NA,0.331896	0.000183795	0.000183856
3	rs11928363	161948649	T,T	G,G	0.797217,0.780754	-0.00240999,0.0139681	0.0049174,0.0103319	0.204769,0.753514	0.000183164	0.000183214
3	rs78574211	161173746	G,NA	A,NA	0.961233,NA	0.0247706,NA	0.0102422,NA	1.80729,NA	0.000182307	0.000182426
3	rs35745212	162149426	A,NA	G,NA	0.94334,NA	-0.0170594,NA	0.00855199,NA	1.33662,NA	0.00018224	0.000182394
3	rs75795672	161413952	NA,G	NA,A	NA,0.795635	NA,-0.0135841	NA,0.0106009	NA,0.698864	0.000182191	0.00018224
3	rs75338817	161945720	G,NA	A,NA	0.914513,NA	0.00405478,NA	0.00707122,NA	0.246907,NA	0.000181988	0.000182042
3	rs61438002	161494204	NA,A	NA,G	NA,0.975198	NA,0.0281162	NA,0.0274863	NA,0.513785	0.000181831	0.000181885
3	rs151074668	161817456	G,NA	T,NA	0.988072,NA	0.0313535,NA	0.0182119,NA	1.06985,NA	0.000181463	0.00018152
3	rs139321912	161713105	NA,C	NA,T	NA,0.983135	NA,0.0309822	NA,0.0331973	NA,0.455092	0.000179696	0.000179761
3	rs2101460	161950411	A,NA	C,NA	0.914513,NA	0.00398694,NA	0.00707122,NA	0.241942,NA	0.000179655	0.000179709
3	rs9811154	162071771	G,G	T,T	0.694831,0.470238	0.0050949,0.0207488	0.00429368,0.00856454	0.628223,1.81224	0.000179596	0.000179668
3	rs76765185	161092957	NA,G	NA,A	NA,0.956349	NA,0.0344078	NA,0.0209218	NA,0.999764	0.000179422	0.000179488
3	rs73162552	161070700	C,NA	T,NA	0.951292,NA	0.0196409,NA	0.00918509,NA	1.48827,NA	0.000178726	0.000178811
3	rs62279923	161073322	G,NA	A,NA	0.951292,NA	0.0196409,NA	0.00918509,NA	1.48827,NA	0.000178726	0.000178811
3	rs16832129	161077361	A,NA	G,NA	0.951292,NA	0.0196409,NA	0.00918509,NA	1.48827,NA	0.000178726	0.000178811
3	rs62279924	161077439	G,NA	A,NA	0.951292,NA	0.0196409,NA	0.00918509,NA	1.48827,NA	0.000178726	0.000178811
3	rs35910870	162122266	T,NA	C,NA	0.942346,NA	-0.0165547,NA	0.00848241,NA	1.2926,NA	0.000178014	0.000178163
3	rs73162554	161074362	G,NA	T,NA	0.951292,NA	0.0196022,NA	0.00918509,NA	1.48371,NA	0.000177723	0.000177808
3	rs138727888	161478882	C,NA	T,NA	0.987078,NA	0.038558,NA	0.0175062,NA	1.55866,NA	0.000177651	0.000177743
3	rs9843804	161176756	T,T	C,C	0.635189,0.857143	-0.0117761,-0.0261361	0.00410728,0.0122159	2.38278,1.48954	0.000177309	0.000178072
3	rs9872333	161947819	A,A	G,G	0.797217,0.780754	-0.0023159,0.0139681	0.0049174,0.0103319	0.195405,0.753514	0.000177117	0.000177166
3	rs73878503	161755742	A,NA	G,NA	0.879722,NA	-0.00226076,NA	0.00607818,NA	0.148783,NA	0.00017701	0.000177092
3	rs73015610	161954794	G,NA	A,NA	0.914513,NA	0.00390044,NA	0.00707122,NA	0.235654,NA	0.000176746	0.000176799
3	rs11708222	161957250	T,NA	C,NA	0.805169,NA	-0.00595146,NA	0.00499191,NA	0.632318,NA	0.000176495	0.000176596
3	rs11914348	161914770	T,NA	C,NA	0.636183,NA	-0.012647,NA	0.00410967,NA	2.68022,NA	0.000175938	0.000176009
3	rs78200644	161881011	NA,C	NA,T	NA,0.984127	NA,0.0734283	NA,0.0342017	NA,1.49757	0.00017445	0.000174516
3	rs16832627	161265190	NA,T	NA,C	NA,0.929563	NA,-0.0305234	NA,0.0167057	NA,1.16953	0.000174075	0.000174137
3	rs62281467	161172057	A,A	G,G	0.634195,0.857143	-0.0118138,-0.0259424	0.00410491,0.0122159	2.39766,1.47238	0.000174056	0.000174785
3	rs571999315	161661703	NA,A	NA,G	NA,0.99504	NA,-0.0559649	NA,0.0608454	NA,0.446501	0.000173845	0.000173906
3	rs4856724	161490814	T,T	C,C	0.89662,0.850198	0.0200697,0.0245079	0.00649407,0.011978	2.69932,1.38989	0.000173772	0.000174334
3	rs9826712	161752753	T,NA	C,NA	0.879722,NA	-0.00217498,NA	0.00607818,NA	0.142386,NA	0.000173737	0.000173817
3	rs76912822	161492868	T,T	C,C	0.89662,0.931548	0.0197724,0.0286741	0.00649407,0.016928	2.63279,1.04437	0.000173489	0.00017401
3	rs79093864	161953133	G,NA	A,NA	0.914513,NA	0.00379371,NA	0.00707122,NA	0.227962,NA	0.000173257	0.000173309
3	rs141819641	161518280	NA,T	NA,C	NA,0.944444	NA,-0.0383489	NA,0.0186617	NA,1.39921	0.000173002	0.000173084
3	rs13065889	162159936	C,NA	T,NA	0.942346,NA	-0.016371,NA	0.00848241,NA	1.27077,NA	0.000172986	0.000173129
3	rs9846558	161937462	T,T	C,C	0.797217,0.779762	-0.00210739,0.0142644	0.0049174,0.0103152	0.175064,0.778043	0.000172595	0.000172642
3	rs62279922	161067724	G,NA	A,NA	0.951292,NA	0.0193958,NA	0.00918509,NA	1.45948,NA	0.000172523	0.000172605
3	rs9816527	161956676	A,NA	G,NA	0.805169,NA	-0.00586104,NA	0.00499191,NA	0.619151,NA	0.000172329	0.000172427
3	rs13094424	161913102	T,NA	C,NA	0.637177,NA	-0.0126545,NA	0.00411209,NA	2.68022,NA	0.000172226	0.000172295
3	rs6800523	161935978	C,C	T,T	0.139165,0.231151	-0.0213742,-0.0133153	0.00571235,0.0101399	3.73815,0.723235	0.000171847	0.000172127
3	rs76328827	161868652	C,NA	T,NA	0.968191,NA	-0.00660069,NA	0.0112664,NA	0.253398,NA	0.000171711	0.000171753
3	rs62281468	161172482	C,C	T,T	0.635189,0.857143	-0.0117761,-0.0258916	0.00410728,0.0122159	2.38278,1.46791	0.000171299	0.000172037
3	rs186903070	162099783	NA,G	NA,A	NA,0.916667	NA,0.0217024	NA,0.0154664	NA,0.794369	0.00017127	0.000171331
3	rs77135183	161479252	G,G	C,C	0.897614,0.93254	0.019615,0.0299353	0.0065219,0.017043	2.57946,1.10232	0.000171056	0.000171546
3	rs35806486	162145749	T,NA	C,NA	0.942346,NA	-0.0162786,NA	0.00848241,NA	1.25986,NA	0.00017054	0.00017068
3	rs11922194	161937775	A,A	G,G	0.797217,0.779762	-0.00217472,0.0139995	0.0049174,0.0103152	0.181571,0.757646	0.000170131	0.000170178
3	rs458175	161102851	A,A	G,G	0.874751,0.603175	0.0213146,0.00282783	0.00597324,0.00873739	3.4446,0.127142	0.00017012	0.000170254
3	rs76565206	161478697	G,G	A,A	0.897614,0.93254	0.019615,0.029884	0.0065219,0.017043	2.57946,1.09949	0.000170072	0.00017056
3	rs182011597	161032441	NA,C	NA,G	NA,0.989087	NA,0.0613187	NA,0.0411453	NA,0.865996	0.000169939	0.00017
3	rs9836187	161935601	A,A	G,G	0.139165,0.231151	-0.0213742,-0.0132185	0.00571235,0.0101399	3.73815,0.715869	0.000169803	0.00017008
3	rs4856726	161491370	C,C	T,T	0.897614,0.850198	0.0202018,0.0239059	0.0065219,0.011978	2.70964,1.33768	0.000169801	0.000170354
3	rs34085631	162121212	A,NA	T,NA	0.942346,NA	-0.0162397,NA	0.00848241,NA	1.25528,NA	0.000169526	0.000169665
3	rs13318665	161491373	G,G	T,T	0.897614,0.850198	0.0201558,0.0239534	0.0065219,0.011978	2.69932,1.34176	0.000169463	0.00017001
3	rs62281466	161170969	C,NA	G,NA	0.960239,NA	0.0246181,NA	0.0101186,NA	1.82461,NA	0.000169409	0.000169524
3	rs11925871	161564402	T,NA	C,NA	0.973161,NA	-0.00201651,NA	0.0122339,NA	0.0609414,NA	0.000169397	0.000169427
3	rs1488583	161949284	A,A	G,G	0.797217,0.779762	-0.00226885,0.0139995	0.0049174,0.0103152	0.190765,0.757646	0.000169337	0.000169384
3	rs9846433	161937414	T,T	C,C	0.797217,0.779762	-0.00215401,0.0139995	0.0049174,0.0103152	0.179563,0.757646	0.000168907	0.000168953
3	rs11707227	161514814	A,NA	G,NA	0.970179,NA	-0.00346032,NA	0.0116239,NA	0.115805,NA	0.000168827	0.00016886
3	rs35555245	162062246	T,NA	C,NA	0.998012,NA	-0.0648312,NA	0.044387,NA	0.841252,NA	0.000168725	0.000168771
3	rs4269094	161362119	C,C	T,T	0.66004,0.89881	-0.0178879,-0.0227933	0.00417389,0.0141743	4.73946,0.967304	0.000168706	0.000179534
3	rs76917399	161478923	C,C	T,T	0.897614,0.93254	0.0195643,0.029884	0.0065219,0.017043	2.56837,1.09949	0.000168511	0.000168989
3	rs13067763	161921063	T,NA	A,NA	0.639165,NA	-0.0126188,NA	0.00411698,NA	2.6623,NA	0.000167715	0.00016778
3	rs11706110	161560845	G,NA	A,NA	0.973161,NA	-0.00187578,NA	0.0122339,NA	0.0564361,NA	0.000166899	0.000166929
3	rs9815734	161360889	C,C	G,G	0.66004,0.89881	-0.0178879,-0.0226517	0.00417389,0.0141743	4.73946,0.958513	0.000166836	0.000177546
3	rs73875930	161564586	T,NA	C,NA	0.983101,NA	0.00955551,NA	0.0153396,NA	0.273003,NA	0.000166396	0.000166435
3	rs146492840	161372495	G,NA	T,NA	0.979125,NA	-0.0228668,NA	0.0138296,NA	1.00774,NA	0.000166252	0.000166322
3	rs6796376	162162380	G,NA	A,NA	0.122266,NA	0.00613261,NA	0.00603539,NA	0.50923,NA	0.000165992	0.000166068
3	rs141567827	161559317	G,NA	A,NA	0.973161,NA	-0.00178685,NA	0.0122339,NA	0.0536087,NA	0.000165351	0.00016538
3	rs62279590	161302301	G,G	T,T	0.904573,0.972222	0.0186518,0.0362063	0.00672948,0.0260119	2.25359,0.785295	0.000165262	0.000165315
3	rs9837035	161357981	G,G	A,A	0.66004,0.89881	-0.0178879,-0.0225055	0.00417389,0.0141743	4.73946,0.949475	0.000164943	0.000175534
3	rs142497573	161767296	T,NA	C,NA	0.879722,NA	-0.0019298,NA	0.00607818,NA	0.124437,NA	0.000164886	0.000164961
3	rs66954137	161209655	C,NA	G,NA	0.935388,NA	0.0115706,NA	0.00804241,NA	0.823228,NA	0.000164848	0.000165036
3	rs16833981	161670683	NA,T	NA,C	NA,0.980159	NA,0.0187143	NA,0.0306528	NA,0.266391	0.000164834	0.000164892
3	rs11922774	161561777	A,NA	G,NA	0.973161,NA	-0.00174876,NA	0.0122339,NA	0.0524025,NA	0.000164694	0.000164724
3	rs115803231	161562988	T,NA	C,NA	0.973161,NA	-0.00174876,NA	0.0122339,NA	0.0524025,NA	0.000164694	0.000164724
3	rs74758022	161492392	A,A	G,G	0.897614,0.93254	0.0199528,0.028996	0.0065219,0.017043	2.65401,1.05121	0.000164171	0.000164669
3	rs6765348	161911687	C,NA	A,NA	0.637177,NA	-0.0124699,NA	0.00411209,NA	2.61522,NA	0.000164108	0.000164174
3	rs115735593	161568996	G,NA	A,NA	0.973161,NA	-0.00171039,NA	0.0122339,NA	0.05119,NA	0.000164037	0.000164067
3	rs62281470	161177778	G,NA	A,NA	0.961233,NA	0.0239134,NA	0.0102422,NA	1.70877,NA	0.000163373	0.000163477
3	rs6796264	161567025	G,NA	A,NA	0.157058,NA	-0.00565145,NA	0.00543389,NA	0.525315,NA	0.000163287	0.000163851
3	rs7632463	161926604	C,C	T,T	0.137177,0.230159	-0.0218558,-0.0125073	0.00574696,0.0101552	3.84482,0.661362	0.000163184	0.000163484
3	rs1450521	161091237	A,A	C,C	0.664016,0.352183	0.00823029,-0.00909928	0.00418592,0.00894938	1.30735,0.509659	0.000162719	0.000162747
3	rs75289195	161776993	A,NA	G,NA	0.878728,NA	-0.00196369,NA	0.00605664,NA	0.127395,NA	0.000161966	0.000162044
3	rs13085318	162135481	T,NA	C,NA	0.937376,NA	-0.015077,NA	0.0081604,NA	1.18935,NA	0.000161721	0.00016185
3	rs145883677	162001535	A,NA	C,NA	0.935388,NA	-0.0121049,NA	0.00804241,NA	0.878471,NA	0.000161527	0.000161612
3	rs463890	161102633	A,A	G,G	0.874751,0.603175	0.021177,0.00277791	0.00597324,0.00873739	3.40655,0.124629	0.000161384	0.00016151
3	rs62279954	161134554	C,NA	A,NA	0.950298,NA	0.0190832,NA	0.00909753,NA	1.44444,NA	0.000161272	0.000161344
3	rs9845882	161489867	G,G	A,A	0.895626,0.850198	0.0197875,0.0242612	0.00646666,0.011978	2.65484,1.36838	0.00016122	0.000161734
3	rs62279955	161139305	T,NA	A,NA	0.950298,NA	0.0190789,NA	0.00909753,NA	1.44394,NA	0.000161178	0.000161249
3	rs1515729	161490098	G,G	A,A	0.89662,0.850198	0.0198714,0.0242612	0.00649407,0.011978	2.65484,1.36838	0.000160961	0.000161464
3	rs1515730	161490079	A,A	G,G	0.89662,0.850198	0.0198714,0.0242612	0.00649407,0.011978	2.65484,1.36838	0.000160961	0.000161464
3	rs114278103	162095829	C,NA	A,NA	0.991054,NA	-0.0116423,NA	0.0209976,NA	0.237123,NA	0.000160433	0.000160469
3	rs73162598	161131322	C,NA	T,NA	0.950298,NA	0.019045,NA	0.00909753,NA	1.43996,NA	0.000160424	0.000160495
3	rs116026585	161411403	G,NA	A,NA	0.970179,NA	-0.00165543,NA	0.0116239,NA	0.0521981,NA	0.000160322	0.000160347
3	rs62279920	161064926	G,NA	A,NA	0.951292,NA	0.0188657,NA	0.00918509,NA	1.39815,NA	0.000160213	0.000160289
3	rs142819191	161768847	G,NA	T,NA	0.993042,NA	0.035749,NA	0.0237851,NA	0.876673,NA	0.000160198	0.000160239
3	rs6766435	161489507	G,G	C,C	0.89662,0.850198	0.0198256,0.0242612	0.00649407,0.011978	2.64463,1.36838	0.000159572	0.000160067
3	rs9840785	161489080	C,C	A,A	0.89662,0.850198	0.0197748,0.024309	0.00649407,0.011978	2.63331,1.37253	0.000159226	0.000159716
3	rs73878332	161150431	NA,G	NA,C	NA,0.992063	NA,0.0694634	NA,0.0481747	NA,0.825858	0.000159168	0.000159225
3	rs13069427	161921760	A,NA	G,NA	0.641153,NA	-0.0122332,NA	0.00412196,NA	2.52298,NA	0.000159077	0.000159137
3	rs9809639	161224694	T,T	C,C	0.66998,0.852183	-0.0149891,-0.023992	0.00420473,0.0120441	3.43876,1.33377	0.000158832	0.000160981
3	rs116734365	161400778	T,NA	C,NA	0.970179,NA	-0.00176985,NA	0.0116239,NA	0.05602,NA	0.000158361	0.000158386
3	rs4856651	161490610	G,G	A,A	0.89662,0.850198	0.0198256,0.0242082	0.00649407,0.011978	2.64463,1.36377	0.000158267	0.000158758
3	rs1436736	161490532	C,C	T,T	0.89662,0.850198	0.0198256,0.0242082	0.00649407,0.011978	2.64463,1.36377	0.000158267	0.000158758
3	rs62278292	161219458	T,NA	C,NA	0.961233,NA	0.0236423,NA	0.0102422,NA	1.67818,NA	0.000158028	0.000158127
3	rs6766434	161489499	T,T	C,C	0.897614,0.93254	0.0196606,0.0291356	0.0065219,0.017043	2.58946,1.05873	0.000157835	0.00015829
3	rs13097425	161896717	A,NA	C,NA	0.637177,NA	-0.0124699,NA	0.00411209,NA	2.61522,NA	0.000157646	0.000157709
3	rs11915503	161897981	G,NA	A,NA	0.637177,NA	-0.0124699,NA	0.00411209,NA	2.61522,NA	0.000157646	0.000157709
3	rs9824937	161368065	A,A	C,C	0.663022,0.899802	-0.0180634,-0.0232501	0.00418287,0.0142364	4.80369,0.989537	0.000157644	0.000168788
3	rs1913796	161371789	A,A	C,C	0.663022,0.899802	-0.0181562,-0.022694	0.00418287,0.0142364	4.84744,0.954999	0.000157434	0.000169032
3	rs142019046	162047151	NA,C	NA,T	NA,0.980159	NA,0.0508185	NA,0.0306528	NA,1.0117	0.000157275	0.000157329
3	rs11717792	161940963	A,A	G,G	0.796223,0.780754	-0.00174776,0.0142334	0.00490845,0.0103319	0.141591,0.77386	0.00015724	0.000157284
3	rs76766439	161264283	C,NA	T,NA	0.985089,NA	-0.0248206,NA	0.0163138,NA	0.89229,NA	0.000156991	0.000157058
3	rs62279622	161347576	A,NA	T,NA	0.955268,NA	0.0222855,NA	0.00956466,NA	1.70318,NA	0.00015678	0.000156881
3	rs11717772	161940916	T,T	G,G	0.796223,0.780754	-0.00174776,0.0141792	0.00490845,0.0103319	0.141591,0.769687	0.000156029	0.000156072
3	rs4856723	161490760	G,G	A,A	0.89662,0.850198	0.0198256,0.0241065	0.00649407,0.011978	2.64463,1.35497	0.000155803	0.000156285
3	rs62279949	161104445	T,NA	C,NA	0.951292,NA	0.0197227,NA	0.00918509,NA	1.49794,NA	0.0001557	0.000155777
3	rs62279950	161106236	T,NA	C,NA	0.951292,NA	0.0197227,NA	0.00918509,NA	1.49794,NA	0.0001557	0.000155777
3	rs1904205	161167030	A,A	G,G	0.947316,0.911706	0.0129257,0.0348858	0.0088502,0.0150664	0.841174,1.6864	0.000155314	0.000155372
3	rs6787829	161150807	NA,A	NA,C	NA,0.992063	NA,0.0684073	NA,0.0481747	NA,0.807957	0.00015496	0.000155016
3	rs183366330	161023723	NA,A	NA,T	NA,0.990079	NA,0.0611259	NA,0.0431319	NA,0.805684	0.000154944	0.000155
3	rs908351	161389636	T,NA	C,NA	0.04672,NA	-0.0110356,NA	0.00936867,NA	0.621917,NA	0.000154556	0.000154674
3	rs16833201	161398445	NA,G	NA,C	NA,0.911706	NA,0.025657	NA,0.0150664	NA,1.05265	0.000154477	0.000154534
3	rs140045793	162040644	A,NA	C,NA	0.992048,NA	-0.0130145,NA	0.0222601,NA	0.252759,NA	0.000154361	0.000154398
3	rs73875635	161205084	A,A	G,G	0.989066,0.992063	0.0531339,0.0494193	0.0190121,0.0481747	2.28449,0.515745	0.000154132	0.000154208
3	rs62279948	161099489	G,NA	A,NA	0.951292,NA	0.0196409,NA	0.00918509,NA	1.48827,NA	0.000154008	0.000154083
3	rs113347483	161907354	A,NA	G,NA	0.637177,NA	-0.012382,NA	0.00411209,NA	2.58454,NA	0.000153548	0.00015361
3	rs35862754	161907585	T,NA	G,NA	0.637177,NA	-0.012382,NA	0.00411209,NA	2.58454,NA	0.000153548	0.00015361
3	rs6797876	161269518	C,C	T,T	0.900596,0.887897	0.0142157,0.0275568	0.00660805,0.0135492	1.50231,1.37708	0.000153424	0.000153476
3	rs13314929	161491260	G,G	C,C	0.89662,0.850198	0.0197239,0.0241065	0.00649407,0.011978	2.62202,1.35497	0.000152857	0.000153322
3	rs4856725	161491102	A,A	C,C	0.89662,0.850198	0.0197239,0.0241065	0.00649407,0.011978	2.62202,1.35497	0.000152857	0.000153322
3	rs6441405	161563986	G,NA	C,NA	0.157058,NA	-0.0053442,NA	0.00543389,NA	0.48763,NA	0.000152215	0.000152707
3	rs73166059	161246344	T,T	C,C	0.902585,0.887897	0.0141436,0.027862	0.00666778,0.0135492	1.46972,1.40068	0.000152108	0.000152161
3	rs73166058	161246248	G,G	A,A	0.902585,0.887897	0.0141436,0.027862	0.00666778,0.0135492	1.46972,1.40068	0.000152108	0.000152161
3	rs17421926	161287334	C,C	T,T	0.905567,0.888889	0.0141395,0.028738	0.00676109,0.0136019	1.4377,1.46068	0.000152008	0.000152065
3	rs17421738	161275848	C,C	T,T	0.900596,0.887897	0.0141177,0.0276594	0.00660805,0.0135492	1.48621,1.38499	0.000151919	0.000151971
3	rs74512867	161297116	G,NA	A,NA	0.962227,NA	0.0249898,NA	0.0103707,NA	1.79676,NA	0.000151527	0.000151632
3	rs141529836	161439282	C,NA	T,NA	0.984095,NA	0.00220734,NA	0.0158037,NA	0.0511377,NA	0.000151038	0.000151065
3	rs1488578	161927238	C,C	T,T	0.137177,0.230159	-0.0216114,-0.0125073	0.00574696,0.0101552	3.77063,0.661362	0.000150651	0.00015092
3	rs79849668	162023808	NA,C	NA,T	NA,0.905754	NA,0.0221916	NA,0.0146307	NA,0.888325	0.000150457	0.000150511
3	rs137961645	161021287	G,NA	T,NA	0.974155,NA	0.00436327,NA	0.0124606,NA	0.138935,NA	0.000150189	0.000150216
3	rs9842676	161146036	G,G	C,C	0.659046,0.974206	-0.0158314,-0.0146165	0.00417094,0.0269663	3.83193,0.230771	0.00014991	0.000151579
3	rs73166066	161268023	T,T	C,C	0.900596,0.887897	0.0141667,0.0274049	0.00660805,0.0135492	1.49425,1.3654	0.000149008	0.000149058
3	rs73166053	161237027	A,A	G,G	0.902585,0.887897	0.0141436,0.0276576	0.00666778,0.0135492	1.46972,1.38485	0.000148403	0.000148455
3	rs113979863	162044516	T,NA	C,NA	0.977137,NA	0.009166,NA	0.0132281,NA	0.31126,NA	0.000147852	0.000147896
3	rs74337897	162091806	G,G	A,A	0.94831,0.657738	0.0081431,-0.0142092	0.00893021,0.00900943	0.441481,0.940203	0.000147654	0.000147686
3	rs75639153	161375766	G,NA	A,NA	0.965209,NA	0.00927063,NA	0.0107893,NA	0.408705,NA	0.000147589	0.000147636
3	rs138776037	161163286	A,NA	G,NA	0.987078,NA	-0.0299313,NA	0.0175062,NA	1.05893,NA	0.000147404	0.000147521
3	rs73155844	162029307	A,NA	G,NA	0.989066,NA	0.00785726,NA	0.0190121,NA	0.167872,NA	0.000147209	0.000147253
3	rs145715084	161917775	A,NA	G,NA	0.981113,NA	0.00858938,NA	0.0145245,NA	0.256277,NA	0.000146994	0.000147034
3	rs77773211	161536869	A,NA	G,NA	0.966203,NA	-0.0195881,NA	0.0109412,NA	1.13428,NA	0.000146824	0.00014697
3	rs4856645	161374624	G,G	T,T	0.656064,0.890873	-0.017794,-0.0217974	0.00416224,0.0137097	4.71884,0.951354	0.000146747	0.000156644
3	rs62292314	162111433	T,NA	C,NA	0.942346,NA	-0.0159683,NA	0.00848241,NA	1.22355,NA	0.000146626	0.00014675
3	rs78003582	161405462	NA,C	NA,T	NA,0.911706	NA,0.0249612	NA,0.0150664	NA,1.01067	0.000146238	0.000146292
3	rs9857417	161492457	C,C	A,A	0.895626,0.850198	0.0196398,0.0236544	0.00646666,0.011978	2.62183,1.31615	0.000145889	0.000146333
3	rs13095405	161936484	T,NA	C,NA	0.82008,NA	-0.010519,NA	0.00514721,NA	1.38731,NA	0.000145878	0.000145951
3	rs116644619	161843889	A,NA	T,NA	0.984095,NA	-0.0152454,NA	0.0158037,NA	0.475331,NA	0.000143532	0.000143583
3	rs7635334	161404877	NA,G	NA,A	NA,0.923611	NA,-0.0317025	NA,0.0160932	NA,1.31116	0.000143245	0.000143299
3	rs9861165	161144418	A,A	G,G	0.66004,0.974206	-0.0157516,-0.0132606	0.00417389,0.0269663	3.79386,0.205582	0.000143132	0.00014473
3	rs62279616	161338350	T,NA	G,NA	0.961233,NA	0.0248948,NA	0.0102422,NA	1.8218,NA	0.000143075	0.00014318
3	rs140493979	161596291	NA,T	NA,C	NA,0.987103	NA,0.0684327	NA,0.0378862	NA,1.1495	0.000142498	0.000142548
3	rs181226638	161352122	NA,C	NA,T	NA,0.990079	NA,-0.0205376	NA,0.0431319	NA,0.197937	0.000142393	0.000142442
3	rs75259927	161920842	NA,A	NA,G	NA,0.96627	NA,-0.0259633	NA,0.023678	NA,0.564071	0.00014237	0.000142423
3	rs62279589	161300740	T,NA	C,NA	0.962227,NA	0.02444,NA	0.0103707,NA	1.73421,NA	0.000142302	0.000142398
3	rs2405749	162084947	T,T	C,C	0.949304,0.657738	0.00783102,-0.0144545	0.00901262,0.00900943	0.414647,0.964039	0.000142167	0.000142196
3	rs62279615	161336326	A,NA	G,NA	0.961233,NA	0.0247542,NA	0.0102422,NA	1.80538,NA	0.000140821	0.000140923
3	rs74853509	161243440	NA,A	NA,T	NA,0.992063	NA,0.0585054	NA,0.0481747	NA,0.648632	0.000140758	0.000140807
3	rs6769956	161578560	G,NA	A,NA	0.972167,NA	0.00387099,NA	0.0120196,NA	0.126442,NA	0.000140601	0.000140628
3	rs1532077	161923663	C,NA	T,NA	0.89165,NA	-0.00158047,NA	0.00636104,NA	0.0948641,NA	0.000140499	0.000140565
3	rs13095597	161562903	A,NA	T,NA	0.981113,NA	0.0115691,NA	0.0145245,NA	0.370865,NA	0.000140425	0.000140473
3	rs6795310	161153235	NA,G	NA,C	NA,0.992063	NA,0.0643269	NA,0.0481747	NA,0.740447	0.000140335	0.000140386
3	rs73168003	161352516	T,T	G,G	0.942346,0.974206	0.0107785,0.0562359	0.00848241,0.0269663	0.690709,1.43143	0.00014025	0.00014028
3	rs62279591	161302495	G,NA	A,NA	0.962227,NA	0.0243051,NA	0.0103707,NA	1.71903,NA	0.000140183	0.000140278
3	rs7653259	161145111	T,T	A,A	0.659046,0.974206	-0.0157405,-0.0138942	0.00417094,0.0269663	3.79386,0.217253	0.000140142	0.000141659
3	rs62279620	161343492	G,NA	A,NA	0.961233,NA	0.0247106,NA	0.0102422,NA	1.80031,NA	0.000140134	0.000140235
3	rs2897220	162085060	G,G	C,C	0.949304,0.657738	0.00774195,-0.0144545	0.00901262,0.00900943	0.408564,0.964039	0.00013983	0.000139859
3	rs144535661	161634145	A,NA	C,NA	0.986084,NA	-0.0170276,NA	0.0168779,NA	0.504405,NA	0.00013981	0.000139837
3	rs2306210	161088886	NA,C	NA,T	NA,0.85119	NA,-0.0154544	NA,0.0120109	NA,0.702899	0.000139745	0.000139792
3	rs17421877	161284642	C,C	T,T	0.905567,0.887897	0.0142376,0.0282172	0.00676109,0.0135492	1.45321,1.42841	0.000139572	0.000139624
3	rs62279594	161333405	T,NA	C,NA	0.961233,NA	0.0246621,NA	0.0102422,NA	1.79467,NA	0.000139377	0.000139478
3	rs460950	161104339	T,T	G,G	0.874751,0.603175	0.020792,0.00228392	0.00597324,0.00873739	3.30118,0.100296	0.000139102	0.000139208
3	rs114909126	161257793	T,NA	G,NA	0.983101,NA	-0.0142874,NA	0.0153396,NA	0.453896,NA	0.000139078	0.000139106
3	rs116150156	161309340	C,C	A,A	0.973161,0.931548	-0.0151406,0.0192507	0.0122339,0.016928	0.665815,0.592693	0.00013893	0.000138946
3	rs73166039	161232355	T,T	C,C	0.902585,0.887897	0.0139523,0.0274532	0.00666778,0.0135492	1.43897,1.36911	0.000138891	0.00013894
3	rs62279618	161340230	T,NA	C,NA	0.961233,NA	0.0246185,NA	0.0102422,NA	1.78961,NA	0.000138702	0.000138802
3	rs73159800	162142396	C,NA	T,NA	0.969185,NA	0.014724,NA	0.0114407,NA	0.703114,NA	0.000138664	0.000138699
3	rs463630	161103909	G,G	A,A	0.874751,0.603175	0.020792,0.00223405	0.00597324,0.00873739	3.30118,0.0978928	0.000138467	0.000138573
3	rs13084731	161086020	A,A	G,G	0.662028,0.358135	0.00845478,-0.00826895	0.00417985,0.00891575	1.36553,0.451376	0.000138317	0.000138342
3	rs467458	161104027	G,G	A,A	0.874751,0.603175	0.020792,0.00218418	0.00597324,0.00873739	3.30118,0.0954997	0.00013784	0.000137945
3	rs62279623	161351456	A,NA	T,NA	0.961233,NA	0.0245264,NA	0.0102422,NA	1.77895,NA	0.000137297	0.000137395
3	rs117342021	162170620	NA,A	NA,G	NA,0.963294	NA,-0.0246708	NA,0.0227328	NA,0.556249	0.00013711	0.00013716
3	rs17423134	161369202	A,NA	G,NA	0.941352,NA	0.0101373,NA	0.00841466,NA	0.641474,NA	0.000136805	0.000136837
3	rs78961176	161329251	G,NA	A,NA	0.961233,NA	0.024478,NA	0.0102422,NA	1.77335,NA	0.000136567	0.000136665
3	rs79000892	162084176	T,T	C,C	0.884692,0.619048	0.00207876,-0.0177518	0.00619033,0.0088025	0.132523,1.35923	0.00013638	0.000136427
3	rs59193340	161102287	T,T	C,C	0.99006,0.897817	-0.000842096,-0.035704	0.01993,0.014113	0.0148892,1.94269	0.000136305	0.000136338
3	rs11929455	161495193	A,A	G,G	0.960239,0.94246	0.00936036,0.0246274	0.0101186,0.0183564	0.449856,0.745407	0.000136251	0.000136285
3	rs62279928	161090322	G,NA	A,NA	0.978131,NA	-0.0130708,NA	0.0135185,NA	0.476772,NA	0.000136168	0.000136215
3	rs16848305	162084535	C,C	A,A	0.884692,0.619048	0.00212416,-0.0177038	0.00619033,0.0088025	0.13579,1.35359	0.000136074	0.000136121
3	rs456882	161104181	T,T	A,A	0.874751,0.603175	0.0207496,0.00218418	0.00597324,0.00873739	3.2897,0.0954997	0.000135893	0.000135996
3	rs79777612	161433966	A,NA	G,NA	0.983101,NA	-0.000967658,NA	0.0153396,NA	0.0224131,NA	0.000135822	0.000135849
3	rs73875613	161174633	NA,T	NA,C	NA,0.990079	NA,0.0556246	NA,0.0431319	NA,0.705146	0.000135674	0.000135724
3	rs16848574	162106459	T,T	C,C	0.94831,0.657738	0.00800933,-0.0138098	0.00893021,0.00900943	0.432053,0.901974	0.000135658	0.000135688
3	rs140179926	161620761	NA,T	NA,G	NA,0.984127	NA,-0.0594742	NA,0.0342017	NA,1.08593	0.000135655	0.000135707
3	rs184336649	161292163	A,NA	G,NA	0.987078,NA	0.0339866,NA	0.0175062,NA	1.28226,NA	0.000135458	0.000135519
3	rs150944874	161984265	C,NA	G,NA	0.982107,NA	-0.0209412,NA	0.014915,NA	0.795046,NA	0.000135348	0.000135427
3	rs466971	161104478	C,C	G,G	0.874751,0.603175	0.0207496,0.00213432	0.00597324,0.00873739	3.2897,0.0931166	0.000135282	0.000135385
3	rs9876892	161374146	C,C	T,T	0.663022,0.899802	-0.0179264,-0.0220694	0.00418287,0.0142364	4.73946,0.91689	0.000135255	0.000144271
3	rs74813395	161178076	NA,T	NA,C	NA,0.990079	NA,0.0554725	NA,0.0431319	NA,0.70245	0.00013515	0.000135199
3	rs2171563	161955311	C,NA	T,NA	0.864811,NA	-0.00179947,NA	0.0057824,NA	0.121679,NA	0.00013507	0.000135113
3	rs73164129	161161602	G,G	T,T	0.984095,0.970238	0.00820976,0.052251	0.0158037,0.0251555	0.219377,1.42261	0.000134991	0.000135012
3	rs146581433	162042226	T,NA	G,NA	0.979125,NA	-0.0126714,NA	0.0138296,NA	0.444261,NA	0.000134951	0.000135008
3	rs1586529	161901571	T,NA	G,NA	0.833002,NA	-0.00394272,NA	0.00530104,NA	0.340065,NA	0.000134869	0.000134948
3	rs112700962	161143429	A,A	G,G	0.658052,0.974206	-0.0157295,-0.0132606	0.00416802,0.0269663	3.79386,0.205582	0.000134837	0.000136299
3	rs12634539	162108154	A,A	G,G	0.94831,0.657738	0.00800933,-0.0137616	0.00893021,0.00900943	0.432053,0.897416	0.000134714	0.000134743
3	rs12634538	162108153	C,C	G,G	0.94831,0.657738	0.00800933,-0.0137616	0.00893021,0.00900943	0.432053,0.897416	0.000134714	0.000134743
3	rs4472058	162084836	A,A	T,T	0.884692,0.619048	0.00212416,-0.0176559	0.00619033,0.0088025	0.13579,1.34795	0.000134701	0.000134748
3	rs142372497	162032696	NA,A	NA,G	NA,0.984127	NA,0.0447738	NA,0.0342017	NA,0.720111	0.000134696	0.000134745
3	rs2897044	161654980	A,NA	C,NA	0.807157,NA	0.0157293,NA	0.00501139,NA	2.77034,NA	0.000134591	0.00013468
3	rs147720341	161871245	A,NA	G,NA	0.980119,NA	-0.0206913,NA	0.0141639,NA	0.841464,NA	0.000134552	0.000134594
3	rs147115186	161117339	NA,C	NA,T	NA,0.980159	NA,-0.0332212	NA,0.0306528	NA,0.55524	0.000134113	0.00013416
3	rs11712683	162114398	G,G	A,A	0.94831,0.65873	0.00788005,-0.0139206	0.00893021,0.00901572	0.423016,0.911581	0.00013407	0.000134099
```
