## Supplementary material for "Characterization of shared and ancestry-specific signals driving complex traits using multi-ancestry fine-mapping": susiex_nc3.cs80.snp

```
BP	SNP	PIP(CS1)	LogBF(CS1,Pop1)	LogBF(CS1,Pop2)	PIP(CS2)	LogBF(CS2,Pop1)	LogBF(CS2,Pop2)	PIP(CS3)	LogBF(CS3,Pop1)	LogBF(CS3,Pop2)
160987676	rs141476547	1.93887e-10	1.198	-5.80728e-10	4.04842e-07	1.01847	-5.80728e-10	0.00122603	1.07962	-5.80728e-10
160988321	rs138059112	3.07344e-12	-1.6994	-1.24707	6.98298e-09	-1.71378	-1.32777	3.8998e-05	-1.0488	-1.31961
160988548	rs57903480	9.82614e-11	-1.29652e-10	0.518358	3.28503e-07	-1.29652e-10	0.809519	0.00181088	-1.29652e-10	1.46964
160988616	rs141597975	2.70364e-12	-1.63471	-1.43996	9.64284e-09	-1.47169	-1.24712	2.37283e-05	-1.71178	-1.15348
160989218	rs78189380	2.95846e-12	-1.71752	-1.26708	6.74839e-09	-1.72965	-1.34607	3.59528e-05	-1.11163	-1.33809
160989618	rs149826366	1.04739e-11	-1.29652e-10	-1.72039	2.55299e-08	-1.29652e-10	-1.74518	7.27292e-05	-1.29652e-10	-1.74518
160989703	rs12374001	2.33842e-12	-1.76532	-1.45448	4.88419e-09	-1.76313	-1.63589	1.90199e-05	-1.44442	-1.64202
160990226	rs73875472	2.33788e-12	-1.76555	-1.45448	4.88136e-09	-1.76371	-1.63589	1.91491e-05	-1.43765	-1.64202
160990319	rs78575449	2.14138e-10	-1.29652e-10	1.29735	6.78472e-07	-1.29652e-10	1.53481	0.00401189	-1.29652e-10	2.26509
160990871	rs75897619	2.8918e-12	-1.75112	-1.25627	6.02795e-09	-1.74359	-1.44503	2.10302e-05	-1.5561	-1.42986
160990878	rs7627528	2.64597e-11	0.944952	-1.7386	4.68324e-07	2.79956	-1.63543	0.00189795	3.07015	-1.55354
160991109	rs59827519	2.33826e-12	-1.76539	-1.45448	4.9078e-09	-1.75831	-1.63589	1.82953e-05	-1.48326	-1.64202
160991337	rs112433322	1.26229e-11	-1.53376	-5.80728e-10	3.68652e-08	-1.37776	-5.80728e-10	8.01917e-05	-1.6475	-5.80728e-10
160991877	rs35462273	3.18035e-12	-1.2276	-1.68469	1.20326e-08	-0.904452	-1.59296	3.80292e-05	-0.82482	-1.56875
160992033	rs7653233	7.28212e-11	1.07168	-0.852945	1.76373e-06	2.90724	-0.417079	0.0195441	3.81044	0.0380678
160992200	rs9827833	2.89926e-11	0.908302	-1.61053	4.81496e-07	2.31582	-1.12395	0.0021805	2.53492	-0.87953
160992238	rs73875473	2.31875e-12	-1.76573	-1.46251	4.87445e-09	-1.76023	-1.6408	1.84422e-05	-1.4705	-1.64678
160992291	rs7653361	2.94798e-11	0.971487	-1.65706	4.42877e-07	2.84512	-1.73685	0.0028945	3.68162	-1.74298
160992324	rs72494862	1.04439e-11	-1.29652e-10	-1.72326	2.56351e-08	-1.29652e-10	-1.74107	7.32098e-05	-1.29652e-10	-1.73859
160992431	rs9828189	2.57933e-11	0.786371	-1.60553	4.5629e-07	2.25136	-1.11326	0.00190378	2.38659	-0.866916
160992864	rs34016896	3.13259e-12	-1.23887	-1.68855	1.17892e-08	-0.918723	-1.59912	3.72182e-05	-0.839739	-1.57539
160993754	rs6441370	2.96013e-11	0.78309	-1.46455	3.45331e-07	2.39487	-1.5354	0.00327243	3.59378	-1.53241
160993928	rs7636941	2.70655e-11	0.9605	-1.73151	4.32458e-07	2.69495	-1.61049	0.00188594	3.03126	-1.521
160994205	rs9876077	1.35353e-10	-1.29652e-10	0.838611	4.6133e-07	-1.29652e-10	1.14909	0.00264704	-1.29652e-10	1.84927
160994534	rs9838945	1.27306e-10	-1.29652e-10	0.777318	4.32344e-07	-1.29652e-10	1.08419	0.00246226	-1.29652e-10	1.77691
160994681	rs77064010	2.31351e-12	-1.76525	-1.46525	4.87822e-09	-1.75779	-1.64246	1.81219e-05	-1.48641	-1.64839
160994690	rs9839527	4.24411e-11	0.808599	-1.12976	4.56129e-07	2.56544	-1.4277	0.00169522	2.83829	-1.43465
160994846	rs75025367	2.8876e-12	-1.72005	-1.2888	6.60153e-09	-1.73183	-1.36589	3.49105e-05	-1.12103	-1.35811
160994897	rs9815222	2.81515e-11	0.999064	-1.73074	4.68559e-07	2.77271	-1.60808	0.00205931	3.11609	-1.51789
160996155	rs9821201	2.94992e-11	0.971487	-1.6564	4.42967e-07	2.84512	-1.73665	0.00289481	3.68162	-1.74287
160996179	rs55914832	1.03947e-11	-1.29652e-10	-1.72798	2.56984e-08	-1.29652e-10	-1.7386	7.34324e-05	-1.29652e-10	-1.73556
160996215	rs115086756	2.73507e-12	-1.63124	-1.43187	9.79348e-09	-1.46651	-1.23681	2.40501e-05	-1.70954	-1.14224
160996473	rs9859045	2.94182e-11	0.925469	-1.61313	4.89072e-07	2.33702	-1.12954	0.00221381	2.55668	-0.886131
160996511	rs6790805	1.4703e-10	-1.29652e-10	0.921362	5.03537e-07	-1.29652e-10	1.23663	0.00291808	-1.29652e-10	1.94676
160996520	rs112205834	2.39279e-12	-1.76567	-1.43114	5.0494e-09	-1.75977	-1.60599	1.90005e-05	-1.47372	-1.61374
160996762	rs6778186	1.65451e-10	-1.29652e-10	1.0394	5.70441e-07	-1.29652e-10	1.36138	0.00335213	-1.29652e-10	2.08543
160997090	rs76873456	2.93203e-12	-1.72005	-1.27353	6.69415e-09	-1.73183	-1.35196	3.54052e-05	-1.12103	-1.34403
160997527	rs114738136	1.00237e-11	-1.76432	-5.80728e-10	2.58214e-08	-1.73383	-5.80728e-10	7.44663e-05	-1.72158	-5.80728e-10
160997823	rs9290074	2.9528e-11	0.971487	-1.65542	4.43103e-07	2.84512	-1.73634	0.00289528	3.68162	-1.74271
160998302	rs2404340	2.9528e-11	0.971487	-1.65542	4.43103e-07	2.84512	-1.73634	0.00289528	3.68162	-1.74271
160998356	rs113200804	2.30658e-12	-1.76539	-1.46812	4.86722e-09	-1.75831	-1.64419	1.81484e-05	-1.48326	-1.65008
160998497	rs7652267	2.68469e-11	0.9605	-1.73962	4.19998e-07	2.69495	-1.63973	0.0018152	3.03126	-1.55923
160998767	rs7630356	2.85695e-12	-1.34293	-1.67658	1.05125e-08	-1.0522	-1.58026	3.3025e-05	-0.979563	-1.55509
160998910	rs11711413	2.85695e-12	-1.34293	-1.67658	1.05125e-08	-1.0522	-1.58026	3.3025e-05	-0.979563	-1.55509
160999414	rs4856756	3.00135e-12	-1.28166	-1.68855	1.11638e-08	-0.973229	-1.59912	3.5155e-05	-0.89677	-1.57539
160999418	rs4856757	2.94276e-12	-1.31334	-1.67658	1.09229e-08	-1.01391	-1.58026	3.43787e-05	-0.939392	-1.55509
160999569	rs114427592	2.78727e-12	-1.61845	-1.42576	1.00586e-08	-1.44757	-1.22903	2.44586e-05	-1.70117	-1.13377
161000044	rs117911609	1.16533e-11	-1.29652e-10	-1.61368	2.57427e-08	-1.29652e-10	-1.73688	7.35188e-05	-1.29652e-10	-1.73438
161000147	rs9842290	1.22254e-10	-1.29652e-10	0.736825	4.1419e-07	-1.29652e-10	1.0413	0.00234715	-1.29652e-10	1.72904
161000894	rs13059386	2.80182e-12	-1.34293	-1.69607	1.01906e-08	-1.0522	-1.61136	3.19368e-05	-0.979563	-1.5886
161001257	rs62279886	3.98358e-11	-0.384507	-5.80728e-10	1.42326e-07	-0.0269048	-5.80728e-10	0.000290451	-0.360489	-5.80728e-10
161001430	rs28853731	2.31137e-12	-1.76578	-1.46566	4.86304e-09	-1.76066	-1.64271	1.84677e-05	-1.46726	-1.64863
161001664	rs78746084	3.34026e-12	-1.42128	-1.44195	1.31028e-08	-1.16208	-1.25012	2.89745e-05	-1.50245	-1.16305
161002023	rs7629987	2.9611e-11	0.996562	-1.67769	4.55052e-07	2.87765	-1.74226	0.00299224	3.71697	-1.74512
161002284	rs7652624	1.26675e-10	-1.29652e-10	0.772353	4.30076e-07	-1.29652e-10	1.07893	0.00244786	-1.29652e-10	1.77105
161002288	rs12629929	2.31889e-12	-1.76567	-1.46251	4.87666e-09	-1.75977	-1.6408	1.8383e-05	-1.47372	-1.64678
161002406	rs144142834	1.03809e-11	-1.29652e-10	-1.72931	2.59863e-08	-1.29652e-10	-1.72746	7.29996e-05	-1.29652e-10	-1.74147
161002582	rs7610800	2.84522e-12	-1.34293	-1.6807	1.04453e-08	-1.0522	-1.58667	3.27983e-05	-0.979563	-1.56198
161002694	rs7632797	2.76415e-11	0.741599	-1.49155	3.20353e-07	2.34305	-1.55866	0.00298853	3.52646	-1.55584
161002806	rs73017340	1.35353e-10	-1.29652e-10	0.838611	4.6133e-07	-1.29652e-10	1.14909	0.00264704	-1.29652e-10	1.84927
161003060	rs74425278	1.02488e-11	-1.29652e-10	-1.74211	2.87019e-08	-1.29652e-10	-1.62806	8.41598e-05	-1.29652e-10	-1.5992
161003124	rs7633186	2.81217e-11	0.741599	-1.47433	3.25133e-07	2.34305	-1.54385	0.00303345	3.52646	-1.54092
161003182	rs7611367	2.86575e-11	0.768215	-1.48207	3.3416e-07	2.37711	-1.55051	0.00313184	3.56509	-1.54764
161003748	rs114136407	2.80337e-12	-1.63992	-1.39853	1.0084e-08	-1.47952	-1.19457	2.50408e-05	-1.7151	-1.09631
161004379	rs4856767	2.68889e-11	0.9605	-1.73806	4.22727e-07	2.69495	-1.63325	0.00183082	3.03126	-1.55066
161004392	rs4856768	4.38628e-11	0.860041	-1.14825	4.81151e-07	2.63209	-1.44094	0.00179217	2.907	-1.44774
161004549	rs4856769	3.18356e-12	-1.28304	-1.62823	1.1836e-08	-1.00506	-1.50883	3.83858e-05	-0.905352	-1.47888
161004734	rs12488318	2.97962e-11	0.944609	-1.6195	4.93877e-07	2.36065	-1.14339	0.00223131	2.58093	-0.902503
161004773	rs116689885	2.77074e-12	-1.63992	-1.41024	9.93599e-09	-1.47952	-1.20935	2.4642e-05	-1.7151	-1.11237
161005044	rs12486253	4.42622e-11	0.887324	-1.16646	4.92012e-07	2.66738	-1.45391	0.00183488	2.94337	-1.46056
161005052	rs113474841	2.69199e-11	0.9605	-1.73691	4.24602e-07	2.69495	-1.62883	0.00184151	3.03126	-1.54484
161005123	rs112861066	1.3394e-10	-1.29652e-10	0.828122	4.56236e-07	-1.29652e-10	1.13798	0.00261448	-1.29652e-10	1.8369
161005711	rs12632632	1.03947e-11	-1.29652e-10	-1.72798	2.56984e-08	-1.29652e-10	-1.7386	7.34324e-05	-1.29652e-10	-1.73556
161006896	rs12636573	2.29382e-12	-1.7655	-1.47356	4.84888e-09	-1.75882	-1.64747	1.81482e-05	-1.4801	-1.65325
161007739	rs117826014	1.23521e-11	-1.29652e-10	-1.55545	2.73337e-08	-1.29652e-10	-1.67691	7.78862e-05	-1.29652e-10	-1.67667
161008012	rs7626773	1.35353e-10	-1.29652e-10	0.838611	4.6133e-07	-1.29652e-10	1.14909	0.00264704	-1.29652e-10	1.84927
161008025	rs1154701	2.93797e-11	0.794976	-1.48394	3.45228e-07	2.4113	-1.55212	0.00325041	3.60388	-1.54926
161008125	rs13083229	2.76187e-11	0.985517	-1.7363	4.39388e-07	2.72694	-1.62658	0.00190922	3.06443	-1.5419
161008321	rs115941743	2.75257e-12	-1.65821	-1.39853	9.80611e-09	-1.50746	-1.19457	2.47584e-05	-1.72645	-1.09631
161008364	rs77192302	1.24776e-11	-1.54534	-5.80728e-10	2.91154e-08	-1.61376	-5.80728e-10	7.19543e-05	-1.75589	-5.80728e-10
161008725	rs6797066	2.4582e-11	0.851497	-1.71876	3.89667e-07	2.55521	-1.57495	0.00170699	2.88631	-1.47575
161008727	rs6441371	2.62103e-11	0.717766	-1.52089	3.03042e-07	2.31253	-1.58368	0.00281485	3.49181	-1.58107
161009144	rs149655195	2.80497e-12	-1.63832	-1.39956	1.00952e-08	-1.4771	-1.19587	2.5031e-05	-1.71408	-1.09772
161010285	rs12494261	2.96472e-11	0.944609	-1.62451	4.8846e-07	2.36065	-1.15442	0.00220236	2.58093	-0.915563
161010890	rs61578814	2.34384e-12	-1.7658	-1.45169	4.89863e-09	-1.7619	-1.63418	1.88112e-05	-1.45712	-1.64035
161010927	rs117198641	1.42134e-11	-1.29652e-10	-1.41509	3.10664e-08	-1.29652e-10	-1.5489	9.18307e-05	-1.29652e-10	-1.51198
161011566	rs73875476	1.29695e-11	-1.50668	-5.80728e-10	3.00733e-08	-1.58139	-5.80728e-10	7.2636e-05	-1.74646	-5.80728e-10
161012373	rs62279888	4.33543e-11	-0.299867	-5.80728e-10	3.60233e-07	0.901723	-5.80728e-10	0.000683273	0.494972	-5.80728e-10
161013527	rs187699121	2.80088e-12	-1.63124	-1.4081	1.00934e-08	-1.46651	-1.20664	2.48524e-05	-1.70954	-1.10942
161014276	rs1478568	4.08477e-11	0.860041	-1.21946	4.57594e-07	2.63209	-1.49114	0.00170543	2.907	-1.49735
161014327	rs9862867	1.02609e-10	-1.29652e-10	0.561655	3.43962e-07	-1.29652e-10	0.855503	0.00190669	-1.29652e-10	1.5212
161014358	rs1478567	2.95741e-11	0.944609	-1.62698	4.85793e-07	2.36065	-1.15989	0.00218811	2.58093	-0.922054
161014384	rs78628354	1.04002e-11	-1.29652e-10	-1.72744	2.55323e-08	-1.29652e-10	-1.74509	7.27629e-05	-1.29652e-10	-1.74472
161014501	rs115602379	2.83029e-12	-1.61652	-1.41238	1.02599e-08	-1.44473	-1.21205	2.49464e-05	-1.69989	-1.1153
161015071	rs62279889	1.01141e-11	-1.75535	-5.80728e-10	2.77768e-08	-1.66083	-5.80728e-10	7.14112e-05	-1.76347	-5.80728e-10
161015153	rs1382429	3.06398e-12	-1.25001	-1.69954	1.14161e-08	-0.932874	-1.61713	3.59645e-05	-0.854538	-1.59485
161015180	rs9839404	2.94379e-11	0.944609	-1.6316	4.808e-07	2.36065	-1.17022	0.00216145	2.58093	-0.934314
161015415	rs146817520	1.33687e-11	-1.47635	-5.80728e-10	2.58121e-08	-1.73418	-5.80728e-10	0.000130161	-1.16315	-5.80728e-10
161015589	rs3849524	2.91858e-11	0.996562	-1.69215	4.53987e-07	2.87765	-1.7446	0.00299301	3.71697	-1.74486
161016111	rs141386449	2.68964e-09	3.82789	-5.80728e-10	1.82762e-06	2.52574	-5.80728e-10	0.0383055	4.52143	-5.80728e-10
161016165	rs7647118	2.74602e-12	-1.37249	-1.68663	9.95647e-09	-1.09075	-1.59605	3.11803e-05	-1.02005	-1.57208
161016387	rs12108169	2.77442e-12	-1.75302	-1.29581	5.9933e-09	-1.73503	-1.45936	2.06815e-05	-1.56017	-1.44251
161016421	rs7647327	2.90099e-11	0.996562	-1.6982	4.53764e-07	2.87765	-1.7451	0.00299511	3.71697	-1.74416
161016763	rs118028632	1.42486e-11	-1.29652e-10	-1.41261	2.77135e-08	-1.29652e-10	-1.66311	8.0662e-05	-1.29652e-10	-1.64166
161016987	rs9812083	2.90293e-11	0.944609	-1.64558	4.65654e-07	2.36065	-1.20223	0.00208065	2.58093	-0.972413
161017192	rs9850455	7.04639e-11	1.01816	-0.83233	1.68843e-06	2.83848	-0.391953	0.0186647	3.7353	0.0671633
161017240	rs9870059	2.79805e-11	0.982726	-1.72049	4.07015e-07	2.76673	-1.74291	0.00281522	3.64759	-1.73672
161018125	rs114369452	1.03553e-11	-1.73177	-5.80728e-10	2.80497e-08	-1.65105	-5.80728e-10	7.32861e-05	-1.73755	-5.80728e-10
161018665	rs9818470	1.31227e-10	-1.29652e-10	0.807655	4.46458e-07	-1.29652e-10	1.11632	0.00255209	-1.29652e-10	1.81274
161019558	rs9790314	7.94585e-11	0.990196	-0.684235	1.94824e-06	2.8025	-0.212852	0.0220584	3.69597	0.273556
161019561	rs12639236	1.03852e-11	-1.29652e-10	-1.72889	2.57135e-08	-1.29652e-10	-1.73801	7.34844e-05	-1.29652e-10	-1.73485
161020136	rs9290075	8.13749e-12	-0.31126	-1.66153	7.68054e-08	0.620748	-1.2645	0.000470074	1.15843	-1.03746
161020150	rs148241427	1.20101e-11	-1.29652e-10	-1.58352	2.56513e-08	-1.29652e-10	-1.74044	7.27429e-05	-1.29652e-10	-1.74499
161020671	rs16832063	3.17804e-11	-0.610422	-5.80728e-10	1.15189e-07	-0.238456	-5.80728e-10	0.000231515	-0.587279	-5.80728e-10
161020770	rs12631808	1.04395e-11	-1.29652e-10	-1.72368	2.56399e-08	-1.29652e-10	-1.74088	7.32269e-05	-1.29652e-10	-1.73836
161020975	rs12632346	2.75527e-12	-1.74942	-1.30634	5.97582e-09	-1.72957	-1.46774	2.07881e-05	-1.54641	-1.45114
161021044	rs114549144	2.81475e-12	-1.61477	-1.41963	1.01921e-08	-1.44217	-1.22124	2.47271e-05	-1.69872	-1.1253
161021287	rs137961645	1.47974e-11	-1.37482	-5.80728e-10	2.68296e-08	-1.69552	-5.80728e-10	0.000150189	-1.02002	-5.80728e-10
161021322	rs975323	2.54415e-11	0.864174	-1.69707	3.82037e-07	2.70552	-1.74503	0.00248343	3.5298	-1.74432
161022125	rs148557354	1.02413e-11	-1.29652e-10	-1.74284	2.58313e-08	-1.29652e-10	-1.73344	7.37175e-05	-1.29652e-10	-1.73168
161022294	rs116818072	1.1291e-11	-1.64527	-5.80728e-10	2.59173e-08	-1.73012	-5.80728e-10	8.39807e-05	-1.60134	-5.80728e-10
161022453	rs112101228	1.1203e-11	-1.65309	-5.80728e-10	8.65247e-08	-0.524598	-5.80728e-10	9.05763e-05	-1.52573	-5.80728e-10
161022507	rs116587574	2.83235e-12	-1.59918	-1.42899	1.03024e-08	-1.41952	-1.23313	2.46673e-05	-1.68821	-1.13824
161022689	rs77875142	1.02287e-11	-1.29652e-10	-1.74408	2.62838e-08	-1.29652e-10	-1.71608	7.49256e-05	-1.29652e-10	-1.71543
161023240	rs75270627	5.77511e-11	-0.0131312	-5.80728e-10	2.23891e-06	2.72872	-5.80728e-10	0.00182835	1.47925	-5.80728e-10
161023371	rs74750648	1.56423e-11	-1.31929	-5.80728e-10	2.90689e-08	-1.61536	-5.80728e-10	0.000268875	-0.437676	-5.80728e-10
161023723	rs183366330	2.3214e-11	-1.29652e-10	-0.924516	5.55345e-08	-1.29652e-10	-0.968024	0.000154944	-1.29652e-10	-0.988858
161024013	rs113102660	1.17893e-11	-1.60208	-5.80728e-10	4.08108e-08	-1.27608	-5.80728e-10	7.44667e-05	-1.72157	-5.80728e-10
161024208	rs13062740	2.9154e-12	-1.27195	-1.72732	1.05516e-08	-0.960813	-1.66794	3.30398e-05	-0.883772	-1.65044
161024262	rs146153764	2.81733e-12	-1.59733	-1.43616	1.02359e-08	-1.41686	-1.24226	2.44541e-05	-1.68694	-1.14818
161024376	rs76024820	2.24643e-12	-1.76507	-1.49487	4.75716e-09	-1.7643	-1.66107	1.88389e-05	-1.43015	-1.66585
161025170	rs28540230	1.3307e-11	-1.48098	-5.80728e-10	2.68749e-08	-1.69383	-5.80728e-10	8.89699e-05	-1.54362	-5.80728e-10
161025226	rs7624791	1.03333e-10	-1.29652e-10	0.568683	3.44894e-07	-1.29652e-10	0.858208	0.00189905	-1.29652e-10	1.51719
161025328	rs6441372	9.72929e-11	-1.29652e-10	0.508453	3.25064e-07	-1.29652e-10	0.798995	0.00178962	-1.29652e-10	1.45784
161026057	rs150907228	2.80594e-12	-1.59526	-1.44227	1.01865e-08	-1.41389	-1.25008	2.42811e-05	-1.68553	-1.1567
161026513	rs6809256	2.29054e-11	0.775244	-1.71315	3.58158e-07	2.45707	-1.56113	0.00156862	2.78446	-1.45843
161026717	rs6441373	2.49231e-11	0.837011	-1.69049	3.68963e-07	2.67008	-1.74441	0.00238788	3.49122	-1.74498
161027420	rs116190718	4.16718e-11	-0.339449	-5.80728e-10	4.85988e-08	-1.10143	-5.80728e-10	0.00053346	0.247463	-5.80728e-10
161027464	rs1478565	2.43949e-11	0.812687	-1.68758	3.57563e-07	2.63831	-1.74403	0.00230634	3.45663	-1.74514
161027619	rs191102028	5.11052e-11	-1.29652e-10	-0.135386	1.21699e-07	-1.29652e-10	-0.183476	0.000336821	-1.29652e-10	-0.212372
161028036	rs9880536	9.89044e-11	-1.29652e-10	0.52488	3.29231e-07	-1.29652e-10	0.811733	0.00180273	-1.29652e-10	1.46514
161028092	rs79066438	1.04479e-11	-1.29652e-10	-1.72287	2.56208e-08	-1.29652e-10	-1.74162	7.28885e-05	-1.29652e-10	-1.74299
161028330	rs62279892	2.19919e-11	0.756351	-1.73495	2.18717e-07	2.06023	-1.65748	0.000839991	2.26909	-1.56762
161028444	rs76873962	2.16224e-12	-1.60846	-1.68966	6.47067e-09	-1.43297	-1.68478	1.4374e-05	-1.6945	-1.672
161028605	rs28515190	2.64248e-11	0.812687	-1.60766	3.62722e-07	2.63831	-1.7297	0.0023278	3.45663	-1.73587
161029792	rs9811833	1.95669e-11	0.641316	-1.73675	2.4513e-07	1.98432	-1.46756	0.00101404	2.19445	-1.30467
161030394	rs12630038	2.67731e-12	-1.73941	-1.34505	5.87062e-09	-1.71525	-1.49982	2.08112e-05	-1.51292	-1.48351
161030672	rs117585390	1.50712e-10	-1.29652e-10	0.946096	6.2261e-07	-1.29652e-10	1.44889	0.00349366	-1.29652e-10	2.12678
161031719	rs75889227	4.61455e-11	-0.237475	-5.80728e-10	5.3497e-07	1.29718	-5.80728e-10	0.000856763	0.721239	-5.80728e-10
161031762	rs73875481	1.04524e-11	-1.29652e-10	-1.72244	2.56263e-08	-1.29652e-10	-1.74141	7.3178e-05	-1.29652e-10	-1.73903
161032121	rs145161574	2.24657e-12	-1.76557	-1.4943	4.7635e-09	-1.76324	-1.6608	1.85848e-05	-1.44378	-1.6658
161032386	rs1382428	2.06533e-11	0.569949	-1.61135	2.79456e-07	2.37874	-1.73092	0.00166668	3.12348	-1.73682
161032441	rs182011597	2.52877e-11	-1.29652e-10	-0.838954	6.09517e-08	-1.29652e-10	-0.874946	0.000169939	-1.29652e-10	-0.896482
161032576	rs1382427	2.02831e-11	0.54693	-1.60642	2.71457e-07	2.34806	-1.72928	0.00161409	3.09015	-1.73555
161032917	rs73875482	2.68656e-12	-1.73941	-1.3416	5.88651e-09	-1.71525	-1.49712	2.08693e-05	-1.51292	-1.48072
161033462	rs78931588	2.8168e-12	-1.58919	-1.44448	1.02465e-08	-1.4052	-1.25289	2.4308e-05	-1.68135	-1.15977
161033504	rs144728387	4.94173e-11	-0.168973	-5.80728e-10	6.64015e-08	-0.789309	-5.80728e-10	0.000937529	0.811325	-5.80728e-10
161033721	rs6791213	1.67255e-11	0.489693	-1.74203	2.42519e-07	2.14499	-1.63893	0.000973325	2.41354	-1.56474
161034788	rs12633103	2.25795e-12	-1.76572	-1.48909	4.78099e-09	-1.7626	-1.65778	1.85148e-05	-1.45049	-1.66287
161035031	rs55949838	2.22473e-12	-1.76536	-1.50428	4.73351e-09	-1.76381	-1.66655	1.86072e-05	-1.437	-1.67138
161035555	rs78048841	1.0704e-11	-1.69866	-5.80728e-10	3.39213e-08	-1.46099	-5.80728e-10	7.89789e-05	-1.66274	-5.80728e-10
161035777	rs115507726	2.60208e-12	-1.66753	-1.44543	9.10559e-09	-1.52202	-1.25412	2.30765e-05	-1.732	-1.16111
161035938	rs56890199	2.70433e-12	-1.73941	-1.33501	5.91705e-09	-1.71525	-1.49194	2.09811e-05	-1.51292	-1.47538
161035961	rs61193379	2.70101e-12	-1.74064	-1.33501	5.90694e-09	-1.71696	-1.49194	2.09007e-05	-1.51676	-1.47538
161036373	rs978933	1.88879e-11	0.607166	-1.73792	2.33282e-07	1.94166	-1.47444	0.000962157	2.15061	-1.31335
161036486	rs73162530	1.99255e-11	0.65939	-1.73666	2.50847e-07	2.00687	-1.46705	0.00103848	2.21762	-1.30403
161036712	rs80128717	3.06071e-12	-1.65657	-1.29406	7.12508e-09	-1.67526	-1.34615	4.41215e-05	-0.920181	-1.32479
161037570	rs76826578	1.10239e-11	-1.29652e-10	-1.66921	2.63498e-08	-1.29652e-10	-1.71357	7.5457e-05	-1.29652e-10	-1.70836
161037724	rs57201455	2.02161e-11	0.675717	-1.73851	2.53193e-07	2.02722	-1.4781	0.00104574	2.23854	-1.31798
161037977	rs57212203	1.03752e-11	-1.29652e-10	-1.72986	2.58379e-08	-1.29652e-10	-1.73319	7.40149e-05	-1.29652e-10	-1.72766
161038152	rs56741879	2.66414e-12	-1.73941	-1.34998	5.83948e-09	-1.71525	-1.50514	2.07256e-05	-1.51292	-1.48764
161038217	rs1600209	2.09838e-11	0.595662	-1.62119	2.88295e-07	2.41297	-1.73401	0.00172578	3.16065	-1.73914
161039174	rs57441646	2.20508e-12	-1.76075	-1.51776	4.69314e-09	-1.76378	-1.67514	1.91752e-05	-1.39934	-1.67897
161039243	rs60228180	2.67236e-12	-1.73941	-1.3469	5.85353e-09	-1.71525	-1.50273	2.07772e-05	-1.51292	-1.48515
161039300	rs10804790	1.938e-11	0.52149	-1.62652	2.60475e-07	2.31411	-1.73663	0.00154768	3.05326	-1.74067
161039528	rs1904204	2.61478e-12	-1.73504	-1.37305	5.77027e-09	-1.70927	-1.52304	2.06142e-05	-1.49975	-1.50619
161039851	rs62279918	2.86018e-11	-0.715804	-5.80728e-10	1.02006e-07	-0.359997	-5.80728e-10	0.000208135	-0.693736	-5.80728e-10
161040425	rs60684226	2.80818e-12	-1.57838	-1.45836	1.02217e-08	-1.38981	-1.2707	2.40203e-05	-1.67382	-1.17921
161041115	rs1471440	2.12927e-11	0.728707	-1.73961	2.68511e-07	2.0932	-1.48534	0.00110887	2.30632	-1.32714
161041125	rs77246403	3.0214e-12	-1.6931	-1.27046	7.04916e-09	-1.70818	-1.32394	4.05083e-05	-1.02841	-1.302
161041505	rs57278490	2.78893e-12	-1.59292	-1.4507	1.01111e-08	-1.41053	-1.26086	2.40358e-05	-1.68392	-1.16846
161041703	rs58350275	2.78073e-12	-1.59292	-1.45364	1.0073e-08	-1.41053	-1.26464	2.39369e-05	-1.68392	-1.17259
161042104	rs899275	1.56309e-11	0.417268	-1.73729	2.25386e-07	2.04943	-1.61664	0.000907453	2.31474	-1.53602
161042125	rs9851699	1.49376e-10	-1.29652e-10	0.937194	5.12037e-07	-1.29652e-10	1.25337	0.00297294	-1.29652e-10	1.96538
161042564	rs1017799	9.47658e-11	-1.29652e-10	0.482135	3.16099e-07	-1.29652e-10	0.771028	0.00173432	-1.29652e-10	1.42645
161042833	rs9872514	3.94205e-11	0.564179	-0.959166	9.06096e-07	2.30787	-0.483749	0.00866143	3.10375	-0.0690364
161043099	rs73875492	2.74735e-12	-1.73896	-1.31967	5.98349e-09	-1.71464	-1.48139	2.12704e-05	-1.51155	-1.46306
161043137	rs11715591	2.49778e-12	-1.40987	-1.744	8.62291e-09	-1.11285	-1.71776	2.60965e-05	-1.06333	-1.70679
161043387	rs16834031	2.2959e-12	-1.7658	-1.47235	4.83102e-09	-1.76095	-1.64902	1.84189e-05	-1.46503	-1.65351
161043571	rs16832082	2.291e-12	-1.49507	-1.74522	7.59403e-09	-1.2303	-1.72736	2.2833e-05	-1.18538	-1.71834
161043869	rs10936227	2.77336e-12	-1.497	-1.55221	7.9701e-09	-1.2013	-1.70803	2.9319e-05	-0.938667	-1.71502
161044106	rs4856701	2.84278e-12	-1.48575	-1.53874	7.98905e-09	-1.20497	-1.70199	2.95282e-05	-0.937027	-1.70955
161045237	rs13073147	2.34649e-12	-1.47135	-1.745	7.53888e-09	-1.24095	-1.724	2.33088e-05	-1.16884	-1.71425
161045933	rs1382426	1.81537e-11	0.486472	-1.65687	2.21388e-07	2.15752	-1.74263	0.00139633	2.95438	-1.74469
161045937	rs11929238	2.29105e-12	-1.49508	-1.74518	7.28593e-09	-1.27281	-1.72628	2.24674e-05	-1.20285	-1.71701
161046331	rs79447138	2.7843e-12	-1.5887	-1.45657	1.00959e-08	-1.40449	-1.26841	2.39082e-05	-1.68101	-1.17669
161046492	rs147113798	2.65814e-12	-1.5589	-1.53275	9.53182e-09	-1.36242	-1.36797	2.18881e-05	-1.66002	-1.28595
161046846	rs78376802	2.80634e-12	-1.5887	-1.44869	1.01985e-08	-1.40449	-1.25829	2.41736e-05	-1.68101	-1.16566
161046975	rs12634781	1.03525e-11	-1.29652e-10	-1.73205	2.58922e-08	-1.29652e-10	-1.73109	7.42015e-05	-1.29652e-10	-1.72514
161047283	rs7638668	1.81468e-11	0.473549	-1.64433	2.43443e-07	2.24999	-1.74014	0.00143963	2.98356	-1.74334
161047467	rs1993891	1.81468e-11	0.473549	-1.64433	2.43443e-07	2.24999	-1.74014	0.00143963	2.98356	-1.74334
161047583	rs115806772	2.83593e-12	-1.5742	-1.4527	1.03573e-08	-1.38391	-1.26343	2.42829e-05	-1.67089	-1.17126
161047720	rs4856703	2.27294e-12	-1.50302	-1.74518	7.51755e-09	-1.24151	-1.72628	2.25981e-05	-1.19705	-1.71701
161047974	rs960212	2.80546e-12	-1.50135	-1.53636	7.97604e-09	-1.19787	-1.71071	2.95024e-05	-0.930362	-1.71709
161048210	rs116133612	2.80041e-12	-1.59082	-1.44869	1.01677e-08	-1.40752	-1.25829	2.41383e-05	-1.68247	-1.16566
161048218	rs138817800	2.8333e-12	-1.57619	-1.45165	1.03423e-08	-1.38671	-1.26208	2.42849e-05	-1.67228	-1.16979
161049234	rs114926857	1.31979e-11	-1.48921	-5.80728e-10	2.70142e-08	-1.68867	-5.80728e-10	7.4504e-05	-1.72107	-5.80728e-10
161049338	rs114886954	2.82064e-12	-1.59501	-1.4373	9.59351e-09	-1.41352	-1.31042	2.28231e-05	-1.68535	-1.2188
161049400	rs114272449	2.82913e-12	-1.58465	-1.44465	1.03108e-08	-1.39872	-1.25312	2.43787e-05	-1.6782	-1.16002
161049534	rs12636434	2.31448e-12	-1.76562	-1.46447	4.83846e-09	-1.76412	-1.64432	1.73379e-05	-1.53011	-1.64892
161049536	rs141746378	1.56349e-09	3.2854	-5.80728e-10	1.13833e-06	2.05229	-5.80728e-10	0.0215338	3.94546	-5.80728e-10
161049713	rs12631095	1.03551e-11	-1.29652e-10	-1.73179	2.58854e-08	-1.29652e-10	-1.73135	7.41782e-05	-1.29652e-10	-1.72545
161049816	rs7625217	2.64415e-12	-1.57619	-1.52074	9.4527e-09	-1.38671	-1.35202	2.20051e-05	-1.67228	-1.26837
161050026	rs111546305	1.29457e-10	-1.29652e-10	0.794076	4.36006e-07	-1.29652e-10	1.09263	0.00248776	-1.29652e-10	1.78722
161050570	rs60612225	2.85306e-12	-1.5742	-1.44668	1.04375e-08	-1.38391	-1.25571	2.44883e-05	-1.67089	-1.16284
161050707	rs57496534	2.68769e-12	-1.63796	-1.44263	9.56326e-09	-1.47657	-1.25053	2.35912e-05	-1.71386	-1.15719
161050740	rs73875497	1.03601e-11	-1.29652e-10	-1.73131	2.58729e-08	-1.29652e-10	-1.73183	7.41354e-05	-1.29652e-10	-1.72603
161051094	rs12632351	1.03699e-11	-1.29652e-10	-1.73036	2.58498e-08	-1.29652e-10	-1.73273	7.40558e-05	-1.29652e-10	-1.7271
161051176	rs58562874	2.85579e-12	-1.5742	-1.44572	1.04503e-08	-1.38391	-1.25448	2.4521e-05	-1.67089	-1.1615
161051316	rs115860997	2.84098e-12	-1.5825	-1.44263	1.03693e-08	-1.39566	-1.25053	2.44844e-05	-1.6767	-1.15719
161051601	rs76229731	2.85934e-12	-1.5742	-1.44448	1.0467e-08	-1.38391	-1.25289	2.45636e-05	-1.67089	-1.15977
161051793	rs11718905	2.30236e-12	-1.49018	-1.74516	7.47951e-09	-1.24587	-1.72699	2.2902e-05	-1.18319	-1.71751
161052344	rs115356076	2.66203e-12	-1.5742	-1.51598	9.539e-09	-1.38391	-1.34573	2.21889e-05	-1.67089	-1.26144
161052849	rs79364529	1.57964e-10	-1.29652e-10	0.993094	5.43203e-07	-1.29652e-10	1.31246	0.0031748	-1.29652e-10	2.03108
161052896	rs116519000	2.66114e-12	-1.5742	-1.51631	9.53477e-09	-1.38391	-1.34617	2.21781e-05	-1.67089	-1.26193
161053566	rs57803909	2.83733e-12	-1.58679	-1.43962	1.03458e-08	-1.40176	-1.24669	2.45138e-05	-1.67968	-1.153
161053949	rs59964190	2.69812e-12	-1.55683	-1.51989	9.72399e-09	-1.35953	-1.3509	2.23369e-05	-1.65854	-1.26714
161054339	rs78670101	2.69812e-12	-1.55683	-1.51989	9.72399e-09	-1.35953	-1.3509	2.23369e-05	-1.65854	-1.26714
161054351	rs9812574	9.5212e-11	-1.29652e-10	0.486833	3.17681e-07	-1.29652e-10	0.776021	0.00174407	-1.29652e-10	1.43205
161054435	rs73875500	3.14953e-12	-1.7658	-1.15622	5.44112e-09	-1.76108	-1.52997	2.05392e-05	-1.46401	-1.54558
161054515	rs116831070	2.86874e-12	-1.57199	-1.44341	1.0514e-08	-1.38079	-1.25153	2.46386e-05	-1.66933	-1.15828
161054796	rs114350365	2.86874e-12	-1.57199	-1.44341	1.0514e-08	-1.38079	-1.25153	2.46386e-05	-1.66933	-1.15828
161054807	rs114895094	2.84008e-12	-1.58679	-1.43865	1.03586e-08	-1.40176	-1.24545	2.45469e-05	-1.67968	-1.15166
161055277	rs72494864	1.04835e-11	-1.29652e-10	-1.71947	2.57526e-08	-1.29652e-10	-1.73649	7.38101e-05	-1.29652e-10	-1.73043
161055610	rs116347602	2.87149e-12	-1.57199	-1.44245	1.0527e-08	-1.38079	-1.2503	2.46716e-05	-1.66933	-1.15694
161055904	rs150926474	9.64433e-10	2.80227	-5.80728e-10	1.39218e-06	2.2536	-5.80728e-10	0.00483496	2.45171	-5.80728e-10
161056034	rs115730998	2.87149e-12	-1.57199	-1.44245	1.0527e-08	-1.38079	-1.2503	2.46716e-05	-1.66933	-1.15694
161056037	rs114154561	2.61939e-12	-1.5655	-1.54083	9.34274e-09	-1.37166	-1.37877	2.15272e-05	-1.66473	-1.29788
161056128	rs114795180	2.8459e-12	-1.58679	-1.4366	1.03857e-08	-1.40176	-1.24283	2.4617e-05	-1.67968	-1.1488
161056173	rs115016794	2.87789e-12	-1.56976	-1.44245	1.056e-08	-1.37765	-1.2503	2.47104e-05	-1.66775	-1.15694
161056279	rs115795758	2.82692e-12	-1.58465	-1.44543	1.03005e-08	-1.39872	-1.25412	2.43522e-05	-1.6782	-1.16111
161056462	rs113997878	1.21803e-11	-1.56945	-5.80728e-10	2.98963e-08	-1.58729	-5.80728e-10	0.00010029	-1.42385	-5.80728e-10
161056698	rs336541	1.93912e-11	0.52149	-1.62594	2.60485e-07	2.31411	-1.73659	0.00154692	3.05326	-1.74116
161056722	rs336542	2.38654e-11	-0.896842	-5.80728e-10	2.58896e-07	0.571398	-5.80728e-10	0.000192512	-0.771765	-5.80728e-10
161056817	rs73875502	3.27292e-12	-1.76525	-1.11834	6.01075e-09	-1.75779	-1.43369	2.21919e-05	-1.48641	-1.44579
161057124	rs77139337	6.08826e-12	-1.67815	-0.584761	1.37417e-08	-1.6948	-0.669792	8.316e-05	-0.982342	-0.628814
161057593	rs11711695	2.22026e-12	-1.54752	-1.72412	7.47723e-09	-1.30522	-1.66795	2.26113e-05	-1.26349	-1.64998
161057686	rs73878303	3.36475e-12	-1.76525	-1.09066	6.12969e-09	-1.75779	-1.4141	2.26225e-05	-1.48641	-1.42657
161057958	rs115792391	2.88376e-12	-1.56976	-1.44042	1.05875e-08	-1.37765	-1.2477	2.47806e-05	-1.66775	-1.15411
161058055	rs2100238	2.23642e-12	-1.54027	-1.72412	7.55619e-09	-1.29472	-1.66795	2.28607e-05	-1.25252	-1.64998
161058317	rs116799153	2.965e-12	-1.55008	-1.43231	1.09958e-08	-1.35015	-1.23737	2.5416e-05	-1.6537	-1.14285
161058412	rs336548	1.93912e-11	0.52149	-1.62594	2.60485e-07	2.31411	-1.73659	0.00154692	3.05326	-1.74116
161058599	rs336547	1.75204e-11	-1.20591	-5.80728e-10	5.48799e-08	-0.979882	-5.80728e-10	9.60591e-05	-1.46696	-5.80728e-10
161058614	rs116834079	2.85814e-12	-1.5825	-1.4366	1.04493e-08	-1.39566	-1.24283	2.46906e-05	-1.6767	-1.1488
161058645	rs13327338	1.18314e-11	-1.59851	-5.80728e-10	2.91844e-08	-1.61139	-5.80728e-10	8.03432e-05	-1.64562	-5.80728e-10
161058726	rs6780536	2.20401e-12	-1.54752	-1.73148	7.36751e-09	-1.30522	-1.68273	2.22413e-05	-1.26349	-1.66648
161058792	rs116516362	2.8844e-12	-1.56346	-1.4465	1.05989e-08	-1.3688	-1.25548	2.46815e-05	-1.66328	-1.16259
161058799	rs115955036	2.87306e-12	-1.57838	-1.43552	1.05252e-08	-1.38981	-1.24145	2.47991e-05	-1.67382	-1.1473
161058805	rs1450530	6.04632e-12	-1.70384	-0.565984	1.36756e-08	-1.7177	-0.651713	7.80978e-05	-1.06356	-0.610395
161059351	rs114845553	2.88067e-12	-1.56976	-1.44149	1.0573e-08	-1.37765	-1.24907	2.47436e-05	-1.66775	-1.1556
161059371	rs77017422	6.39554e-12	-1.6715	-0.542174	1.44032e-08	-1.6888	-0.628781	8.8428e-05	-0.962697	-0.587036
161059519	rs116613730	2.59847e-12	-1.57838	-1.53598	9.23448e-09	-1.38981	-1.37228	2.14861e-05	-1.67382	-1.2907
161059617	rs336546	2.77961e-11	1.00051	-1.74489	3.59917e-07	2.42955	-1.52871	0.00148694	2.65164	-1.37909
161059762	rs10513564	2.34608e-12	-1.48699	-1.72953	8.06387e-09	-1.21897	-1.67866	2.44448e-05	-1.17358	-1.66192
161059795	rs34771618	2.40985e-12	-1.47049	-1.71922	8.41721e-09	-1.19595	-1.6588	2.55959e-05	-1.14963	-1.63986
161059804	rs34896809	2.35256e-12	-1.49327	-1.7205	8.1345e-09	-1.22778	-1.66113	2.46984e-05	-1.18275	-1.64244
161060075	rs115235497	2.58777e-12	-1.5825	-1.53598	9.18062e-09	-1.39566	-1.37228	2.14242e-05	-1.6767	-1.2907
161060507	rs336545	2.83061e-11	1.01798	-1.74418	3.7264e-07	2.45106	-1.51548	0.00154641	2.67371	-1.36194
161060558	rs336544	2.93819e-11	1.05504	-1.74394	3.91338e-07	2.49665	-1.51211	0.00162753	2.72048	-1.35759
161061080	rs336543	2.13322e-11	0.6238	-1.63285	2.81931e-07	2.39501	-1.73837	0.00180521	3.20886	-1.74235
161062271	rs144418410	1.06013e-11	-1.29652e-10	-1.7083	3.46285e-08	-1.29652e-10	-1.44035	9.98451e-05	-1.29652e-10	-1.4283
161062331	rs7652447	3.61908e-12	-1.72382	-1.05923	7.0145e-09	-1.69241	-1.34464	2.06327e-05	-1.64524	-1.3598
161062631	rs13059340	2.51949e-12	-1.4457	-1.69951	9.18567e-09	-1.16172	-1.60566	2.80714e-05	-1.11406	-1.58311
161062724	rs163327	6.72509e-12	-0.459483	-1.70394	5.4063e-08	0.738669	-1.73355	0.000345298	1.53889	-1.72641
161063504	rs189270	1.81971e-11	0.496261	-1.66427	2.48355e-07	2.27403	-1.7442	0.00146401	3.00223	-1.74522
161064193	rs339101	1.42747e-11	0.332301	-1.74308	4.18464e-07	2.75146	-1.69989	0.00126908	2.80237	-1.68825
161064291	rs73878304	4.03522e-12	-1.76572	-0.908492	6.9479e-09	-1.7626	-1.28398	2.66975e-05	-1.45049	-1.29687
161064540	rs6441374	2.96155e-12	-1.25218	-1.73138	1.20117e-08	-0.802725	-1.69642	3.02741e-05	-0.931602	-1.69003
161064585	rs9837806	1.21205e-11	-1.57438	-5.80728e-10	2.85609e-08	-1.63299	-5.80728e-10	8.20139e-05	-1.62503	-5.80728e-10
161064926	rs62279920	2.20803e-11	-0.974587	-5.80728e-10	7.53938e-08	-0.662304	-5.80728e-10	0.000160213	-0.955415	-5.80728e-10
161065160	rs148768725	7.49015e-12	-1.67329	-0.382397	1.53897e-08	-1.69041	-0.560916	9.49877e-05	-0.967933	-0.510243
161065224	rs77057785	4.0306e-12	-1.75523	-0.920125	6.84268e-09	-1.7373	-1.32455	2.30499e-05	-1.56394	-1.33032
161065441	rs62279921	2.39805e-11	0.831685	-1.72372	6.05863e-07	3.15566	-1.73404	0.00217109	3.37807	-1.72701
161065728	rs56230831	1.04025e-11	-1.29652e-10	-1.72722	2.6423e-08	-1.29652e-10	-1.71079	7.60005e-05	-1.29652e-10	-1.70118
161066294	rs336577	2.57115e-11	0.815337	-1.63767	3.67556e-07	2.66137	-1.73952	0.00214426	3.38171	-1.74308
161066295	rs117899629	1.69455e-11	-1.29652e-10	-1.23927	2.76557e-08	-1.29652e-10	-1.6652	7.93472e-05	-1.29652e-10	-1.65809
161066414	rs73878305	4.15031e-12	-1.76378	-0.882313	6.83617e-09	-1.76537	-1.29743	2.76433e-05	-1.40916	-1.30338
161066432	rs336576	1.22865e-11	0.153455	-1.71423	2.73405e-07	1.93301	-1.30708	0.000840708	1.81171	-1.10939
161066487	rs336575	4.65414e-11	1.46433	-1.69327	1.65931e-06	3.73163	-1.3025	0.00249571	2.89827	-1.10786
161066522	rs116456922	2.85904e-12	-1.61845	-1.40034	1.13177e-08	-1.44757	-1.11109	2.76018e-05	-1.70117	-1.01287
161066734	rs114131957	2.95338e-12	-1.58919	-1.39713	1.1859e-08	-1.4052	-1.10674	2.82863e-05	-1.68135	-1.0082
161067350	rs336574	1.21434e-11	0.140505	-1.71299	2.69775e-07	1.91502	-1.30246	0.000830578	1.79402	-1.10382
161067724	rs62279922	2.37563e-11	-0.901427	-5.80728e-10	8.21734e-08	-0.576197	-5.80728e-10	0.000172523	-0.881394	-5.80728e-10
161067740	rs336573	1.21588e-11	0.140505	-1.71173	2.71032e-07	1.91502	-1.29781	0.000835236	1.79402	-1.09823
161068084	rs336571	1.25426e-11	0.16515	-1.70529	2.82244e-07	1.94924	-1.29149	0.000869095	1.82767	-1.09214
161068396	rs9850424	1.10923e-11	-1.66303	-5.80728e-10	2.61381e-08	-1.72163	-5.80728e-10	7.93232e-05	-1.65839	-5.80728e-10
161068566	rs67460515	3.05114e-12	-1.3146	-1.63915	1.18783e-08	-0.987994	-1.52232	3.61704e-05	-0.950301	-1.49338
161068644	rs115936894	2.81972e-12	-1.60707	-1.42556	1.11185e-08	-1.43094	-1.14547	2.68029e-05	-1.69356	-1.04985
161068730	rs6441375	9.11991e-11	-1.29652e-10	0.443772	3.03466e-07	-1.29652e-10	0.730242	0.00165666	-1.29652e-10	1.38064
161069078	rs12632686	1.09993e-11	-1.29652e-10	-1.67144	2.55718e-08	-1.29652e-10	-1.74354	7.27594e-05	-1.29652e-10	-1.74476
161069101	rs7651924	6.92144e-11	-1.29652e-10	0.167935	2.26184e-07	-1.29652e-10	0.436322	0.00118931	-1.29652e-10	1.04921
161069141	rs9835530	6.92144e-11	-1.29652e-10	0.167935	2.26184e-07	-1.29652e-10	0.436322	0.00118931	-1.29652e-10	1.04921
161069269	rs9855572	6.89127e-11	-1.29652e-10	0.163567	2.25132e-07	-1.29652e-10	0.431657	0.00118305	-1.29652e-10	1.04393
161069664	rs9836154	1.13723e-11	-1.63809	-5.80728e-10	2.62754e-08	-1.7164	-5.80728e-10	8.41553e-05	-1.59926	-5.80728e-10
161069811	rs9836554	1.13723e-11	-1.63809	-5.80728e-10	2.62754e-08	-1.7164	-5.80728e-10	8.41553e-05	-1.59926	-5.80728e-10
161069820	rs9836308	1.13723e-11	-1.63809	-5.80728e-10	2.62754e-08	-1.7164	-5.80728e-10	8.41553e-05	-1.59926	-5.80728e-10
161069876	rs58550445	1.11332e-11	-1.29652e-10	-1.65934	2.56286e-08	-1.29652e-10	-1.74132	7.28599e-05	-1.29652e-10	-1.74338
161070700	rs73162552	2.46006e-11	-0.866503	-5.80728e-10	8.56049e-08	-0.535286	-5.80728e-10	0.000178726	-0.846071	-5.80728e-10
161071092	rs186827064	1.13843e-11	-1.63704	-5.80728e-10	2.62582e-08	-1.71705	-5.80728e-10	8.4257e-05	-1.59805	-5.80728e-10
161071237	rs73878306	1.10359e-11	-1.29652e-10	-1.66812	2.55854e-08	-1.29652e-10	-1.74301	7.2781e-05	-1.29652e-10	-1.74447
161071947	rs6800515	2.05646e-12	-1.67807	-1.67022	5.65719e-09	-1.66962	-1.58248	3.58708e-05	-0.991043	-1.46096
161072054	rs336570	2.56841e-11	0.815179	-1.63858	4.12474e-07	2.77033	-1.73318	0.00234353	3.46645	-1.73896
161072346	rs336569	3.01743e-11	0.974117	-1.6364	5.09204e-07	2.98026	-1.73244	0.00293729	3.69175	-1.73843
161072659	rs148385099	1.13843e-11	-1.63704	-5.80728e-10	2.62582e-08	-1.71705	-5.80728e-10	8.4257e-05	-1.59805	-5.80728e-10
161072725	rs873183	2.29748e-12	-1.75327	-1.48418	5.42725e-09	-1.70615	-1.58745	1.47079e-05	-1.76345	-1.58009
161072763	rs336568	3.95961e-11	1.12264	-1.51319	9.09833e-07	3.50458	-1.67635	0.00467121	4.0979	-1.68065
161073046	rs336567	2.48003e-11	0.79095	-1.64937	3.98059e-07	2.73819	-1.73662	0.00225859	3.43193	-1.74136
161073062	rs80068062	7.72138e-12	-1.64259	-0.382687	1.6922e-08	-1.66249	-0.493922	0.000111909	-0.88205	-0.432189
161073255	rs140785423	2.87167e-12	-1.61085	-1.40353	1.13948e-08	-1.43644	-1.11543	2.76131e-05	-1.6961	-1.01753
161073322	rs62279923	2.46006e-11	-0.866503	-5.80728e-10	8.56049e-08	-0.535286	-5.80728e-10	0.000178726	-0.846071	-5.80728e-10
161073599	rs163328	2.98728e-11	0.960651	-1.63297	4.70228e-07	2.89944	-1.73125	0.00283987	3.65714	-1.73755
161073746	rs336566	3.10877e-11	1.04573	-1.67819	1.05129e-06	3.18112	-1.20837	0.00222377	2.67082	-0.995789
161073856	rs896080	2.30757e-12	-1.75592	-1.47716	5.42461e-09	-1.71211	-1.58198	1.48108e-05	-1.76208	-1.57449
161074169	rs336565	1.18954e-11	0.0802418	-1.67337	2.76236e-07	1.8311	-1.19487	0.000865725	1.71149	-0.979846
161074362	rs73162554	2.44641e-11	-0.872065	-5.80728e-10	8.50496e-08	-0.541793	-5.80728e-10	0.000177723	-0.851696	-5.80728e-10
161074861	rs59761692	2.3459e-12	-1.74633	-1.47028	5.56524e-09	-1.69189	-1.5766	1.48436e-05	-1.76537	-1.56899
161074910	rs61217744	2.33939e-12	-1.7515	-1.46788	5.51774e-09	-1.70234	-1.57472	1.48904e-05	-1.76414	-1.56707
161075149	rs336564	1.18826e-11	0.104483	-1.69868	2.70371e-07	1.8649	-1.25014	0.000841256	1.74473	-1.04176
161075189	rs115822821	1.14758e-11	-1.62903	-5.80728e-10	3.39153e-08	-1.46116	-5.80728e-10	7.55274e-05	-1.70743	-5.80728e-10
161075349	rs13319558	7.0468e-11	-1.29652e-10	0.185886	2.52646e-07	-1.29652e-10	0.546962	0.00133701	-1.29652e-10	1.16627
161075360	rs114528427	1.21735e-11	-1.57001	-5.80728e-10	3.67208e-08	-1.38168	-5.80728e-10	8.15446e-05	-1.63077	-5.80728e-10
161075399	rs163138	1.20994e-11	0.0917043	-1.66782	2.9114e-07	1.84709	-1.15831	0.000921578	1.72722	-0.933051
161076188	rs9844862	3.95574e-12	-1.30183	-1.39228	2.14997e-08	-0.921594	-0.995395	0.000117719	-0.473889	-0.789732
161076431	rs336593	3.0076e-11	0.974117	-1.63966	5.08643e-07	2.98026	-1.73354	0.00293495	3.69175	-1.73922
161076890	rs9811652	1.14955e-11	-1.62732	-5.80728e-10	2.61091e-08	-1.72275	-5.80728e-10	8.51946e-05	-1.58698	-5.80728e-10
161076899	rs73878307	2.38173e-12	-1.75734	-1.44411	5.54875e-09	-1.71548	-1.55597	1.52242e-05	-1.76112	-1.54792
161077186	rs336592	1.18555e-11	0.0802418	-1.67672	2.73636e-07	1.8311	-1.20433	0.000862189	1.71149	-0.983938
161077270	rs1450523	4.04135e-12	-1.29103	-1.38166	2.1627e-08	-0.907049	-1.00404	0.000119008	-0.455911	-0.796819
161077361	rs16832129	2.46006e-11	-0.866503	-5.80728e-10	8.56049e-08	-0.535286	-5.80728e-10	0.000178726	-0.846071	-5.80728e-10
161077385	rs75052295	1.13588e-11	-1.29652e-10	-1.63928	2.55591e-08	-1.29652e-10	-1.74404	7.28752e-05	-1.29652e-10	-1.74317
161077439	rs62279924	2.46006e-11	-0.866503	-5.80728e-10	8.56049e-08	-0.535286	-5.80728e-10	0.000178726	-0.846071	-5.80728e-10
161077484	rs28548802	1.15094e-11	-1.62611	-5.80728e-10	2.60915e-08	-1.72342	-5.80728e-10	8.53121e-05	-1.58561	-5.80728e-10
161077521	rs28425747	1.15608e-11	-1.62165	-5.80728e-10	2.6029e-08	-1.72582	-5.80728e-10	8.57445e-05	-1.58055	-5.80728e-10
161077630	rs1450522	3.05258e-12	-1.36402	-1.58926	1.29076e-08	-1.00524	-1.42197	3.89862e-05	-0.9818	-1.38691
161078080	rs336591	3.00436e-11	0.974117	-1.64074	5.08462e-07	2.98026	-1.7339	0.0029342	3.69175	-1.73948
161078459	rs79201270	7.96153e-12	-1.63231	-0.362347	1.74187e-08	-1.65306	-0.474426	0.000117315	-0.854842	-0.412221
161078966	rs16847274	2.7311e-11	-0.761983	-5.80728e-10	9.66906e-08	-0.413513	-5.80728e-10	0.000198645	-0.740404	-5.80728e-10
161079146	rs9822705	7.01821e-11	-1.29652e-10	0.181821	2.41843e-07	-1.29652e-10	0.503261	0.00125106	-1.29652e-10	1.09982
161079259	rs80260759	7.96934e-12	-1.62799	-0.365686	1.74322e-08	-1.64908	-0.477628	0.000118251	-0.843614	-0.415499
161079295	rs9860980	6.9729e-11	-1.29652e-10	0.175343	2.4976e-07	-1.29652e-10	0.535474	0.0013198	-1.29652e-10	1.15332
161079583	rs336590	2.6217e-11	0.842236	-1.6451	4.26622e-07	2.80617	-1.7353	0.00243185	3.50495	-1.74047
161079720	rs16832137	1.21007e-11	-1.57601	-5.80728e-10	3.52151e-08	-1.42355	-5.80728e-10	8.82109e-05	-1.55219	-5.80728e-10
161079993	rs114723888	3.14908e-12	-1.61263	-1.30953	1.28859e-08	-1.43904	-0.98985	3.15526e-05	-1.6973	-0.88297
161080358	rs336589	3.15782e-11	1.02724	-1.64405	5.44654e-07	3.05009	-1.73497	0.00315992	3.76661	-1.74023
161080395	rs78798041	7.25607e-12	-1.6258	-0.461636	1.49282e-08	-1.64707	-0.634702	0.000100317	-0.837973	-0.585616
161080584	rs336588	1.1658e-11	0.0675485	-1.68083	2.713e-07	1.81337	-1.19517	0.000853605	1.69406	-0.976515
161081253	rs336587	1.18338e-11	0.0675485	-1.66587	2.83001e-07	1.81337	-1.15295	0.000897167	1.69406	-0.926742
161081347	rs336586	2.6217e-11	0.842236	-1.6451	4.26622e-07	2.80617	-1.7353	0.00243185	3.50495	-1.74047
161081551	rs73878308	2.48029e-12	-1.75686	-1.40403	5.73595e-09	-1.71433	-1.52394	1.57245e-05	-1.76146	-1.51524
161081670	rs336585	2.6217e-11	0.842236	-1.6451	4.26622e-07	2.80617	-1.7353	0.00243185	3.50495	-1.74047
161081785	rs336584	1.18494e-11	0.0802418	-1.67723	2.79041e-07	1.8311	-1.18476	0.000879357	1.71149	-0.964222
161081981	rs336583	2.61895e-11	0.842236	-1.64615	4.26482e-07	2.80617	-1.73563	0.0024313	3.50495	-1.74069
161082269	rs9838693	1.15222e-11	-1.625	-5.80728e-10	2.60757e-08	-1.72402	-5.80728e-10	8.54194e-05	-1.58435	-5.80728e-10
161082472	rs73878309	6.91232e-11	-1.29652e-10	0.166617	2.47397e-07	-1.29652e-10	0.525964	0.00130573	-1.29652e-10	1.14259
161082659	rs336582	4.26704e-11	1.15129	-1.46706	9.70697e-07	3.54325	-1.65026	0.00499045	4.13868	-1.65532
161082739	rs336581	1.1986e-11	0.0917043	-1.67723	2.8354e-07	1.84709	-1.18476	0.000893295	1.72722	-0.964222
161082982	rs336580	4.2789e-11	1.15129	-1.46428	9.72275e-07	3.54325	-1.64864	0.00499835	4.13868	-1.65374
161083508	rs9826921	1.11011e-11	-1.66223	-5.80728e-10	2.67275e-08	-1.69933	-5.80728e-10	8.18526e-05	-1.627	-5.80728e-10
161083608	rs62279925	2.76556e-11	-0.749444	-5.80728e-10	9.81075e-08	-0.398965	-5.80728e-10	0.000201178	-0.727731	-5.80728e-10
161083646	rs9844860	1.15222e-11	-1.625	-5.80728e-10	2.60757e-08	-1.72402	-5.80728e-10	8.54194e-05	-1.58435	-5.80728e-10
161083660	rs76357082	7.0188e-12	-1.62138	-0.499305	1.44734e-08	-1.64299	-0.66972	9.78932e-05	-0.826639	-0.621406
161083709	rs12634006	2.51773e-12	-1.76027	-1.38564	5.77112e-09	-1.72308	-1.50909	1.60135e-05	-1.75839	-1.5001
161084046	rs35100811	3.05279e-12	-1.38334	-1.56987	1.29205e-08	-1.03192	-1.3943	3.90648e-05	-1.00889	-1.35782
161084161	rs9831694	1.15222e-11	-1.625	-5.80728e-10	2.60757e-08	-1.72402	-5.80728e-10	8.54194e-05	-1.58435	-5.80728e-10
161084525	rs60625846	4.15476e-12	-1.29103	-1.35399	2.30564e-08	-0.907049	-0.940037	0.000127567	-0.455911	-0.727369
161084715	rs139108573	1.06861e-11	-1.29652e-10	-1.70033	2.58387e-08	-1.29652e-10	-1.73315	7.3236e-05	-1.29652e-10	-1.73823
161085102	rs75290771	6.66187e-12	-1.63015	-0.542719	1.37897e-08	-1.65108	-0.710029	9.18417e-05	-0.849237	-0.662619
161085596	rs9827110	1.1535e-11	-1.62389	-5.80728e-10	2.606e-08	-1.72463	-5.80728e-10	8.55272e-05	-1.58309	-5.80728e-10
161085689	rs150081942	2.65848e-11	-0.788934	-5.80728e-10	2.65296e-08	-1.70677	-5.80728e-10	0.000111058	-1.32187	-5.80728e-10
161085705	rs73878311	2.14265e-12	-1.75734	-1.54989	5.11446e-09	-1.71548	-1.63747	1.40052e-05	-1.76112	-1.63137
161086020	rs13084731	4.36451e-12	-1.24658	-1.34918	2.46373e-08	-0.847613	-0.933154	0.000138317	-0.382739	-0.719632
161086038	rs13084746	4.26751e-12	-1.26906	-1.34918	2.39099e-08	-0.877583	-0.933154	0.000133315	-0.419577	-0.719632
161086610	rs336579	3.65414e-11	1.17637	-1.64719	8.12908e-07	3.45155	-1.73596	0.00415954	4.04215	-1.74091
161087443	rs419703	1.22589e-11	0.116023	-1.67904	2.91786e-07	1.88097	-1.18998	0.000917889	1.76054	-0.970381
161087592	rs464766	3.24683e-11	1.0554	-1.64441	5.65098e-07	3.08706	-1.73509	0.00328734	3.80623	-1.74031
161087710	rs460165	3.14746e-11	1.1005	-1.72059	9.79908e-07	3.64339	-1.74096	0.00342182	3.84254	-1.73654
161087734	rs463928	3.05925e-11	1.07207	-1.72059	9.42355e-07	3.60431	-1.74096	0.00328833	3.80275	-1.73654
161087857	rs1376122	4.17476e-12	-1.29103	-1.34918	2.32156e-08	-0.907049	-0.933154	0.000128558	-0.455911	-0.719632
161088886	rs2306210	2.37448e-11	-1.29652e-10	-0.901908	4.64379e-08	-1.29652e-10	-1.14691	0.000139745	-1.29652e-10	-1.0921
161089185	rs2306209	6.85239e-11	-1.29652e-10	0.15791	2.45059e-07	-1.29652e-10	0.516473	0.00129183	-1.29652e-10	1.13189
161089263	rs62279927	2.81944e-11	-0.73015	-5.80728e-10	1.00326e-07	-0.376605	-5.80728e-10	0.000205139	-0.708233	-5.80728e-10
161089309	rs80349259	1.14886e-11	-1.62792	-5.80728e-10	3.3859e-08	-1.46282	-5.80728e-10	7.54727e-05	-1.70815	-5.80728e-10
161089460	rs455739	1.2008e-11	0.0917043	-1.6754	2.8503e-07	1.84709	-1.17952	0.000898836	1.72722	-0.958038
161090056	rs9815630	1.14578e-11	-1.6306	-5.80728e-10	2.61577e-08	-1.72089	-5.80728e-10	8.48775e-05	-1.59071	-5.80728e-10
161090303	rs143768523	1.37045e-11	-1.29652e-10	-1.45155	2.8184e-08	-1.29652e-10	-1.64627	8.01485e-05	-1.29652e-10	-1.64804
161090322	rs62279928	1.15432e-11	-1.62318	-5.80728e-10	4.7112e-08	-1.1325	-5.80728e-10	0.000136168	-1.11804	-5.80728e-10
161090616	rs2054710	3.30433e-12	-1.33401	-1.54003	1.48447e-08	-0.953666	-1.33372	4.68084e-05	-0.889104	-1.29675
161091089	rs460508	2.69302e-11	0.869438	-1.64546	4.42207e-07	2.84217	-1.73542	0.00252746	3.54359	-1.74054
161091139	rs140599128	1.04783e-11	-1.71997	-5.80728e-10	2.97191e-08	-1.59324	-5.80728e-10	8.63021e-05	-1.57407	-5.80728e-10
161091194	rs466399	3.05135e-11	1.07207	-1.72318	9.42731e-07	3.60431	-1.74056	0.00329195	3.80275	-1.73544
161091237	rs1450521	4.64934e-12	-1.25741	-1.27514	2.76692e-08	-0.874292	-0.790415	0.000162719	-0.367645	-0.572252
161091636	rs2122527	5.06522e-12	-1.29552	-1.15135	2.56648e-08	-1.12285	-0.617064	0.000186196	-0.424228	-0.380897
161091855	rs190919654	1.14228e-11	-1.63366	-5.80728e-10	2.62047e-08	-1.71909	-5.80728e-10	8.45817e-05	-1.5942	-5.80728e-10
161092351	rs459515	4.71966e-11	1.18478	-1.39973	1.05396e-06	3.56875	-1.59347	0.00594732	4.2598	-1.60103
161092405	rs2404341	3.19781e-12	-1.34283	-1.56398	1.38501e-08	-0.987662	-1.36907	4.34738e-05	-0.927099	-1.33266
161092562	rs2404342	3.27072e-12	-1.37142	-1.51284	1.43193e-08	-1.02662	-1.2968	4.50257e-05	-0.967567	-1.25712
161092764	rs458197	1.23081e-11	0.0675485	-1.62657	3.07369e-07	1.81337	-1.07035	0.000980924	1.69406	-0.837489
161092809	rs462514	4.79518e-11	1.18478	-1.38386	1.06517e-06	3.56875	-1.58288	0.006009	4.2598	-1.59071
161092957	rs76765185	3.49473e-11	-1.29652e-10	-0.515431	6.56243e-08	-1.29652e-10	-0.801082	0.000179422	-1.29652e-10	-0.842181
161093332	rs11710489	3.32831e-12	-1.36168	-1.50513	1.46672e-08	-1.0133	-1.28612	4.61646e-05	-0.953727	-1.24598
161093420	rs459697	2.61801e-11	0.842236	-1.64651	4.26435e-07	2.80617	-1.73574	0.00243111	3.50495	-1.74077
161093720	rs9832567	1.08525e-11	-1.68488	-5.80728e-10	2.72854e-08	-1.67868	-5.80728e-10	7.97168e-05	-1.65344	-5.80728e-10
161093881	rs9856366	1.13843e-11	-1.63704	-5.80728e-10	2.62582e-08	-1.71705	-5.80728e-10	8.4257e-05	-1.59805	-5.80728e-10
161093882	rs143833586	1.1849e-11	-1.29652e-10	-1.59703	2.66876e-08	-1.29652e-10	-1.70083	7.60415e-05	-1.29652e-10	-1.70064
161094808	rs459067	1.35872e-11	0.153455	-1.6136	3.48934e-07	1.93301	-1.06316	0.0011103	1.81171	-0.831244
161094878	rs461616	1.3157e-11	0.128888	-1.62121	3.40791e-07	1.89887	-1.05263	0.00109068	1.77814	-0.815505
161094930	rs1450519	3.10572e-12	-1.38227	-1.55376	1.497e-08	-1.15762	-1.12136	8.08479e-05	-0.711776	-0.927577
161095539	rs62279929	2.6641e-11	-0.786821	-5.80728e-10	9.39406e-08	-0.442366	-5.80728e-10	0.00019372	-0.765509	-5.80728e-10
161095577	rs62279930	2.86374e-11	-0.714558	-5.80728e-10	1.02153e-07	-0.358555	-5.80728e-10	0.000208397	-0.692477	-5.80728e-10
161095585	rs462081	3.76006e-11	1.1727	-1.61495	1.47461e-06	3.34908	-1.03796	0.00317595	2.82996	-0.798517
161095727	rs149461233	1.22168e-11	-1.29652e-10	-1.56646	3.69809e-08	-1.29652e-10	-1.37463	0.000109537	-1.29652e-10	-1.33566
161096746	rs457272	3.04021e-11	1.02724	-1.682	5.39744e-07	3.05009	-1.74403	0.00314423	3.76661	-1.74521
161096797	rs62279931	2.6641e-11	-0.786821	-5.80728e-10	9.39406e-08	-0.442366	-5.80728e-10	0.00019372	-0.765509	-5.80728e-10
161096848	rs13076251	3.11813e-12	-1.38105	-1.55099	1.33962e-08	-1.03982	-1.35023	4.20593e-05	-0.981287	-1.31156
161097268	rs456611	3.04212e-11	1.02724	-1.68137	5.39791e-07	3.05009	-1.74394	0.00314427	3.76661	-1.7452
161097741	rs460960	1.03633e-11	-1.731	-5.80728e-10	3.95476e-08	-1.30752	-5.80728e-10	7.14628e-05	-1.76275	-5.80728e-10
161098154	rs76928701	3.32269e-11	-0.565913	-5.80728e-10	2.86208e-08	-1.6309	-5.80728e-10	0.000128992	-1.17217	-5.80728e-10
161098330	rs6781086	1.14666e-10	-1.29652e-10	0.672748	2.30213e-07	-1.29652e-10	0.453976	0.000895103	-1.29652e-10	0.765016
161098359	rs6793980	1.99138e-10	-1.29652e-10	1.22472	4.18175e-07	-1.29652e-10	1.05087	0.00169245	-1.29652e-10	1.40201
161098515	rs115404711	2.03819e-12	-1.7388	-1.61841	7.14913e-09	-1.63613	-1.3819	1.92069e-05	-1.76581	-1.31084
161098552	rs465985	1.47379e-11	0.26758	-1.64643	3.60553e-07	2.64572	-1.74311	0.00151046	3.03225	-1.74401
161099277	rs7629841	7.13867e-11	-1.29652e-10	0.198839	1.29205e-07	-1.29652e-10	-0.123632	0.000479591	-1.29652e-10	0.141011
161099393	rs456331	3.61909e-11	1.26455	-1.74502	1.97275e-07	1.94995	-1.65038	0.000366286	1.49848	-1.62699
161099402	rs113981666	1.36439e-11	-1.45598	-5.80728e-10	2.71673e-08	-1.68301	-5.80728e-10	8.61313e-05	-1.57605	-5.80728e-10
161099489	rs62279948	2.35907e-11	-0.908421	-5.80728e-10	7.52401e-08	-0.664344	-5.80728e-10	0.000154008	-0.994917	-5.80728e-10
161099744	rs73878313	2.32213e-12	-1.76556	-1.46123	5.46369e-09	-1.73845	-1.54845	1.57274e-05	-1.73394	-1.54258
161099991	rs466119	3.44117e-11	1.21423	-1.74511	1.87007e-07	1.89421	-1.64809	0.000348533	1.44625	-1.62444
161100041	rs6787697	6.51762e-11	-1.29652e-10	0.107821	1.1891e-07	-1.29652e-10	-0.206664	0.000438472	-1.29652e-10	0.0513738
161100066	rs460987	3.38779e-11	1.19871	-1.74522	1.84673e-07	1.877	-1.64344	0.000344742	1.43012	-1.61925
161100136	rs459565	3.38779e-11	1.19871	-1.74522	1.84673e-07	1.877	-1.64344	0.000344742	1.43012	-1.61925
161100219	rs4856705	2.17312e-12	-1.55726	-1.73585	1.33137e-08	-0.738275	-1.65796	5.59198e-05	-0.374389	-1.63361
161100429	rs465539	3.38779e-11	1.19871	-1.74522	1.84673e-07	1.877	-1.64344	0.000344742	1.43012	-1.61925
161100480	rs460013	3.33001e-11	1.1815	-1.74522	1.81184e-07	1.85792	-1.64344	0.000338638	1.41226	-1.61925
161100585	rs465964	3.33001e-11	1.1815	-1.74522	1.81184e-07	1.85792	-1.64344	0.000338638	1.41226	-1.61925
161100670	rs459923	3.32997e-11	1.1815	-1.74523	1.81614e-07	1.85792	-1.64107	0.000339531	1.41226	-1.61662
161100717	rs459592	3.3304e-11	1.1815	-1.7451	1.82939e-07	1.85792	-1.6338	0.000342281	1.41226	-1.60855
161100788	rs460176	3.27938e-11	1.16606	-1.7451	1.79834e-07	1.8408	-1.6338	0.000336837	1.39623	-1.60855
161100821	rs456137	3.27938e-11	1.16606	-1.7451	1.79834e-07	1.8408	-1.6338	0.000336837	1.39623	-1.60855
161101179	rs467353	3.33002e-11	1.1815	-1.74521	1.8205e-07	1.85792	-1.63867	0.000340436	1.41226	-1.61396
161101300	rs2035499	6.58931e-11	-1.29652e-10	0.118761	1.20101e-07	-1.29652e-10	-0.196694	0.000443221	-1.29652e-10	0.0621459
161101367	rs76361117	1.05052e-11	-1.7174	-5.80728e-10	3.38615e-08	-1.46275	-5.80728e-10	0.000206576	-0.701256	-5.80728e-10
161101472	rs458344	3.33114e-11	1.1815	-1.74488	1.83853e-07	1.85792	-1.62881	0.000344173	1.41226	-1.60304
161101587	rs462413	1.41284e-11	0.255395	-1.67648	3.13579e-07	2.49862	-1.7356	0.00138388	2.93837	-1.73765
161101811	rs9809257	1.18467e-11	-1.59722	-5.80728e-10	2.57338e-08	-1.73722	-5.80728e-10	8.81407e-05	-1.55299	-5.80728e-10
161101859	rs146394706	1.22086e-11	-1.56713	-5.80728e-10	1.93125e-07	0.27831	-5.80728e-10	0.000229567	-0.595729	-5.80728e-10
161101908	rs59541314	2.42802e-12	-1.76527	-1.41693	5.68477e-09	-1.73593	-1.51131	1.62886e-05	-1.73655	-1.50491
161102000	rs457240	9.12083e-11	1.54851	-1.10464	7.22561e-07	2.16929	-0.571514	0.00182421	1.7861	-0.309121
161102033	rs374501	2.27419e-11	0.792658	-1.73772	6.15067e-08	0.824585	-1.69047	0.000223664	1.04989	-1.67167
161102097	rs393076	2.31065e-11	0.809356	-1.73852	6.22458e-08	0.841387	-1.69532	0.000226431	1.06741	-1.67689
161102127	rs420081	9.49195e-11	1.58283	-1.09908	7.55753e-07	2.20668	-0.563994	0.00190597	1.82163	-0.300804
161102181	rs148751769	2.70235e-10	1.53002	-5.80728e-10	6.57088e-07	1.50279	-5.80728e-10	0.0017945	1.46056	-5.80728e-10
161102287	rs59193340	1.84199e-11	-1.6699	0.514065	3.25856e-08	-1.73844	0.237288	0.000136305	-1.6332	0.516172
161102289	rs142344717	1.68703e-10	1.05887	-5.80728e-10	4.11041e-07	1.03366	-5.80728e-10	0.0011261	0.994591	-5.80728e-10
161102315	rs460957	2.41917e-11	0.85641	-1.73967	6.54836e-08	0.888731	-1.69196	0.000238821	1.11675	-1.67296
161102474	rs2061804	2.54493e-12	-1.56353	-1.57164	1.45667e-08	-0.864178	-1.44212	8.12749e-05	-0.237891	-1.39619
161102495	rs455386	1.41898e-11	0.255395	-1.67215	3.13099e-07	2.49862	-1.73713	0.00138201	2.93837	-1.739
161102560	rs111243945	1.44718e-11	-1.39707	-5.80728e-10	2.83876e-08	-1.63908	-5.80728e-10	9.50995e-05	-1.477	-5.80728e-10
161102632	rs186355524	1.16618e-11	-1.61295	-5.80728e-10	2.59151e-08	-1.7302	-5.80728e-10	8.65924e-05	-1.57071	-5.80728e-10
161102633	rs463890	1.9027e-11	0.525435	-1.64885	1.25708e-07	1.28631	-1.43738	0.000161384	0.446859	-1.39499
161102719	rs16832203	2.38868e-12	-1.76445	-1.43408	5.9e-09	-1.75116	-1.45891	1.81768e-05	-1.75076	-1.38101
161102797	rs58892449	5.7379e-11	-1.29652e-10	-0.0195949	1.05897e-07	-1.29652e-10	-0.322564	0.000386786	-1.29652e-10	-0.0740519
161102851	rs458175	2.0029e-11	0.574266	-1.64636	1.33581e-07	1.34263	-1.43295	0.00017012	0.49485	-1.39027
161102861	rs459679	8.94825e-11	1.56655	-1.14178	7.00632e-07	2.18894	-0.621991	0.00175757	1.80478	-0.365014
161102997	rs57175632	1.21523e-11	-1.29652e-10	-1.57176	2.67124e-08	-1.29652e-10	-1.6999	7.54419e-05	-1.29652e-10	-1.70856
161103001	rs188022144	1.16895e-11	-1.61059	-5.80728e-10	2.58858e-08	-1.73133	-5.80728e-10	8.68244e-05	-1.56804	-5.80728e-10
161103166	rs461638	1.57047e-11	0.346956	-1.66227	3.56447e-07	2.63116	-1.74	0.00158441	3.07752	-1.74148
161103422	rs73162580	1.07836e-11	-1.63177	-0.059479	5.89734e-08	-0.958849	0.050908	0.000203596	-0.827477	0.111691
161103629	rs466626	2.36208e-11	-0.249334	-0.65781	2.78389e-07	1.69695	-1.05295	0.000616656	1.40423	-1.01184
161103679	rs16832216	4.88694e-11	-1.29652e-10	-0.180122	1.58403e-07	-1.29652e-10	0.0801161	0.000467166	-1.29652e-10	0.114762
161103909	rs463630	1.62233e-11	0.391459	-1.67428	1.05486e-07	1.13137	-1.45782	0.000138467	0.315235	-1.41652
161104027	rs467458	1.61892e-11	0.391459	-1.67639	1.05039e-07	1.13137	-1.46207	0.00013784	0.315235	-1.42106
161104181	rs456882	1.59565e-11	0.376976	-1.67639	1.0329e-07	1.11458	-1.46207	0.000135893	0.301011	-1.42106
161104339	rs460950	1.62579e-11	0.391459	-1.67215	1.05938e-07	1.13137	-1.45355	0.000139102	0.315235	-1.41195
161104369	rs73162584	1.08811e-11	-1.45155	-0.230699	3.35741e-08	-1.3453	-0.125977	0.000289153	-0.296728	-0.068239
161104445	rs62279949	2.38641e-11	-0.896898	-5.80728e-10	7.62287e-08	-0.65129	-5.80728e-10	0.0001557	-0.983989	-5.80728e-10
161104478	rs466971	1.59235e-11	0.376976	-1.67846	1.02856e-07	1.11458	-1.46628	0.000135282	0.301011	-1.42557
161104515	rs12494520	8.03943e-11	-1.29652e-10	0.317671	1.35192e-07	-1.29652e-10	-0.0783318	0.000505834	-1.29652e-10	0.194285
161104907	rs60400555	2.3858e-12	-1.76505	-1.43469	5.60896e-09	-1.7344	-1.52626	1.60199e-05	-1.73803	-1.52007
161105717	rs143084366	1.16756e-11	-1.61177	-5.80728e-10	2.59004e-08	-1.73077	-5.80728e-10	8.67081e-05	-1.56937	-5.80728e-10
161105762	rs9813991	1.16756e-11	-1.61177	-5.80728e-10	2.59004e-08	-1.73077	-5.80728e-10	8.67081e-05	-1.56937	-5.80728e-10
161106236	rs62279950	2.38641e-11	-0.896898	-5.80728e-10	7.62287e-08	-0.65129	-5.80728e-10	0.0001557	-0.983989	-5.80728e-10
161108103	rs16832237	1.23959e-11	-1.3123	-0.239603	3.90024e-08	-1.18622	-0.135184	0.000381399	-0.0104675	-0.0776083
161109220	rs339114	2.85843e-11	-0.0225473	-0.693869	3.47256e-07	1.9467	-1.08166	0.000772239	1.65877	-1.0414
161109267	rs12632537	2.49387e-12	-1.76532	-1.39011	5.73684e-09	-1.74953	-1.48859	1.69627e-05	-1.71902	-1.48189
161109720	rs336551	2.8201e-11	-0.0401002	-0.689814	3.20943e-07	1.86468	-1.07844	0.000750777	1.62727	-1.03808
161109894	rs9858890	1.14503e-11	-1.63126	-5.80728e-10	2.61677e-08	-1.7205	-5.80728e-10	8.48137e-05	-1.59147	-5.80728e-10
161109916	rs16832246	3.58472e-12	-1.53351	-1.25908	2.62394e-08	-0.685247	-1.03252	8.08805e-05	-0.691778	-0.947172
161110098	rs73021435	1.30963e-11	-1.29652e-10	-1.49694	2.78447e-08	-1.29652e-10	-1.65839	7.83646e-05	-1.29652e-10	-1.67055
161110170	rs59368066	6.20244e-11	-1.29652e-10	0.0582542	1.07167e-07	-1.29652e-10	-0.310643	0.000393442	-1.29652e-10	-0.056989
161110342	rs58851337	6.47373e-11	-1.29652e-10	0.101064	1.11341e-07	-1.29652e-10	-0.272434	0.000410084	-1.29652e-10	-0.0155609
161111205	rs144167065	1.03453e-11	-1.29652e-10	-1.73274	2.70764e-08	-1.29652e-10	-1.68637	7.67136e-05	-1.29652e-10	-1.69184
161111357	rs11713185	3.6732e-12	-1.52586	-1.24235	2.72191e-08	-0.66882	-1.01229	8.39944e-05	-0.675401	-0.925772
161111593	rs12491623	6.08988e-11	-1.29652e-10	0.0399398	1.05431e-07	-1.29652e-10	-0.326972	0.000386532	-1.29652e-10	-0.074707
161111739	rs163136	4.46326e-11	0.83559	-1.1064	2.70078e-07	1.18758	-0.573897	0.00108785	1.27179	-0.311757
161112867	rs336550	3.0578e-11	0.107658	-0.75665	2.1557e-07	0.733313	-0.345054	0.00039413	0.0316544	-0.0868971
161113155	rs75412445	1.76667e-11	-1.19759	-5.80728e-10	3.94126e-08	-1.31094	-5.80728e-10	8.34209e-05	-1.60802	-5.80728e-10
161113708	rs78434364	1.155e-11	-1.29652e-10	-1.62259	2.60833e-08	-1.29652e-10	-1.72373	7.38745e-05	-1.29652e-10	-1.72955
161113994	rs75394628	1.03093e-11	-1.29652e-10	-1.73622	2.56825e-08	-1.29652e-10	-1.73922	7.27364e-05	-1.29652e-10	-1.74508
161114196	rs9860998	1.1389e-11	-1.63662	-5.80728e-10	2.62515e-08	-1.71731	-5.80728e-10	8.4297e-05	-1.59758	-5.80728e-10
161114448	rs60172527	1.18032e-11	-1.29652e-10	-1.6009	2.63347e-08	-1.29652e-10	-1.71414	7.44917e-05	-1.29652e-10	-1.72123
161114752	rs143948956	1.03839e-11	-1.72902	-5.80728e-10	3.10599e-08	-1.54911	-5.80728e-10	7.78412e-05	-1.67725	-5.80728e-10
161114968	rs336549	2.28358e-11	0.74346	-1.6844	5.37808e-07	3.03477	-1.7323	0.00263385	3.57897	-1.73469
161115352	rs77243103	6.08988e-11	-1.29652e-10	0.0399398	1.05431e-07	-1.29652e-10	-0.326972	0.000386532	-1.29652e-10	-0.074707
161116318	rs114466814	1.00259e-11	-1.7641	-5.80728e-10	2.56761e-08	-1.73947	-5.80728e-10	7.16533e-05	-1.76008	-5.80728e-10
161116445	rs9863590	2.06303e-11	0.640852	-1.68336	4.66238e-07	2.89244	-1.73277	0.00226546	3.42873	-1.73512
161116711	rs115161264	2.38642e-12	-1.70132	-1.49816	5.223e-09	-1.75298	-1.57898	1.48053e-05	-1.76336	-1.57358
161116819	rs339111	4.4244e-11	0.930085	-1.20964	2.59287e-07	1.28821	-0.715304	0.00102976	1.37383	-0.468673
161116919	rs142075319	1.16646e-11	-1.39912	-0.213595	3.62982e-08	-1.28497	-0.108293	0.000328966	-0.185726	-0.0502428
161117339	rs147115186	1.92904e-11	-1.29652e-10	-1.10966	4.69555e-08	-1.29652e-10	-1.13583	0.000134113	-1.29652e-10	-1.13324
161117894	rs336563	1.07425e-11	-1.69506	-5.80728e-10	6.15857e-08	-0.864598	-5.80728e-10	7.81534e-05	-1.67325	-5.80728e-10
161118008	rs138833407	1.86212e-11	-1.29652e-10	-1.14497	3.7847e-08	-1.29652e-10	-1.35148	0.000113773	-1.29652e-10	-1.29771
161118486	rs1349352	3.82806e-12	-1.52586	-1.20105	2.86056e-08	-0.66882	-0.962606	8.85208e-05	-0.675401	-0.873284
161119469	rs9859595	1.13178e-11	-1.6429	-5.80728e-10	2.6356e-08	-1.71333	-5.80728e-10	8.36943e-05	-1.60475	-5.80728e-10
161120483	rs16832279	3.82806e-12	-1.52586	-1.20105	2.86056e-08	-0.66882	-0.962606	8.85208e-05	-0.675401	-0.873284
161120835	rs77545648	1.0579e-11	-1.29652e-10	-1.7104	2.65882e-08	-1.29652e-10	-1.70456	7.64957e-05	-1.29652e-10	-1.69469
161120851	rs73162595	1.40024e-11	-1.30405	-0.125993	4.42724e-08	-1.1769	-0.0177707	0.000436812	0.00573218	0.0418489
161122225	rs163137	3.47777e-11	0.169014	-0.689309	2.40573e-07	0.763119	-0.265122	0.00046191	0.103453	-6.40223e-06
161122302	rs147750993	2.3875e-11	-0.896441	-5.80728e-10	2.58987e-08	-1.73083	-5.80728e-10	0.000103399	-1.39333	-5.80728e-10
161123409	rs79852225	3.50634e-11	-0.512116	-5.80728e-10	5.84636e-08	-0.916624	-5.80728e-10	0.000748537	0.586198	-5.80728e-10
161123526	rs12488127	6.0814e-11	-1.29652e-10	0.0385463	1.053e-07	-1.29652e-10	-0.328214	0.000386012	-1.29652e-10	-0.0760551
161123888	rs73878321	2.19239e-12	-1.76578	-1.51851	5.19006e-09	-1.74167	-1.59661	1.5058e-05	-1.73026	-1.58975
161124925	rs79250676	9.4434e-12	-0.956065	-0.867893	3.15866e-08	-0.923917	-0.608378	7.72304e-05	-1.12003	-0.565099
161125305	rs336561	2.71839e-11	0.00418479	-0.770835	3.20955e-07	1.92878	-1.14251	0.000747749	1.68925	-1.10411
161125373	rs9863247	1.12733e-11	-1.64683	-5.80728e-10	2.64252e-08	-1.71071	-5.80728e-10	8.33179e-05	-1.60926	-5.80728e-10
161125858	rs11710086	3.9739e-12	-1.51809	-1.17144	3.01322e-08	-0.652267	-0.927166	9.3422e-05	-0.658897	-0.835898
161125871	rs73878322	2.33567e-12	-1.7658	-1.45517	5.46285e-09	-1.74247	-1.54459	1.58949e-05	-1.72928	-1.53664
161125925	rs79993368	2.23087e-12	-1.70576	-1.56112	7.97008e-09	-1.57149	-1.33784	2.03121e-05	-1.75943	-1.26127
161126429	rs1839491	3.5478e-12	-1.51809	-1.28486	2.66328e-08	-0.652267	-1.05062	8.29092e-05	-0.658897	-0.955279
161127109	rs73162597	1.20231e-11	-1.58244	-5.80728e-10	2.95183e-08	-1.60002	-5.80728e-10	7.41166e-05	-1.72628	-5.80728e-10
161127346	rs115117205	1.66454e-11	-1.25714	-5.80728e-10	2.50345e-08	-1.76477	-5.80728e-10	8.30209e-05	-1.61283	-5.80728e-10
161128096	rs73878323	6.86321e-11	-1.29652e-10	0.159487	1.1731e-07	-1.29652e-10	-0.220205	0.000433948	-1.29652e-10	0.0410012
161128708	rs73878324	2.54391e-12	-1.75976	-1.37581	5.73513e-09	-1.76064	-1.47778	1.76634e-05	-1.69182	-1.46861
161128787	rs73878325	2.55832e-12	-1.75976	-1.37016	5.76279e-09	-1.76064	-1.47297	1.77501e-05	-1.69182	-1.46371
161128941	rs73021449	4.04459e-12	-1.53763	-1.13426	3.22935e-08	-0.627271	-0.882892	9.31327e-05	-0.708647	-0.78925
161128983	rs7614130	6.40322e-11	-1.29652e-10	0.0901126	1.10257e-07	-1.29652e-10	-0.282214	0.00040576	-1.29652e-10	-0.0261607
161130070	rs11710916	4.14059e-12	-1.521	-1.12744	3.27325e-08	-0.621874	-0.874786	9.73624e-05	-0.672765	-0.780717
161130083	rs336560	5.67578e-11	1.11801	-1.14849	3.75761e-07	1.60887	-0.664945	0.00108272	1.37008	-0.414768
161130900	rs1811483	4.07252e-12	-1.54381	-1.1212	3.13684e-08	-0.67184	-0.867386	9.34475e-05	-0.721595	-0.772928
161131163	rs1450518	6.88649e-11	-1.29652e-10	0.162874	1.17666e-07	-1.29652e-10	-0.217174	0.000435373	-1.29652e-10	0.0442811
161131271	rs35713426	3.72123e-12	-1.58541	-1.16981	2.69501e-08	-0.766812	-0.924228	8.01511e-05	-0.814332	-0.833677
161131322	rs73162598	2.4025e-11	-0.890179	-5.80728e-10	7.12973e-08	-0.71817	-5.80728e-10	0.000160424	-0.954101	-5.80728e-10
161131499	rs73162599	1.40695e-11	-1.36527	-0.0599972	4.42162e-08	-1.24631	0.0503732	0.000414392	-0.116258	0.111147
161132930	rs339124	6.38064e-11	1.14284	-1.05626	4.02734e-07	1.51439	-0.501145	0.00162109	1.60311	-0.244178
161133065	rs115543374	1.25362e-11	-1.54065	-5.80728e-10	3.67146e-08	-1.38185	-5.80728e-10	0.000117534	-1.26519	-5.80728e-10
161133562	rs182162120	1.48608e-11	-1.29652e-10	-1.37054	3.01447e-08	-1.29652e-10	-1.57902	8.45972e-05	-1.29652e-10	-1.59402
161133589	rs73878329	6.98924e-11	-1.29652e-10	0.177684	1.19237e-07	-1.29652e-10	-0.203918	0.000441663	-1.29652e-10	0.0586244
161133966	rs336559	6.19751e-11	1.09367	-1.03621	3.91811e-07	1.46217	-0.476417	0.001594	1.55018	-0.208103
161134554	rs62279954	2.41569e-11	-0.884702	-5.80728e-10	7.17256e-08	-0.71218	-5.80728e-10	0.000161272	-0.948828	-5.80728e-10
161134649	rs558569381	1.09568e-11	-1.67531	-5.80728e-10	5.96359e-08	-0.896771	-5.80728e-10	9.23016e-05	-1.50686	-5.80728e-10
161134830	rs112086073	6.97613e-11	-1.29652e-10	0.175807	1.19036e-07	-1.29652e-10	-0.205599	0.000440861	-1.29652e-10	0.0568063
161135122	rs74448484	1.74222e-11	-1.39108	0.179556	5.52467e-08	-1.27577	0.302551	0.000504216	-0.16909	0.360171
161135635	rs9813578	1.10589e-11	-1.66604	-5.80728e-10	2.68108e-08	-1.69622	-5.80728e-10	8.14926e-05	-1.63141	-5.80728e-10
161135638	rs2004862	3.0956e-12	-1.19424	-1.74505	3.4516e-08	0.256815	-1.70042	0.000102141	0.277351	-1.68292
161135687	rs78562926	1.4807e-11	-1.39108	0.0169071	4.64783e-08	-1.27577	0.129728	0.000426091	-0.16909	0.19182
161135696	rs12486111	6.84552e-11	-1.29652e-10	0.156907	1.1704e-07	-1.29652e-10	-0.222514	0.000432865	-1.29652e-10	0.0385025
161135819	rs9813631	1.07983e-11	-1.68988	-5.80728e-10	2.82631e-08	-1.64347	-5.80728e-10	8.03425e-05	-1.64562	-5.80728e-10
161136262	rs115754329	2.14391e-12	-1.70455	-1.60209	7.50572e-09	-1.56932	-1.40004	1.89839e-05	-1.75904	-1.3293
161136791	rs12486998	6.01178e-11	-1.29652e-10	0.0270326	1.04225e-07	-1.29652e-10	-0.338474	0.000381736	-1.29652e-10	-0.0871921
161136824	rs12487002	6.88445e-11	-1.29652e-10	0.162577	1.17635e-07	-1.29652e-10	-0.217441	0.000435248	-1.29652e-10	0.0439929
161137121	rs336558	6.32154e-11	1.02202	-0.944744	4.09955e-07	1.38601	-0.354992	0.0016861	1.47298	-0.0747337
161137465	rs336557	6.35995e-11	1.02202	-0.938686	4.13239e-07	1.38601	-0.347013	0.00170091	1.47298	-0.0659878
161138521	rs67077657	4.28114e-12	-1.4476	-1.16745	3.8747e-08	-0.404554	-0.923422	0.000109175	-0.506696	-0.832272
161138859	rs117936590	1.65567e-11	-1.29652e-10	-1.26248	3.11081e-08	-1.29652e-10	-1.54756	9.0504e-05	-1.29652e-10	-1.52653
161138929	rs34727114	3.92359e-12	-1.48134	-1.22093	3.38603e-08	-0.475334	-0.987451	9.53315e-05	-0.574734	-0.899829
161139305	rs62279955	2.41422e-11	-0.885314	-5.80728e-10	7.16777e-08	-0.712848	-5.80728e-10	0.000161178	-0.949416	-5.80728e-10
161139356	rs336556	5.87601e-11	0.973939	-0.96975	3.76868e-07	1.33488	-0.388009	0.00154398	1.42114	-0.110945
161139487	rs142175001	1.04279e-11	-1.72479	-5.80728e-10	2.8435e-08	-1.63741	-5.80728e-10	7.46779e-05	-1.71874	-5.80728e-10
161139566	rs7631479	3.01128e-12	-1.22172	-1.74518	3.69749e-08	0.328433	-1.70322	9.86675e-05	0.246062	-1.68623
161140526	rs139696380	1.05225e-11	-1.71576	-5.80728e-10	2.83866e-08	-1.63911	-5.80728e-10	7.68177e-05	-1.69049	-5.80728e-10
161141287	rs115386681	1.1075e-11	-1.66458	-5.80728e-10	3.09961e-08	-1.55117	-5.80728e-10	9.65373e-05	-1.46199	-5.80728e-10
161141373	rs56839556	3.61578e-11	-0.625371	0.14399	1.02154e-07	-0.223048	-0.135501	0.00024733	-0.619445	0.0982475
161142745	rs17411201	3.08197e-12	-1.25294	-1.69077	1.40407e-06	3.6178	-1.3557	0.000131213	0.217214	-1.37232
161142811	rs2035498	3.76301e-10	1.86111	-5.80728e-10	1.89648e-06	2.56273	-5.80728e-10	0.00274733	1.88646	-5.80728e-10
161143111	rs404725	3.09368e-12	-1.73323	-1.20669	3.8116e-08	-0.395297	-0.949097	3.35227e-05	-1.68168	-0.838022
161143200	rs187821966	1.00095e-11	-1.76573	-5.80728e-10	3.53494e-08	-1.41975	-5.80728e-10	7.13707e-05	-1.76403	-5.80728e-10
161143429	rs112700962	3.12242e-12	-1.24252	-1.68814	1.46223e-06	3.65142	-1.34873	0.000134837	0.237642	-1.3655
161144418	rs9861165	3.13666e-12	-1.23797	-1.68814	1.59835e-06	3.74043	-1.34873	0.000143132	0.297344	-1.3655
161145111	rs7653259	3.16614e-12	-1.2367	-1.68006	1.51699e-06	3.66731	-1.32785	0.000140142	0.255802	-1.34507
161145934	rs9862544	2.97537e-12	-1.26349	-1.71541	1.14576e-06	3.48656	-1.42777	0.00011937	0.193061	-1.44276
161146036	rs9842676	3.26976e-12	-1.21437	-1.67018	1.66901e-06	3.73836	-1.3034	0.00014991	0.299229	-1.32112
161146130	rs9862852	2.73514e-11	-0.760507	-5.80728e-10	4.92948e-05	5.82055	-5.80728e-10	0.000733203	0.5655	-5.80728e-10
161147210	rs336552	4.82952e-12	-1.75317	-0.741352	2.61483e-08	-1.75575	0.034503	0.000106251	-1.76488	0.398761
161147932	rs144626964	7.50707e-11	0.249157	-5.80728e-10	2.13573e-07	0.378952	-5.80728e-10	0.000548126	0.274582	-5.80728e-10
161147987	rs77623888	1.47102e-11	-1.29652e-10	-1.38073	3.13075e-08	-1.29652e-10	-1.54117	8.68939e-05	-1.29652e-10	-1.56723
161148022	rs73878330	4.11781e-12	-1.40163	-1.25232	1.31592e-08	-1.06975	-1.33815	2.26391e-05	-1.57395	-1.3383
161148190	rs7618391	2.44075e-12	-1.74294	-1.43403	8.3493e-08	1.11212	-1.67239	2.20179e-05	-1.26944	-1.67063
161148243	rs61048679	5.29046e-12	-0.914656	-1.48871	2.48868e-08	-0.480711	-1.28998	3.66337e-05	-1.22694	-1.20401
161148946	rs9858921	3.47786e-12	-1.6709	-1.15196	1.30723e-07	0.846766	-0.958711	5.55759e-05	-1.24693	-0.767246
161148951	rs73164106	5.89475e-12	-1.73767	-0.557538	9.03429e-09	-1.75849	-1.02551	3.07889e-05	-1.54385	-1.06092
161149342	rs60786535	3.64536e-11	-1.66866	1.19542	3.20784e-08	-1.75094	0.234096	0.000119887	-1.39179	0.146418
161149420	rs7621696	1.12402e-11	-1.45937	-0.190412	1.56344e-06	2.69497	-0.325351	0.000251567	-0.228218	-0.275995
161149780	rs12487559	2.39208e-12	-1.72745	-1.46965	1.08872e-08	-1.58995	-1.00749	4.91792e-05	-1.41455	-0.721897
161150431	rs73878332	2.43472e-11	-1.29652e-10	-0.876856	5.6809e-08	-1.29652e-10	-0.945334	0.000159168	-1.29652e-10	-0.961961
161150455	rs73878333	1.57918e-11	-1.29652e-10	-1.30978	3.07828e-08	-1.29652e-10	-1.55807	8.48301e-05	-1.29652e-10	-1.59127
161150665	rs12163613	1.46409e-11	-1.73992	0.354465	1.60852e-08	-1.75728	-0.44985	5.26656e-05	-1.55024	-0.517725
161150771	rs12163614	1.42226e-11	-1.71119	0.296754	2.22662e-08	-1.3855	-0.496462	4.19308e-05	-1.73697	-0.558936
161150807	rs6787829	2.36697e-11	-1.29652e-10	-0.905079	5.52913e-08	-1.29652e-10	-0.972412	0.00015496	-1.29652e-10	-0.988753
161150878	rs7633191	2.53775e-12	-1.70723	-1.43077	1.06574e-07	0.961632	-1.27782	3.73377e-05	-1.28626	-1.12566
161151441	rs1450525	6.15192e-12	-1.64898	-0.603533	2.63343e-07	1.3693	-0.780868	9.60859e-05	-0.661577	-0.805103
161151534	rs1450524	3.62556e-12	-1.71901	-1.06225	1.41081e-07	0.820207	-0.855903	5.76769e-05	-1.3241	-0.652969
161151867	rs116218807	1.69271e-11	-1.36372	0.123359	1.98524e-08	-1.58555	-0.411152	0.000126882	-0.793938	-0.394724
161151893	rs1905532	1.68833e-11	-0.990883	-0.252065	1.43664e-05	4.97186	-0.38424	0.000592153	0.687752	-0.33591
161152045	rs1905533	1.89548e-12	-1.69621	-1.73359	5.65063e-08	0.779893	-1.73057	2.44311e-05	-1.14813	-1.68793
161152264	rs9837148	3.63812e-12	-1.72238	-1.05542	1.3861e-07	0.79475	-0.848113	5.75701e-05	-1.33458	-0.644338
161152733	rs73878336	1.17584e-11	-1.29652e-10	-1.6047	2.75502e-08	-1.29652e-10	-1.66902	7.65659e-05	-1.29652e-10	-1.69377
161153006	rs971515	1.89229e-12	-1.69621	-1.73527	5.66211e-08	0.779893	-1.72854	2.45278e-05	-1.14813	-1.68398
161153235	rs6795310	2.13176e-11	-1.29652e-10	-1.00974	5.00179e-08	-1.29652e-10	-1.07265	0.000140335	-1.29652e-10	-1.08789
161153339	rs7651540	1.77046e-12	-1.75604	-1.74199	3.79919e-08	0.371905	-1.71956	2.00153e-05	-1.36722	-1.6682
161153818	rs62281463	1.00926e-11	-1.75747	-5.80728e-10	2.638e-08	-1.71242	-5.80728e-10	7.27607e-05	-1.74475	-5.80728e-10
161153988	rs9847488	5.90383e-12	-1.66109	-0.632577	2.23186e-07	1.23305	-0.810075	8.70685e-05	-0.734537	-0.83069
161154189	rs7620513	3.29273e-12	-1.73658	-1.14097	1.29314e-08	-1.63594	-0.789431	5.70838e-05	-1.47605	-0.511352
161154404	rs56375427	1.11047e-11	-1.51428	-0.147623	1.28388e-06	2.45706	-0.284448	0.000221681	-0.39629	-0.234393
161154508	rs59686054	4.33283e-12	-1.08575	-1.5173	1.99072e-08	-0.609761	-1.38419	3.01883e-05	-1.31345	-1.31102
161154800	rs1117344	3.55136e-12	-1.73203	-1.06991	1.2592e-07	0.71662	-0.865999	5.43976e-05	-1.36629	-0.669316
161154896	rs1960516	1.1338e-11	-1.50719	-0.133917	1.22342e-06	2.39572	-0.271341	0.00021919	-0.420919	-0.221063
161155064	rs336554	1.03245e-11	-1.73476	-5.80728e-10	7.96256e-08	-0.607693	-5.80728e-10	7.2969e-05	-1.74189	-5.80728e-10
161155190	rs12497913	5.94185e-12	-1.65602	-0.631234	2.26417e-07	1.25996	-0.822606	8.88998e-05	-0.718736	-0.825677
161155247	rs114901172	3.10683e-12	-1.74894	-1.18673	1.18693e-08	-1.66386	-0.847211	5.12241e-05	-1.51859	-0.577125
161155276	rs146701366	4.30154e-12	-1.08074	-1.52956	1.973e-08	-0.603223	-1.39966	2.98014e-05	-1.30936	-1.32801
161155442	rs116526295	3.09638e-12	-1.75231	-1.18673	1.17683e-08	-1.67241	-0.847211	5.05413e-05	-1.53201	-0.577125
161155805	rs6441376	3.55317e-12	-1.72563	-1.0758	1.32035e-07	0.769417	-0.871377	5.55264e-05	-1.34494	-0.670125
161156232	rs73164114	8.07018e-12	-1.74332	-0.237778	1.1961e-08	-1.75514	-0.748238	3.90789e-05	-1.56028	-0.806063
161156348	rs336555	1.04749e-11	-1.72029	-5.80728e-10	7.36111e-08	-0.686233	-5.80728e-10	7.22352e-05	-1.75199	-5.80728e-10
161156428	rs9830562	3.54211e-12	-1.72875	-1.0758	1.28748e-07	0.744208	-0.871377	5.4961e-05	-1.35517	-0.670125
161156689	rs112892684	1.33746e-11	-1.47592	-5.80728e-10	4.46327e-08	-1.18656	-5.80728e-10	9.6253e-05	-1.46494	-5.80728e-10
161156846	rs1601198	3.51837e-12	-1.72875	-1.08253	1.27763e-07	0.744208	-0.879062	5.44944e-05	-1.35517	-0.678651
161157726	rs73164115	3.09872e-11	-1.40643	0.77073	3.6805e-08	-1.61375	0.234357	0.000224929	-0.861005	0.244868
161157909	rs1450526	5.77699e-12	-1.66109	-0.654296	2.15832e-07	1.23305	-0.843583	8.56926e-05	-0.734537	-0.846619
161158000	rs1450527	1.09969e-11	-1.49938	-0.172281	1.21669e-06	2.42688	-0.308022	0.000214943	-0.403179	-0.258369
161158073	rs1450528	5.71125e-12	-1.66109	-0.66574	2.13599e-07	1.23305	-0.853984	8.48074e-05	-0.734537	-0.857002
161158156	rs7611043	1.07639e-11	-1.50719	-0.185885	1.16412e-06	2.39572	-0.321024	0.000208389	-0.420919	-0.271594
161158310	rs7611369	3.31029e-12	-1.73658	-1.13566	1.30181e-08	-1.63594	-0.782748	5.75188e-05	-1.47605	-0.50376
161158326	rs7622871	5.76724e-12	-1.66605	-0.651028	2.13644e-07	1.20627	-0.826983	8.42924e-05	-0.75022	-0.847411
161158456	rs7633221	5.63582e-12	-1.66605	-0.674079	2.09182e-07	1.20627	-0.84809	8.25515e-05	-0.75022	-0.86828
161158531	rs16832359	1.92453e-11	-1.29652e-10	-1.11201	4.53654e-08	-1.29652e-10	-1.17028	0.000127429	-1.29652e-10	-1.18436
161158643	rs9841691	5.70099e-12	-1.66605	-0.662583	2.11395e-07	1.20627	-0.837566	8.3415e-05	-0.75022	-0.857875
161158752	rs9290077	5.52265e-12	-1.66605	-0.694363	2.02618e-07	1.20627	-0.879975	8.13495e-05	-0.75022	-0.882949
161159002	rs1843080	3.60166e-12	-1.72563	-1.06225	1.34094e-07	0.769417	-0.855903	5.64872e-05	-1.34494	-0.652969
161159143	rs10936228	5.46093e-12	-1.66605	-0.705602	2.00563e-07	1.20627	-0.89017	8.05257e-05	-0.75022	-0.893126
161159376	rs141392939	1.5848e-11	-1.29652e-10	-1.30623	2.93458e-08	-1.29652e-10	-1.60588	8.60936e-05	-1.29652e-10	-1.57649
161159385	rs9846626	5.51736e-12	-1.66605	-0.695323	2.02442e-07	1.20627	-0.880845	8.12788e-05	-0.75022	-0.883818
161159411	rs9828938	5.42442e-12	-1.67607	-0.702291	1.92777e-07	1.1504	-0.873893	7.78954e-05	-0.782767	-0.893789
161159582	rs3906963	5.42442e-12	-1.67607	-0.702291	1.92777e-07	1.1504	-0.873893	7.78954e-05	-0.782767	-0.893789
161159639	rs73164124	7.5708e-12	-1.74131	-0.303667	1.13237e-08	-1.75645	-0.801685	3.73273e-05	-1.55428	-0.857915
161160026	rs9813985	5.30684e-12	-1.66605	-0.734225	1.9352e-07	1.20627	-0.925913	7.61315e-05	-0.75022	-0.949241
161160044	rs9833740	5.30684e-12	-1.66605	-0.734225	1.9352e-07	1.20627	-0.925913	7.61315e-05	-0.75022	-0.949241
161160084	rs9833754	5.34229e-12	-1.66109	-0.732524	1.96529e-07	1.23305	-0.937271	7.77089e-05	-0.734537	-0.944415
161160225	rs16832362	3.24824e-12	-1.74424	-1.14692	1.24826e-08	-1.64622	-0.814472	5.52363e-05	-1.49182	-0.528485
161160226	rs149903373	1.43932e-10	0.900066	-5.80728e-10	5.24862e-07	1.27811	-5.80728e-10	0.0011251	0.993706	-5.80728e-10
161160286	rs9814485	5.22596e-12	-1.67607	-0.739565	1.83917e-07	1.1504	-0.920944	7.55888e-05	-0.782767	-0.923847
161160475	rs7625210	3.62828e-12	-1.73203	-1.04848	1.29211e-07	0.71662	-0.840199	5.62644e-05	-1.36629	-0.635573
161160582	rs4599324	3.66605e-12	-1.73489	-1.03527	1.27938e-07	0.69167	-0.825151	5.66418e-05	-1.37626	-0.618917
161160613	rs4622911	5.11205e-12	-1.67607	-0.761602	1.80286e-07	1.1504	-0.940884	7.40991e-05	-0.782767	-0.943752
161160810	rs144176088	2.86072e-11	-0.715615	-5.80728e-10	2.96356e-08	-1.59605	-5.80728e-10	0.000126108	-1.19478	-5.80728e-10
161161012	rs4560316	1.78362e-11	-1.62906	0.441015	2.14444e-08	-1.73339	-0.18617	8.71963e-05	-1.31735	-0.246413
161161175	rs2404344	1.89823e-11	-1.63242	0.506656	2.27611e-08	-1.73502	-0.124957	8.88664e-05	-1.32345	-0.221337
161161485	rs78600662	5.61761e-12	-0.842327	-1.50104	2.77492e-08	-0.298023	-1.3638	3.77789e-05	-1.11149	-1.28868
161161602	rs73164129	1.70522e-11	-1.39872	0.165731	2.17851e-08	-1.60873	-0.295077	0.000134991	-0.848801	-0.277915
161161675	rs60273956	1.76184e-11	-1.62736	0.427035	2.12104e-08	-1.73257	-0.197971	8.64581e-05	-1.31428	-0.257984
161162606	rs73164132	1.82626e-11	-1.61872	0.454302	2.1798e-08	-1.72826	-0.174946	8.98138e-05	-1.29878	-0.235408
161162651	rs1159250	1.94156e-11	-1.63075	0.527547	2.31869e-08	-1.73421	-0.107229	9.06834e-05	-1.3204	-0.204143
161162664	rs6762110	2.18672e-12	-1.57102	-1.71585	1.58283e-07	1.82306	-1.74371	2.90186e-05	-0.938371	-1.72561
161162812	rs192710105	1.39351e-11	-1.29652e-10	-1.43486	3.34413e-08	-1.29652e-10	-1.47524	9.43549e-05	-1.29652e-10	-1.48486
161163286	rs138776037	1.45326e-11	-1.39288	-5.80728e-10	1.17494e-07	-0.218644	-5.80728e-10	0.000147404	-1.03875	-5.80728e-10
161163371	rs76977247	1.37992e-11	-1.29652e-10	-1.44466	3.23725e-08	-1.29652e-10	-1.50772	8.82021e-05	-1.29652e-10	-1.55229
161164355	rs16832376	1.66542e-11	-1.61519	0.358576	2.01438e-08	-1.72647	-0.255663	8.35035e-05	-1.2925	-0.314535
161164434	rs16832377	7.25947e-12	-1.74397	-0.342995	1.0989e-08	-1.75468	-0.833451	3.59078e-05	-1.56226	-0.888711
161164453	rs12632716	2.11722e-12	-1.59477	-1.7244	1.36446e-07	1.67176	-1.74086	2.8047e-05	-0.980746	-1.71729
161164818	rs73164136	1.63479e-11	-1.61358	0.338409	1.98213e-08	-1.72565	-0.272625	8.23604e-05	-1.28966	-0.331157
161165062	rs73878345	1.62717e-11	-1.61179	0.331949	1.97321e-08	-1.72473	-0.278055	8.21829e-05	-1.2865	-0.336478
161165128	rs73878347	1.63455e-11	-1.60082	0.325499	1.97388e-08	-1.71897	-0.283475	8.33334e-05	-1.26728	-0.341789
161165129	rs73878348	1.63455e-11	-1.60082	0.325499	1.97388e-08	-1.71897	-0.283475	8.33334e-05	-1.26728	-0.341789
161165519	rs73164138	1.69974e-11	-1.61179	0.375581	2.05829e-08	-1.72473	-0.235842	8.28152e-05	-1.2865	-0.328815
161165928	rs57119780	1.60705e-11	-1.59708	0.304789	1.94374e-08	-1.71696	-0.300867	8.24589e-05	-1.26079	-0.35883
161166045	rs77372680	4.48188e-12	-1.07679	-1.49244	2.07777e-08	-0.59808	-1.35307	3.14637e-05	-1.30613	-1.27696
161166239	rs73875603	1.85396e-11	-1.29652e-10	-1.14936	4.37802e-08	-1.29652e-10	-1.20585	0.000123031	-1.29652e-10	-1.21949
161166284	rs58235971	1.58661e-11	-1.59708	0.29199	1.92298e-08	-1.71696	-0.311607	8.15958e-05	-1.26079	-0.369351
161166353	rs75505278	3.05815e-12	-1.76016	-1.19131	1.14297e-08	-1.6958	-0.853016	4.83365e-05	-1.56999	-0.583746
161166512	rs73164141	1.6034e-11	-1.59519	0.300628	1.8187e-08	-1.71594	-0.368376	7.7557e-05	-1.25753	-0.423378
161166522	rs73164143	6.86043e-12	-1.73776	-0.405743	1.0409e-08	-1.75845	-0.88391	3.48215e-05	-1.54409	-0.937595
161166860	rs1904206	1.56405e-11	-1.59157	0.272165	1.89692e-08	-1.71398	-0.32823	8.10432e-05	-1.2513	-0.385635
161166982	rs9942056	4.48423e-12	-1.08184	-1.48687	2.07851e-08	-0.604659	-1.34613	3.15725e-05	-1.31026	-1.26938
161167030	rs1904205	3.13309e-11	-1.21421	0.589544	5.8147e-08	-1.06059	0.138531	0.000155314	-1.13661	0.15013
161167384	rs73164146	1.6131e-11	-1.61696	0.32843	1.97288e-08	-1.72737	-0.275578	7.89631e-05	-1.29564	-0.367299
161167508	rs73164147	1.53189e-11	-1.59895	0.258771	1.86829e-08	-1.71797	-0.339451	7.91426e-05	-1.26404	-0.396627
161168401	rs1597494	2.04778e-12	-1.62024	-1.73228	1.21896e-07	1.55403	-1.73589	2.68241e-05	-1.03647	-1.70615
161169417	rs58302911	1.56565e-11	-1.61358	0.295196	1.9218e-08	-1.72565	-0.303535	7.73156e-05	-1.28966	-0.394366
161170203	rs73164149	1.47362e-11	-1.59157	0.212612	1.8047e-08	-1.71398	-0.378068	7.71825e-05	-1.2513	-0.434445
161170505	rs16832385	2.12487e-11	-1.29652e-10	-1.01298	4.4983e-08	-1.29652e-10	-1.17874	0.000118012	-1.29652e-10	-1.26113
161170522	rs12636206	3.5714e-12	-1.74114	-1.05518	1.32085e-08	-1.6933	-0.710863	5.96314e-05	-1.51961	-0.424127
161170611	rs12633334	3.51648e-12	-1.76565	-1.04617	7.7747e-08	0.241526	-0.873095	4.13608e-05	-1.56026	-0.749324
161170969	rs62281466	2.38259e-11	-0.898499	-5.80728e-10	1.14294e-07	-0.246254	-5.80728e-10	0.000169409	-0.899604	-5.80728e-10
161171222	rs78334089	4.66972e-12	-1.04763	-1.48054	2.1901e-08	-0.560212	-1.33828	3.27483e-05	-1.28226	-1.26081
161171904	rs76381321	1.93126e-11	-1.29652e-10	-1.10851	4.49552e-08	-1.29652e-10	-1.17936	0.000128986	-1.29652e-10	-1.17222
161172057	rs62281467	9.08187e-12	-1.58007	-0.282925	7.29289e-07	1.99002	-0.382979	0.000174056	-0.647112	-0.225435
161172482	rs62281468	8.85492e-12	-1.59838	-0.289915	7.38311e-07	2.00906	-0.389726	0.000171299	-0.655952	-0.232562
161172918	rs73164152	6.24104e-12	-1.72101	-0.517118	9.47077e-09	-1.76408	-0.972741	3.33766e-05	-1.50053	-1.02354
161172941	rs73164153	1.43664e-11	-1.55847	0.154094	1.75115e-08	-1.69527	-0.426896	7.78064e-05	-1.19545	-0.482245
161173016	rs146961143	1.00168e-11	-1.76501	-5.80728e-10	2.56953e-08	-1.73872	-5.80728e-10	7.14355e-05	-1.76313	-5.80728e-10
161173017	rs59777031	4.773e-12	-1.0391	-1.4672	2.08925e-08	-0.623862	-1.32178	3.24501e-05	-1.3094	-1.24282
161173173	rs75877572	1.78723e-11	-1.18602	-5.80728e-10	3.58827e-08	-1.40477	-5.80728e-10	9.7634e-05	-1.4507	-5.80728e-10
161173746	rs78574211	2.48557e-11	-0.856184	-5.80728e-10	1.18999e-07	-0.205915	-5.80728e-10	0.000182307	-0.826229	-5.80728e-10
161173816	rs77093527	3.55947e-12	-1.74293	-1.05674	1.3139e-08	-1.69667	-0.712771	5.92249e-05	-1.5243	-0.426283
161173993	rs114326853	4.54843e-12	-1.08637	-1.46812	2.11481e-08	-0.610564	-1.32291	3.22628e-05	-1.31395	-1.24406
161174264	rs56909806	1.46694e-11	-1.60687	0.22336	1.81568e-08	-1.72216	-0.363816	7.38017e-05	-1.27784	-0.452696
161174371	rs73164156	8.75636e-12	-1.44665	-0.452842	1.16549e-08	-1.6395	-0.889804	6.87004e-05	-0.925527	-0.87664
161174457	rs56288375	1.39941e-11	-1.57792	0.147282	1.72195e-08	-1.70642	-0.43257	7.48957e-05	-1.22803	-0.487799
161174574	rs60458714	5.98236e-12	-1.72732	-0.553137	9.21863e-09	-1.76255	-1.00125	3.19637e-05	-1.51624	-1.05109
161174603	rs73164157	8.65461e-12	-1.45834	-0.452842	1.157e-08	-1.64681	-0.889804	6.74053e-05	-0.944559	-0.87664
161174633	rs73875613	2.10348e-11	-1.29652e-10	-1.02309	4.97296e-08	-1.29652e-10	-1.07843	0.000135674	-1.29652e-10	-1.12167
161174802	rs62281469	1.15058e-11	-1.62642	-5.80728e-10	2.53945e-08	-1.7505	-5.80728e-10	9.14608e-05	-1.51601	-5.80728e-10
161174804	rs7630664	1.18981e-11	-1.15304	-0.439852	6.92275e-06	4.39183	-0.534287	0.000400468	0.346215	-0.385504
161174939	rs73164161	1.4009e-11	-1.56395	0.134375	1.71717e-08	-1.69845	-0.443316	7.5872e-05	-1.20456	-0.498316
161175663	rs9838439	3.43039e-12	-1.76368	-1.07292	7.66837e-08	0.25767	-0.90301	3.93218e-05	-1.57883	-0.78131
161176122	rs73164165	6.13248e-12	-1.72986	-0.525814	9.42757e-09	-1.76176	-0.979635	3.24259e-05	-1.52276	-1.0302
161176319	rs76120653	1.97778e-11	-1.08471	-5.80728e-10	1.2249e-06	2.12559	-5.80728e-10	0.000788996	0.638839	-5.80728e-10
161176756	rs9843804	9.1596e-12	-1.59838	-0.256086	7.62819e-07	2.00906	-0.357071	0.000177309	-0.655952	-0.198076
161177087	rs73164167	5.91353e-12	-1.72986	-0.562172	9.16037e-09	-1.76176	-1.00839	3.15377e-05	-1.52276	-1.05798
161177151	rs73164168	1.37547e-11	-1.57009	0.12219	1.69387e-08	-1.70198	-0.453453	7.43557e-05	-1.21483	-0.508236
161177523	rs80206206	1.37547e-11	-1.57009	0.12219	1.69387e-08	-1.70198	-0.453453	7.43557e-05	-1.21483	-0.508236
161177556	rs73164169	1.44418e-11	-1.60321	0.204068	1.79004e-08	-1.72024	-0.379969	7.3124e-05	-1.27145	-0.468319
161177733	rs2122528	1.4363e-11	-1.60869	0.204068	1.7849e-08	-1.72311	-0.379969	7.24267e-05	-1.28103	-0.468319
161177778	rs62281470	2.23148e-11	-0.964023	-5.80728e-10	1.03218e-07	-0.348186	-5.80728e-10	0.000163373	-0.935884	-5.80728e-10
161177809	rs80122192	1.34694e-11	-1.29652e-10	-1.46885	6.08272e-08	-1.29652e-10	-0.876991	0.000183795	-1.29652e-10	-0.818101
161178076	rs74813395	2.09474e-11	-1.29652e-10	-1.02726	4.95308e-08	-1.29652e-10	-1.08243	0.00013515	-1.29652e-10	-1.12554
161178165	rs73164171	1.38668e-11	-1.56805	0.128277	1.70445e-08	-1.70081	-0.448389	7.49804e-05	-1.21141	-0.503281
161179083	rs9820744	1.21503e-11	-1.17683	-0.395085	6.69934e-06	4.31589	-0.491156	0.000400992	0.301841	-0.339822
161179799	rs73164172	6.05601e-12	-1.72986	-0.538362	9.33436e-09	-1.76176	-0.989571	3.21161e-05	-1.52276	-1.0398
161180059	rs4476517	3.88802e-12	-1.72231	-0.989066	1.4754e-08	-1.66326	-0.630261	6.89922e-05	-1.4647	-0.333232
161180208	rs76700169	5.161e-12	-0.983449	-1.44469	2.30246e-08	-0.554365	-1.2941	3.49571e-05	-1.26509	-1.21271
161180270	rs11917968	4.83093e-11	-0.191649	-5.80728e-10	7.18062e-08	-0.711058	-5.80728e-10	0.00069552	0.512738	-5.80728e-10
161180478	rs2084611	5.81872e-12	-1.73702	-0.571171	9.12233e-09	-1.75882	-1.01548	3.07247e-05	-1.54203	-1.06483
161180507	rs73029285	1.1066e-11	-1.66539	-5.80728e-10	3.60235e-08	-1.40086	-5.80728e-10	7.14017e-05	-1.7636	-5.80728e-10
161180669	rs78831677	5.16194e-12	-0.983449	-1.44451	2.30297e-08	-0.554365	-1.29388	3.49655e-05	-1.26509	-1.21247
161180762	rs2084612	1.40446e-11	-1.60505	0.178014	1.74976e-08	-1.72121	-0.401759	7.13703e-05	-1.27465	-0.489389
161180846	rs77029829	6.28068e-12	-0.746443	-1.48535	2.92978e-08	-0.263268	-1.34425	4.0135e-05	-1.07235	-1.26732
161180933	rs73875619	2.00786e-11	-1.29652e-10	-1.06962	4.75567e-08	-1.29652e-10	-1.12311	0.00012994	-1.29652e-10	-1.16485
161181198	rs73875620	1.86411e-11	-1.29652e-10	-1.14391	4.40082e-08	-1.29652e-10	-1.20065	0.000123664	-1.29652e-10	-1.21436
161181413	rs2084613	1.36896e-11	-1.55771	0.105076	1.58251e-08	-1.69483	-0.528603	7.071e-05	-1.1942	-0.57914
161181511	rs73164174	1.39751e-11	-1.60321	0.171219	1.74154e-08	-1.72024	-0.407438	7.12074e-05	-1.27145	-0.49488
161181636	rs77200311	1.84047e-11	-1.15667	-5.80728e-10	1.12926e-06	2.04429	-5.80728e-10	0.000651721	0.447694	-5.80728e-10
161182018	rs59808131	1.36027e-11	-1.55561	0.096605	1.67217e-08	-1.6936	-0.474718	7.46015e-05	-1.19072	-0.529043
161182191	rs12632883	3.33011e-12	-1.76526	-1.10101	7.248e-08	0.254574	-0.956292	3.75657e-05	-1.56657	-0.839256
161182196	rs55663755	1.35208e-11	-1.55561	0.0905727	1.66382e-08	-1.6936	-0.479727	7.42368e-05	-1.19072	-0.533944
161182219	rs73875621	5.78897e-12	-1.73319	-0.580134	9.04264e-09	-1.76053	-1.02255	3.08374e-05	-1.53154	-1.07165
161182527	rs147613400	4.23726e-11	-0.322772	-5.80728e-10	6.45316e-08	-0.817873	-5.80728e-10	0.000593671	0.354403	-5.80728e-10
161182833	rs73164176	5.90757e-12	-1.73231	-0.56073	9.17888e-09	-1.76087	-1.00725	3.13697e-05	-1.5292	-1.05688
161182944	rs79060976	5.91127e-12	-0.819318	-1.4731	2.95746e-08	-0.269053	-1.32906	4.00078e-05	-1.0921	-1.25075
161182974	rs77842455	1.33038e-11	-1.48122	-5.80728e-10	4.57618e-07	1.14101	-5.80728e-10	0.000332166	-0.226287	-5.80728e-10
161183195	rs73875623	1.26107e-11	-1.29652e-10	-1.53473	2.90609e-08	-1.29652e-10	-1.61563	8.01001e-05	-1.29652e-10	-1.64865
161183520	rs73164177	1.37635e-11	-1.59951	0.152258	1.71756e-08	-1.71827	-0.423271	7.0579e-05	-1.265	-0.510186
161183995	rs1601199	2.02207e-12	-1.64014	-1.72502	1.28117e-07	1.61097	-1.74306	2.54593e-05	-1.06194	-1.7329
161184004	rs73164178	5.31883e-12	-1.43085	-0.967172	8.88457e-09	-1.62949	-1.17123	5.3036e-05	-0.900005	-1.16095
161184735	rs2404345	1.23019e-11	-1.29652e-10	-1.55952	2.85058e-08	-1.29652e-10	-1.63492	7.87859e-05	-1.29652e-10	-1.66519
161184827	rs9831011	1.00662e-11	-1.57212	-0.187969	9.19615e-07	2.1302	-0.291277	0.000203046	-0.589828	-0.12866
161185220	rs60069838	5.87968e-12	-1.73231	-0.565461	9.14468e-09	-1.76087	-1.01098	3.12568e-05	-1.5292	-1.06048
161185706	rs74806880	5.07687e-12	-1.02446	-1.42011	2.10249e-08	-0.605537	-1.33378	3.22268e-05	-1.29779	-1.26133
161185750	rs55795028	1.31809e-11	-1.54946	0.0589608	1.62664e-08	-1.68998	-0.50595	7.30944e-05	-1.18057	-0.559596
161185822	rs78717641	6.17073e-12	-0.792751	-1.4567	2.86908e-08	-0.319605	-1.30885	4.01544e-05	-1.11045	-1.22874
161185927	rs1597495	3.28559e-12	-1.76576	-1.11396	7.46786e-08	0.300565	-0.9724	3.76458e-05	-1.54875	-0.85495
161185953	rs1376124	3.28559e-12	-1.76576	-1.11396	7.46786e-08	0.300565	-0.9724	3.76458e-05	-1.54875	-0.85495
161186419	rs56892296	4.96061e-12	-1.04763	-1.42011	2.19998e-08	-0.560212	-1.33378	3.27312e-05	-1.28226	-1.26133
161186532	rs79718180	2.35481e-11	-1.29652e-10	-0.91023	4.34287e-08	-1.29652e-10	-1.21391	0.000127589	-1.29652e-10	-1.18311
161186804	rs1450537	1.39941e-11	-1.57009	0.139449	1.72721e-08	-1.70198	-0.433959	7.34482e-05	-1.21483	-0.520515
161187150	rs4516628	2.03196e-11	-1.29652e-10	-1.05769	4.81045e-08	-1.29652e-10	-1.11165	0.000131386	-1.29652e-10	-1.15378
161187223	rs4638985	2.03196e-11	-1.29652e-10	-1.05769	4.81045e-08	-1.29652e-10	-1.11165	0.000131386	-1.29652e-10	-1.15378
161187270	rs4368516	1.38287e-11	-1.57593	0.133398	1.71282e-08	-1.70529	-0.439006	7.23758e-05	-1.22466	-0.525393
161187352	rs6808635	1.39311e-11	-1.5746	0.139449	1.72278e-08	-1.70454	-0.433959	7.28926e-05	-1.22242	-0.520515
161187449	rs1450536	3.31414e-12	-1.76426	-1.10682	8.28507e-08	0.395329	-0.963317	3.94225e-05	-1.51732	-0.840269
161187531	rs1450535	1.3812e-11	-1.50269	0.0589608	1.67387e-08	-1.66136	-0.50595	7.88225e-05	-1.10513	-0.559596
161187665	rs1450534	1.43401e-11	-1.55847	0.152258	1.75751e-08	-1.69527	-0.423271	7.56625e-05	-1.19545	-0.510186
161187774	rs149711316	1.01585e-11	-1.75097	-5.80728e-10	3.23738e-08	-1.50768	-5.80728e-10	7.45477e-05	-1.72048	-5.80728e-10
161187776	rs6763117	1.99703e-11	-1.29652e-10	-1.07503	4.73106e-08	-1.29652e-10	-1.12829	0.000129291	-1.29652e-10	-1.16986
161188177	rs16832433	5.76605e-12	-1.72552	-0.591769	8.93768e-09	-1.76305	-1.0317	3.11794e-05	-1.51167	-1.08049
161188265	rs1002490	2.07312e-11	-1.29652e-10	-1.03763	4.90397e-08	-1.29652e-10	-1.0924	0.000133854	-1.29652e-10	-1.13517
161188595	rs73875625	2.05802e-11	-1.29652e-10	-1.04494	4.86966e-08	-1.29652e-10	-1.09942	0.000132949	-1.29652e-10	-1.14196
161189160	rs1450533	1.10255e-11	-1.56542	-0.103638	1.02794e-06	2.16003	-0.209754	0.000224921	-0.573414	-0.0427592
161189351	rs1349353	1.81287e-11	-1.29652e-10	-1.17178	4.23563e-08	-1.29652e-10	-1.23891	0.000121483	-1.29652e-10	-1.23215
161189747	rs73875626	1.911e-11	-1.29652e-10	-1.11906	4.50615e-08	-1.29652e-10	-1.177	0.000126586	-1.29652e-10	-1.191
161189911	rs1450532	3.24794e-12	-1.76576	-1.12549	7.54613e-08	0.300565	-0.961974	3.80427e-05	-1.54875	-0.844465
161189918	rs77647922	5.08488e-12	-1.05742	-1.38558	2.42847e-08	-0.572904	-1.22228	3.68453e-05	-1.29029	-1.13491
161190092	rs75062968	9.10215e-11	0.441823	-5.80728e-10	6.51341e-06	3.79659	-5.80728e-10	0.0025203	1.80021	-5.80728e-10
161190188	rs73875627	1.95427e-11	-1.29652e-10	-1.09667	4.63385e-08	-1.29652e-10	-1.14905	0.000126726	-1.29652e-10	-1.1899
161190198	rs117307476	1.46442e-11	-1.29652e-10	-1.38523	3.63292e-08	-1.29652e-10	-1.39241	0.000112504	-1.29652e-10	-1.30893
161190262	rs75207162	5.06148e-12	-1.06203	-1.38558	2.41397e-08	-0.578892	-1.22228	3.67064e-05	-1.29407	-1.13491
161190616	rs73164187	7.59478e-12	-1.43449	-0.607317	1.03673e-08	-1.63181	-1.01456	6.17847e-05	-0.905873	-1.00239
161191191	rs141536206	1.00199e-11	-1.7647	-5.80728e-10	2.52751e-08	-1.75521	-5.80728e-10	7.21665e-05	-1.75295	-5.80728e-10
161191842	rs1872206	1.78609e-11	-1.29652e-10	-1.18666	4.16219e-08	-1.29652e-10	-1.2564	0.000118941	-1.29652e-10	-1.25329
161192982	rs977380	2.04285e-12	-1.63454	-1.72039	1.31698e-07	1.63974	-1.74426	2.57146e-05	-1.04877	-1.73609
161193114	rs142189101	1.29632e-11	-1.29652e-10	-1.50716	2.55831e-08	-1.29652e-10	-1.7431	7.27446e-05	-1.29652e-10	-1.74497
161193325	rs16832441	3.68222e-12	-1.75351	-1.01224	1.33605e-08	-1.71628	-0.676445	6.00339e-05	-1.56236	-0.374651
161193531	rs77985237	6.17261e-12	-0.821426	-1.42773	2.87045e-08	-0.354609	-1.27337	4.0763e-05	-1.13395	-1.1902
161193993	rs16832443	1.78128e-11	-1.29652e-10	-1.18935	4.24047e-08	-1.29652e-10	-1.23777	0.000116341	-1.29652e-10	-1.2754
161194059	rs9854937	3.11021e-12	-1.76571	-1.16888	7.47919e-08	0.340528	-1.01085	3.64382e-05	-1.53937	-0.896933
161194277	rs9835278	3.07897e-12	-1.75784	-1.18684	9.60798e-08	0.611291	-1.03114	3.87308e-05	-1.45653	-0.918754
161194410	rs76898494	2.9151e-11	-1.29652e-10	-0.696784	4.37905e-08	-1.29652e-10	-1.20561	0.00012859	-1.29652e-10	-1.17529
161194487	rs9835582	3.09159e-12	-1.76548	-1.1751	7.60064e-08	0.363667	-1.01788	3.64409e-05	-1.53174	-0.904491
161194529	rs76345731	6.13448e-12	-1.70932	-0.546024	9.24082e-09	-1.76577	-0.99563	3.36842e-05	-1.46924	-1.04566
161194584	rs111525977	1.6078e-11	-1.29652e-10	-1.29182	3.78544e-08	-1.29652e-10	-1.35128	0.000108485	-1.29652e-10	-1.34531
161195037	rs59279938	1.57424e-11	-1.29652e-10	-1.31291	3.7118e-08	-1.29652e-10	-1.37093	0.000106358	-1.29652e-10	-1.36511
161195116	rs550197177	8.31869e-11	0.351817	-5.80728e-10	2.05073e-07	0.33834	-5.80728e-10	0.000519098	0.220171	-5.80728e-10
161195320	rs146577125	1.07355e-11	-1.29652e-10	-1.69571	2.86436e-08	-1.29652e-10	-1.6301	8.51782e-05	-1.29652e-10	-1.58718
161195729	rs6441378	1.89005e-12	-1.74496	-1.68772	1.29781e-07	1.59589	-1.71507	2.53292e-05	-1.06975	-1.73022
161196006	rs7630900	3.71575e-12	-1.73849	-1.0182	8.10518e-08	0.152669	-0.74261	4.52005e-05	-1.61075	-0.610062
161196597	rs981949	7.54172e-12	-1.05953	-0.989291	6.10092e-06	4.73091	-0.99974	0.000290404	0.530745	-0.891395
161196908	rs73875631	1.68018e-11	-1.29652e-10	-1.24779	4.0105e-08	-1.29652e-10	-1.29353	0.000110271	-1.29652e-10	-1.32898
161197002	rs17418895	6.12426e-12	-0.737006	-1.52001	2.94656e-08	-0.178281	-1.42352	4.6293e-05	-0.862534	-1.3344
161197177	rs6800601	1.85708e-12	-1.7532	-1.69707	1.14148e-07	1.47915	-1.72669	2.38527e-05	-1.1223	-1.73772
161197437	rs9823346	1.66283e-11	-0.973024	-0.285142	1.70794e-05	5.09792	-0.337318	0.000704938	0.696002	-0.169815
161197546	rs6779032	1.62986e-11	-1.29652e-10	-1.2782	3.87445e-08	-1.29652e-10	-1.32804	0.00010906	-1.29652e-10	-1.34002
161197791	rs1839492	1.78566e-12	-1.74492	-1.74456	1.36301e-07	1.66525	-1.73541	2.56398e-05	-1.06467	-1.7231
161197872	rs62278271	4.54558e-12	-1.44083	-1.11429	3.07862e-08	-0.953341	-0.60462	0.00010507	-1.07264	-0.304657
161198323	rs80079118	1.02895e-11	-1.29652e-10	-1.73815	2.57457e-08	-1.29652e-10	-1.73676	7.36015e-05	-1.29652e-10	-1.73326
161198586	rs9866418	1.62932e-11	-0.973024	-0.305501	1.67414e-05	5.09792	-0.357309	0.000690184	0.696002	-0.190966
161198748	rs139185708	1.32952e-11	-1.48187	-5.80728e-10	3.9087e-08	-1.31924	-5.80728e-10	9.14251e-05	-1.5164	-5.80728e-10
161198812	rs77535475	1.14225e-11	-1.29652e-10	-1.63369	3.48975e-08	-1.29652e-10	-1.43261	0.00010301	-1.29652e-10	-1.3971
161199124	rs921364	1.9003e-12	-1.74496	-1.68231	1.29511e-07	1.59589	-1.71715	2.53018e-05	-1.06975	-1.7313
161199147	rs921363	1.90938e-12	-1.74019	-1.68231	1.372e-07	1.65356	-1.71715	2.5978e-05	-1.04337	-1.7313
161199673	rs9871953	1.67661e-11	-1.00007	-0.249845	1.6575e-05	5.01788	-0.287259	0.000691472	0.648161	-0.141261
161199784	rs143686489	1.28927e-11	-1.51261	-5.80728e-10	3.81565e-08	-1.34333	-5.80728e-10	8.81001e-05	-1.55345	-5.80728e-10
161200099	rs73164190	4.61653e-11	-0.694699	0.457654	6.54932e-08	-0.846792	0.0437097	0.000191541	-0.8333	0.0564775
161200188	rs9290079	1.54123e-11	-1.05697	-0.27714	1.40773e-05	4.89666	-0.329369	0.000595363	0.531108	-0.173859
161200460	rs1450531	3.66415e-12	-1.73849	-1.03218	7.97304e-08	0.152669	-0.759046	4.44166e-05	-1.61075	-0.627556
161201254	rs60971767	1.60185e-11	-1.29652e-10	-1.29553	3.81153e-08	-1.29652e-10	-1.34441	0.000107315	-1.29652e-10	-1.35616
161201387	rs1450515	1.69937e-11	-1.01405	-0.222375	1.63344e-05	4.97614	-0.260134	0.000693944	0.623286	-0.112816
161201464	rs1450516	1.69937e-11	-1.01405	-0.222375	1.63344e-05	4.97614	-0.260134	0.000693944	0.623286	-0.112816
161201495	rs1450517	1.5906e-11	-1.02447	-0.278111	1.63343e-05	5.04641	-0.330414	0.000629046	0.574795	-0.162513
161201712	rs62278272	4.40989e-12	-1.44538	-1.14004	2.95221e-08	-0.96055	-0.639339	0.000100376	-1.07929	-0.343708
161202464	rs6785300	4.38659e-12	-1.44538	-1.14534	2.93114e-08	-0.96055	-0.646502	9.95694e-05	-1.07929	-0.351774
161202892	rs7653548	1.65452e-11	-1.04738	-0.2158	1.50545e-05	4.88805	-0.25364	0.000639088	0.534129	-0.106008
161202955	rs17478516	1.01118e-11	-1.75557	-5.80728e-10	2.7647e-08	-1.66551	-5.80728e-10	7.56361e-05	-1.70599	-5.80728e-10
161203020	rs17419222	5.28106e-12	-0.731174	-1.67397	2.91314e-08	-0.251411	-1.3618	4.57302e-05	-0.903232	-1.30593
161203139	rs16832503	3.60748e-12	-1.76413	-1.02213	1.56996e-08	-1.7496	-0.481793	6.51016e-05	-1.68896	-0.167009
161203229	rs7631288	1.62963e-11	-1.02117	-0.257166	1.54061e-05	4.96733	-0.309845	0.000646778	0.580841	-0.140761
161203453	rs7621221	1.59882e-11	-1.04738	-0.250042	1.43317e-05	4.88805	-0.302848	0.000621843	0.534129	-0.133364
161203534	rs17478663	5.20455e-11	-0.663745	0.54659	7.30298e-08	-0.818104	0.123943	0.000213687	-0.804404	0.136993
161203629	rs9290080	1.66219e-11	-1.04738	-0.211171	1.57862e-05	4.88805	-0.206179	0.000673735	0.534129	-0.0532139
161205084	rs73875635	2.56848e-11	0.509578	-1.33295	7.54234e-08	0.717787	-1.3797	0.000154132	0.396798	-1.39091
161205343	rs6781610	1.61913e-11	-1.02117	-0.263629	1.53086e-05	4.96733	-0.316192	0.000642452	0.580841	-0.147472
161205548	rs1825400	1.71984e-11	-1.29652e-10	-1.22446	4.07665e-08	-1.29652e-10	-1.27717	0.00011467	-1.29652e-10	-1.28987
161205981	rs117598216	1.02496e-11	-1.29652e-10	-1.74204	3.29511e-08	-1.29652e-10	-1.49	9.4702e-05	-1.29652e-10	-1.48119
161206026	rs9290084	3.61599e-12	-1.73787	-1.04603	7.61568e-08	0.12311	-0.775343	4.29464e-05	-1.62706	-0.64491
161206105	rs9290085	1.60769e-11	-1.02117	-0.270722	1.52023e-05	4.96733	-0.323158	0.000637737	0.580841	-0.154838
161206391	rs9816665	4.0463e-12	-1.73787	-0.933596	8.68753e-08	0.12311	-0.643664	4.93992e-05	-1.62706	-0.504929
161206562	rs9817212	1.59702e-11	-1.0134	-0.285142	1.48349e-05	4.95703	-0.337318	0.000626262	0.577661	-0.169815
161206574	rs9854509	1.59702e-11	-1.0134	-0.285142	1.48349e-05	4.95703	-0.337318	0.000626262	0.577661	-0.169815
161206638	rs9836887	3.61263e-12	-1.74088	-1.04396	7.93148e-08	0.139313	-0.750916	4.44035e-05	-1.62328	-0.615327
161206669	rs9817387	1.59702e-11	-1.0134	-0.285142	1.48349e-05	4.95703	-0.337318	0.000626262	0.577661	-0.169815
161206716	rs9854709	1.60769e-11	-1.02117	-0.270722	1.52023e-05	4.96733	-0.323158	0.000637737	0.580841	-0.154838
161206838	rs76973833	1.33348e-11	-1.4789	-5.80728e-10	4.86714e-07	1.20265	-5.80728e-10	0.000284498	-0.381197	-5.80728e-10
161207090	rs9821472	1.52721e-11	-1.07313	-0.27012	1.29878e-05	4.80921	-0.322475	0.000574329	0.487877	-0.166597
161207151	rs79583939	3.40352e-12	-1.76176	-1.0827	1.44095e-08	-1.75486	-0.562284	5.87782e-05	-1.70102	-0.257126
161207344	rs13433795	1.58467e-11	-1.02117	-0.285142	1.49886e-05	4.96733	-0.337318	0.000628256	0.580841	-0.169815
161207404	rs13434143	1.58467e-11	-1.02117	-0.285142	1.49886e-05	4.96733	-0.337318	0.000628256	0.580841	-0.169815
161207506	rs6778346	1.56233e-11	-1.29652e-10	-1.32051	3.72277e-08	-1.29652e-10	-1.36798	0.000104853	-1.29652e-10	-1.37937
161207671	rs7624603	1.58467e-11	-1.02117	-0.285142	1.49886e-05	4.96733	-0.337318	0.000628256	0.580841	-0.169815
161207825	rs7646635	1.5746e-11	-1.02117	-0.291519	1.4895e-05	4.96733	-0.34358	0.000624108	0.580841	-0.176439
161207910	rs7624657	1.5746e-11	-1.02117	-0.291519	1.4895e-05	4.96733	-0.34358	0.000624108	0.580841	-0.176439
161207974	rs7624747	1.63185e-11	-1.04738	-0.229593	1.48509e-05	4.88805	-0.267261	0.000630027	0.534129	-0.120289
161208014	rs7636548	1.5746e-11	-1.02117	-0.291519	1.4895e-05	4.96733	-0.34358	0.000624108	0.580841	-0.176439
161208215	rs6803152	1.5746e-11	-1.02117	-0.291519	1.4895e-05	4.96733	-0.34358	0.000624108	0.580841	-0.176439
161208741	rs6782059	1.54852e-11	-1.03787	-0.291519	1.4836e-05	4.96336	-0.34358	0.000593466	0.530497	-0.176439
161209015	rs9832020	1.58614e-11	-1.02117	-0.284218	1.50022e-05	4.96733	-0.336411	0.000628859	0.580841	-0.168856
161209116	rs9832179	1.58351e-11	-1.00852	-0.298518	1.53647e-05	5.00525	-0.350452	0.000633626	0.603247	-0.183711
161209117	rs73166012	2.29531e-11	-0.931445	-0.0043736	2.29502e-08	-1.33367	-0.518034	0.000101718	-0.915371	-0.494344
161209135	rs7639672	1.90267e-12	-1.74885	-1.67717	1.17909e-07	1.49857	-1.71369	2.39703e-05	-1.12628	-1.72883
161209190	rs9869804	1.63185e-11	-1.04738	-0.229593	1.48509e-05	4.88805	-0.267261	0.000630027	0.534129	-0.120289
161209326	rs9832490	1.56362e-11	-1.02117	-0.298518	1.4793e-05	4.96733	-0.350452	0.000619587	0.580841	-0.183711
161209595	rs16832526	1.54063e-11	-1.29652e-10	-1.3345	3.67403e-08	-1.29652e-10	-1.38115	0.000103501	-1.29652e-10	-1.39234
161209655	rs66954137	1.3081e-11	-1.49811	-5.80728e-10	1.87703e-07	0.249835	-5.80728e-10	0.000164848	-0.926899	-5.80728e-10
161209729	rs6785379	1.54263e-11	-1.29652e-10	-1.3332	3.67852e-08	-1.29652e-10	-1.37993	0.000103625	-1.29652e-10	-1.39114
161209750	rs17478991	2.24578e-11	-0.931445	-0.0261896	2.25339e-08	-1.33367	-0.53634	9.98556e-05	-0.915371	-0.512827
161209910	rs146787581	1.23188e-11	-1.55815	-5.80728e-10	3.5953e-08	-1.40282	-5.80728e-10	8.45174e-05	-1.59497	-5.80728e-10
161210409	rs1484139	1.6096e-11	-1.04738	-0.243326	1.46508e-05	4.88805	-0.280822	0.000621131	0.534129	-0.13451
161210575	rs17479046	1.1015e-10	-0.7251	1.35767	1.54183e-07	-0.787644	0.840756	0.000425066	-0.825012	0.845335
161210841	rs73875637	1.6633e-11	-1.29652e-10	-1.25788	3.94959e-08	-1.29652e-10	-1.30883	0.000111145	-1.29652e-10	-1.32109
161211061	rs1506480	1.56497e-11	-1.02117	-0.297655	1.48055e-05	4.96733	-0.349605	0.000620142	0.580841	-0.182814
161211135	rs2019095	1.06754e-10	-0.765714	1.36697	1.49495e-07	-0.827007	0.849244	0.000412462	-0.863608	0.85383
161211696	rs62278274	4.27163e-12	-1.43573	-1.18155	2.83331e-08	-0.945293	-0.695703	9.55327e-05	-1.0652	-0.407253
161211729	rs6773923	1.55403e-11	-1.02117	-0.30467	1.47039e-05	4.96733	-0.356493	0.000615639	0.580841	-0.190102
161211799	rs6798423	1.55403e-11	-1.02117	-0.30467	1.47039e-05	4.96733	-0.356493	0.000615639	0.580841	-0.190102
161211859	rs12491985	3.66144e-12	-1.73229	-1.03913	7.35049e-08	0.0795357	-0.767212	4.28193e-05	-1.63868	-0.63625
161211948	rs78259382	1.02058e-11	-1.74632	-5.80728e-10	4.166e-08	-1.25549	-5.80728e-10	7.1246e-05	-1.76578	-5.80728e-10
161212078	rs57306175	1.55403e-11	-1.02117	-0.30467	1.47039e-05	4.96733	-0.356493	0.000615639	0.580841	-0.190102
161212148	rs59955550	1.55403e-11	-1.02117	-0.30467	1.47039e-05	4.96733	-0.356493	0.000615639	0.580841	-0.190102
161212349	rs62278277	1.55403e-11	-1.02117	-0.30467	1.47039e-05	4.96733	-0.356493	0.000615639	0.580841	-0.190102
161212364	rs62278278	1.54417e-11	-1.02117	-0.311033	1.46123e-05	4.96733	-0.36274	0.000611583	0.580841	-0.196713
161212441	rs73166018	1.22737e-10	-0.651367	1.39214	1.61783e-07	-0.771006	0.872234	0.000460823	-0.775748	0.876841
161212458	rs34842468	1.54417e-11	-1.02117	-0.311033	1.46123e-05	4.96733	-0.36274	0.000611583	0.580841	-0.196713
161212946	rs10936229	1.46642e-11	-1.07313	-0.310738	1.248e-05	4.80921	-0.36236	0.000550691	0.487877	-0.208626
161213035	rs77077772	1.1578e-10	-0.684546	1.36697	1.62093e-07	-0.746099	0.849244	0.000446213	-0.784955	0.85383
161213475	rs6780612	1.53343e-11	-1.02117	-0.318016	1.45125e-05	4.96733	-0.369596	0.00060716	0.580841	-0.20397
161213573	rs6441379	1.53343e-11	-1.02117	-0.318016	1.45125e-05	4.96733	-0.369596	0.00060716	0.580841	-0.20397
161213636	rs6441380	1.52374e-11	-1.02117	-0.324351	1.44225e-05	4.96733	-0.375815	0.000603177	0.580841	-0.210553
161213718	rs6441381	1.52374e-11	-1.02117	-0.324351	1.44225e-05	4.96733	-0.375815	0.000603177	0.580841	-0.210553
161213727	rs6441382	1.53343e-11	-1.02117	-0.318016	1.45125e-05	4.96733	-0.369596	0.00060716	0.580841	-0.20397
161214049	rs7648970	1.57747e-11	-1.04738	-0.26349	1.4362e-05	4.88805	-0.300732	0.000608294	0.534129	-0.155393
161214154	rs73875638	1.72264e-11	-1.29652e-10	-1.22283	4.08293e-08	-1.29652e-10	-1.27563	0.000114844	-1.29652e-10	-1.28835
161214203	rs7627320	3.64105e-12	-1.73787	-1.03913	7.67786e-08	0.12311	-0.767212	4.332e-05	-1.62706	-0.63625
161214536	rs12630808	4.14453e-12	-1.45803	-1.18945	2.82206e-08	-0.942298	-0.702677	9.50022e-05	-1.05745	-0.420569
161215195	rs73166022	2.07273e-11	-0.982957	-0.0548629	2.12032e-08	-1.37051	-0.560366	9.25226e-05	-0.967384	-0.537086
161215239	rs62278291	4.22837e-12	-1.44083	-1.18663	2.79116e-08	-0.953341	-0.702643	9.40847e-05	-1.07264	-0.415091
161215320	rs872675	1.53135e-11	-1.00852	-0.332015	1.48676e-05	5.00525	-0.383339	0.000611949	0.603247	-0.218519
161215358	rs872676	1.52177e-11	-1.00852	-0.338293	1.47762e-05	5.00525	-0.389502	0.000607969	0.603247	-0.225045
161215450	rs872677	1.54327e-11	-0.994493	-0.338293	1.54074e-05	5.04707	-0.389502	0.000623214	0.628013	-0.225045
161215631	rs937811	1.52177e-11	-1.00852	-0.338293	1.47762e-05	5.00525	-0.389502	0.000607969	0.603247	-0.225045
161215989	rs10513565	1.55438e-11	-1.29652e-10	-1.32561	3.70491e-08	-1.29652e-10	-1.37279	0.000104357	-1.29652e-10	-1.3841
161216244	rs10513566	1.86853e-11	-0.730435	-0.411101	1.30222e-07	-0.170121	0.0543342	0.000217901	-0.856376	0.208496
161216426	rs6788534	1.1738e-10	-0.7251	1.42124	1.63401e-07	-0.787644	0.898823	0.000450502	-0.825012	0.903453
161216480	rs9861927	1.57191e-11	-0.98167	-0.332724	1.4373e-05	4.97212	-0.384036	0.000619027	0.615483	-0.219256
161216812	rs1506481	1.54327e-11	-0.994493	-0.338293	1.54074e-05	5.04707	-0.389502	0.000623214	0.628013	-0.225045
161216845	rs1506482	1.52177e-11	-1.00852	-0.338293	1.47762e-05	5.00525	-0.389502	0.000607969	0.603247	-0.225045
161216860	rs1506483	1.50264e-11	-1.02117	-0.338293	1.42265e-05	4.96733	-0.389502	0.000594499	0.580841	-0.225045
161216867	rs73875639	1.7106e-11	-1.29652e-10	-1.22984	4.05588e-08	-1.29652e-10	-1.28227	0.000114094	-1.29652e-10	-1.2949
161216912	rs1506484	1.52177e-11	-1.00852	-0.338293	1.47762e-05	5.00525	-0.389502	0.000607969	0.603247	-0.225045
161217218	rs41386047	1.47464e-11	-1.04738	-0.330898	1.3239e-05	4.88805	-0.382153	0.000564849	0.534129	-0.229493
161217239	rs148179975	1.56501e-11	-1.29652e-10	-1.31879	2.82434e-08	-1.29652e-10	-1.64417	7.68981e-05	-1.29652e-10	-1.68944
161217558	rs73166030	1.17919e-10	-0.694364	1.39509	1.6437e-07	-0.75784	0.874931	0.000452906	-0.795778	0.87954
161217697	rs9847876	1.54086e-11	-1.04221	-0.292138	1.51774e-05	4.97155	-0.329017	0.000615474	0.575544	-0.185074
161217766	rs9847781	1.48238e-11	-1.00852	-0.364515	1.44008e-05	5.00525	-0.41524	0.000591619	0.603247	-0.252307
161218006	rs9813997	1.4279e-11	-1.0597	-0.350784	1.2504e-05	4.85045	-0.401674	0.000541253	0.512047	-0.250082
161218604	rs139605099	1.77132e-11	-1.29652e-10	-1.19497	3.561e-08	-1.29652e-10	-1.4124	0.000100115	-1.29652e-10	-1.4256
161218905	rs77382557	9.0514e-12	-0.71789	-1.14846	4.8812e-08	-0.154556	-0.942495	7.76534e-05	-0.844617	-0.83505
161218953	rs1463946	3.67658e-12	-1.73515	-1.03214	7.57387e-08	0.10126	-0.758999	4.34445e-05	-1.63293	-0.627505
161218983	rs1463947	3.69208e-12	-1.73787	-1.02521	7.80456e-08	0.12311	-0.750844	4.40814e-05	-1.62706	-0.618825
161219005	rs16832548	7.64183e-12	-1.20265	-0.832984	2.72894e-08	-0.841405	-0.837123	4.7559e-05	-1.3267	-0.843247
161219051	rs76257965	1.62065e-11	-1.29652e-10	-1.28386	3.85376e-08	-1.29652e-10	-1.33339	0.000108486	-1.29652e-10	-1.3453
161219135	rs1463948	1.38864e-11	-1.02117	-0.417198	1.31664e-05	4.96733	-0.466937	0.00054766	0.580841	-0.307109
161219458	rs62278292	2.15971e-11	-0.996713	-5.80728e-10	9.88162e-08	-0.391766	-5.80728e-10	0.000158028	-0.969149	-5.80728e-10
161221705	rs3921595	2.37201e-12	-1.57915	-1.62639	1.76352e-08	-0.442349	-1.67278	1.37323e-05	-1.72145	-1.69072
161221848	rs2221514	2.37748e-12	-1.586	-1.61723	1.75759e-08	-0.423864	-1.69463	1.34535e-05	-1.71802	-1.71467
161222005	rs62278293	1.82203e-11	-1.16674	-5.80728e-10	8.00587e-08	-0.602268	-5.80728e-10	0.000124846	-1.20484	-5.80728e-10
161222198	rs2063006	2.37034e-12	-1.62151	-1.58473	2.70026e-08	-0.368445	-1.32065	2.12162e-05	-1.74004	-1.23712
161222415	rs1354732	2.42782e-12	-1.56505	-1.61723	1.66341e-08	-0.47894	-1.69463	1.33206e-05	-1.72794	-1.71467
161222473	rs1354733	2.41759e-12	-1.61842	-1.56808	2.81197e-08	-0.354716	-1.29384	2.17529e-05	-1.74435	-1.20783
161223736	rs9985491	3.1423e-12	-1.74552	-1.1788	1.64103e-07	1.33277	-1.2173	4.28349e-05	-1.1531	-1.12147
161223910	rs66861749	2.57337e-11	-0.908326	0.0868551	3.59049e-08	-0.965211	-0.438944	9.84592e-05	-0.983386	-0.458894
161224027	rs60861269	2.58059e-11	-0.898766	0.0800951	3.60319e-08	-0.955973	-0.444651	9.88014e-05	-0.974253	-0.464558
161224165	rs9828633	2.58059e-11	-0.898766	0.0800951	3.60319e-08	-0.955973	-0.444651	9.88014e-05	-0.974253	-0.464558
161224355	rs9809416	2.48209e-12	-1.54295	-1.61723	1.57606e-08	-0.532879	-1.69463	1.32042e-05	-1.73672	-1.71467
161224432	rs137912487	1.44461e-11	-1.29652e-10	-1.39885	3.42836e-08	-1.29652e-10	-1.45036	9.6927e-05	-1.29652e-10	-1.45796
161224538	rs7644500	2.54413e-11	-0.898766	0.0658672	3.56019e-08	-0.955973	-0.456657	9.76313e-05	-0.974253	-0.476471
161224694	rs9809639	7.66719e-12	-1.54462	-0.4877	2.14904e-06	3.25664	-0.568893	0.000158832	-0.522782	-0.441291
161224758	rs7622326	2.46355e-12	-1.55044	-1.61723	1.60445e-08	-0.515026	-1.69463	1.32412e-05	-1.73392	-1.71467
161225049	rs146361592	3.10654e-11	-0.63318	-5.80728e-10	5.2698e-08	-1.02045	-5.80728e-10	0.000484523	0.151242	-5.80728e-10
161225390	rs13433808	3.00041e-12	-1.74964	-1.22088	1.49597e-07	1.27913	-1.25621	3.98614e-05	-1.17682	-1.16969
161225430	rs115931492	1.00247e-11	-1.76423	-5.80728e-10	2.90703e-08	-1.61531	-5.80728e-10	7.57274e-05	-1.70478	-5.80728e-10
161225484	rs76047675	1.5084e-11	-1.29652e-10	-1.35564	3.56815e-08	-1.29652e-10	-1.4104	0.000100829	-1.29652e-10	-1.4185
161225722	rs9881962	6.95583e-11	-0.910053	1.08295	8.77679e-08	-0.91778	0.407447	0.000229197	-0.974901	0.377562
161225752	rs62278294	7.14685e-12	-1.74764	-0.354962	3.47418e-07	1.30589	-0.44039	9.67911e-05	-1.16502	-0.29435
161226185	rs4287919	2.63459e-12	-1.72228	-1.37826	1.02808e-07	1.35068	-1.70284	2.05378e-05	-1.27259	-1.73707
161226978	rs62278295	1.0258e-11	-1.74122	-5.80728e-10	2.54548e-08	-1.74812	-5.80728e-10	7.46277e-05	-1.71941	-5.80728e-10
161227351	rs78009669	1.85058e-12	-1.71734	-1.73643	5.59356e-09	-1.76581	-1.49761	1.88921e-05	-1.75573	-1.33745
161227392	rs9872424	1.90342e-11	-1.29652e-10	-1.12304	4.43557e-08	-1.29652e-10	-1.19279	0.00012505	-1.29652e-10	-1.20321
161227728	rs76996304	1.84833e-12	-1.72814	-1.72685	5.0517e-09	-1.76333	-1.60197	1.68197e-05	-1.73767	-1.4717
161228271	rs9821882	5.22644e-12	-1.74526	-0.670279	3.03941e-07	1.49201	-0.760201	6.33275e-05	-1.11968	-0.763927
161228286	rs188484630	1.29563e-11	-1.29652e-10	-1.50769	3.10324e-08	-1.29652e-10	-1.55	8.78605e-05	-1.29652e-10	-1.55617
161228638	rs73875642	1.97068e-11	-1.29652e-10	-1.08831	4.58324e-08	-1.29652e-10	-1.16004	0.000129173	-1.29652e-10	-1.17077
161229214	rs17479823	1.67288e-11	-1.25214	-5.80728e-10	5.38041e-08	-0.999679	-5.80728e-10	0.000112756	-1.30669	-5.80728e-10
161229221	rs62278296	1.78195e-11	-1.18898	-5.80728e-10	7.76089e-08	-0.633346	-5.80728e-10	0.000122188	-1.22636	-5.80728e-10
161229396	rs9883089	2.7621e-12	-1.73068	-1.32261	1.19636e-07	1.35698	-1.55756	2.22656e-05	-1.27964	-1.64924
161229765	rs77204240	1.11126e-11	-1.29652e-10	-1.6612	2.71901e-08	-1.29652e-10	-1.68218	7.7068e-05	-1.29652e-10	-1.68723
161229775	rs76174966	1.11108e-11	-1.29652e-10	-1.66135	2.68788e-08	-1.29652e-10	-1.69369	7.64773e-05	-1.29652e-10	-1.69493
161230008	rs12489244	1.84088e-12	-1.73183	-1.7272	5.04858e-09	-1.76227	-1.60365	1.68614e-05	-1.73431	-1.47258
161230322	rs2048038	7.66441e-11	-0.684465	0.954364	1.04752e-07	-0.799096	0.465662	0.000297525	-0.773472	0.437046
161230417	rs115110176	1.84183e-12	-1.73054	-1.72797	5.03562e-09	-1.76267	-1.60583	1.67903e-05	-1.73552	-1.4756
161230518	rs6766974	5.43368e-12	-1.74301	-0.633643	3.23623e-07	1.51967	-0.725117	6.63994e-05	-1.10732	-0.72891
161230644	rs6802799	5.37716e-12	-1.74301	-0.644099	3.20398e-07	1.51967	-0.735133	6.57389e-05	-1.10732	-0.738907
161230994	rs9817407	1.90056e-11	-1.29652e-10	-1.12454	4.4293e-08	-1.29652e-10	-1.1942	0.000124875	-1.29652e-10	-1.20461
161231115	rs138466558	1.83541e-12	-1.73183	-1.73018	5.00543e-09	-1.76227	-1.61224	1.66609e-05	-1.73431	-1.48455
161231494	rs150243450	1.42952e-11	-0.664883	-0.744463	1.82331e-08	-1.14625	-0.935538	9.33018e-05	-0.565414	-0.930668
161231564	rs76301719	5.6563e-12	-1.41556	-0.920939	1.58674e-08	-1.11027	-1.11049	2.8879e-05	-1.54139	-1.12741
161231658	rs58984753	5.50201e-12	-1.54164	-0.822516	1.88689e-06	3.46334	-0.905683	0.000104839	-0.470374	-0.909124
161231707	rs77279217	1.83541e-12	-1.73183	-1.73018	5.00543e-09	-1.76227	-1.61224	1.66609e-05	-1.73431	-1.48455
161232151	rs147473354	1.16505e-11	-1.61392	-5.80728e-10	4.31218e-08	-1.221	-5.80728e-10	8.69647e-05	-1.56642	-5.80728e-10
161232169	rs9860670	5.49105e-12	-1.74301	-0.623139	3.26896e-07	1.51967	-0.715054	6.70697e-05	-1.10732	-0.718865
161232346	rs9823730	2.86831e-12	-1.73068	-1.28487	1.22716e-07	1.35698	-1.53214	2.26792e-05	-1.27964	-1.63083
161232355	rs73166039	3.16599e-11	-0.60063	-0.0135929	4.8382e-08	-0.719744	-0.386156	0.000138891	-0.693095	-0.405135
161232680	rs537056268	1.29912e-11	-1.29652e-10	-1.505	3.11082e-08	-1.29652e-10	-1.54756	8.80716e-05	-1.29652e-10	-1.55377
161232826	rs55659916	5.40396e-12	-1.74301	-0.639126	3.21928e-07	1.51967	-0.73037	6.60522e-05	-1.10732	-0.734152
161232985	rs73166043	1.44594e-11	-0.656125	-0.741802	1.83974e-08	-1.13968	-0.933144	9.43852e-05	-0.55627	-0.928268
161233041	rs2135449	7.66441e-11	-0.684465	0.954364	1.04752e-07	-0.799096	0.465662	0.000297525	-0.773472	0.437046
161233051	rs56391809	5.4747e-12	-1.54164	-0.827493	1.87796e-06	3.46334	-0.91043	0.000104343	-0.470374	-0.91386
161233343	rs12488709	1.82928e-12	-1.73183	-1.73352	4.9539e-09	-1.76227	-1.62259	1.64199e-05	-1.73431	-1.49912
161234230	rs62278301	5.40568e-12	-1.7464	-0.63542	3.14058e-07	1.52842	-0.763872	6.31569e-05	-1.12149	-0.764812
161234375	rs62278302	2.9046e-12	-1.73068	-1.2723	1.23772e-07	1.35698	-1.52357	2.28511e-05	-1.27964	-1.62328
161234404	rs9871657	2.8234e-12	-1.58224	-1.4491	2.61596e-08	-0.387671	-1.33314	2.19107e-05	-1.75433	-1.19062
161234531	rs73166044	1.30791e-11	-0.76461	-0.733644	1.70944e-08	-1.22047	-0.925803	8.48906e-05	-0.669654	-0.920905
161234532	rs73166045	1.46695e-11	-0.647332	-0.736172	1.86134e-08	-1.13307	-0.928078	9.57408e-05	-0.547091	-0.923187
161234937	rs9848019	2.95443e-12	-1.73068	-1.25529	1.25229e-07	1.35698	-1.51187	2.30214e-05	-1.27964	-1.61585
161234956	rs138370392	1.53025e-11	-1.29652e-10	-1.34126	3.61606e-08	-1.29652e-10	-1.39706	0.000102166	-1.29652e-10	-1.40532
161235100	rs9830665	5.63689e-12	-1.74301	-0.596926	3.35213e-07	1.51967	-0.689932	6.87729e-05	-1.10732	-0.693789
161235246	rs12485647	1.82088e-12	-1.73298	-1.73698	4.89739e-09	-1.76188	-1.63444	1.61625e-05	-1.73319	-1.51604
161235357	rs9848777	5.68861e-12	-1.54164	-0.789164	1.94791e-06	3.46334	-0.873856	0.000108222	-0.470374	-0.877361
161235505	rs9811495	5.63689e-12	-1.74301	-0.596926	3.35213e-07	1.51967	-0.689932	6.87729e-05	-1.10732	-0.693789
161235621	rs9811877	2.98333e-12	-1.73068	-1.24556	1.26075e-07	1.35698	-1.50514	2.31374e-05	-1.27964	-1.61083
161235631	rs9831484	2.77995e-12	-1.58224	-1.4646	2.56642e-08	-0.387671	-1.35226	2.14746e-05	-1.75433	-1.21072
161235737	rs62278303	2.99946e-12	-1.73068	-1.24016	1.26548e-07	1.35698	-1.50139	2.32023e-05	-1.27964	-1.60802
161235772	rs73166049	1.48658e-11	-0.639388	-0.730823	1.88154e-08	-1.12709	-0.923264	9.70052e-05	-0.538799	-0.918358
161235872	rs13322121	2.98333e-12	-1.73068	-1.24556	1.26075e-07	1.35698	-1.50514	2.31374e-05	-1.27964	-1.61083
161236082	rs73166050	1.48658e-11	-0.639388	-0.730823	1.88154e-08	-1.12709	-0.923264	9.70052e-05	-0.538799	-0.918358
161236265	rs9816618	5.74406e-12	-1.54164	-0.779464	1.96604e-06	3.46334	-0.864595	0.000109227	-0.470374	-0.868118
161236563	rs145850284	1.05834e-11	-1.70999	-5.80728e-10	7.27795e-08	-0.697594	-5.80728e-10	8.84312e-05	-1.5497	-5.80728e-10
161236641	rs79083192	1.81612e-12	-1.7341	-1.73846	4.87175e-09	-1.76148	-1.6401	1.60495e-05	-1.73204	-1.5242
161236822	rs13319136	5.69126e-12	-1.55598	-0.774365	1.84181e-06	3.3932	-0.859725	0.000106006	-0.505165	-0.863258
161237013	rs76979851	1.80935e-12	-1.73737	-1.73893	4.86909e-09	-1.76015	-1.64197	1.60628e-05	-1.72849	-1.52693
161237020	rs9821185	5.72938e-12	-1.74301	-0.580652	3.40484e-07	1.51967	-0.674327	6.98524e-05	-1.10732	-0.678213
161237027	rs73166053	3.40001e-11	-0.557069	0.0141583	5.16775e-08	-0.678449	-0.361558	0.000148403	-0.651282	-0.380708
161237048	rs9841358	3.02056e-12	-1.73355	-1.23028	1.23957e-07	1.32942	-1.49451	2.30712e-05	-1.29048	-1.60285
161237465	rs9822251	5.73646e-12	-1.7474	-0.575032	3.23937e-07	1.46446	-0.668938	6.85236e-05	-1.13191	-0.672834
161237788	rs187854648	1.30037e-11	-1.29652e-10	-1.50404	3.11354e-08	-1.29652e-10	-1.54668	8.81474e-05	-1.29652e-10	-1.55291
161238039	rs9826598	5.74872e-12	-1.74526	-0.575032	3.32985e-07	1.49201	-0.668938	6.93671e-05	-1.11968	-0.672834
161238227	rs75736155	1.81089e-12	-1.73521	-1.74024	4.8379e-09	-1.76106	-1.64749	1.58958e-05	-1.73088	-1.53499
161238449	rs150596659	1.19522e-11	-1.58836	-5.80728e-10	4.91322e-08	-1.09051	-5.80728e-10	9.48322e-05	-1.47981	-5.80728e-10
161238512	rs62278304	1.92523e-11	-1.11164	-5.80728e-10	8.64071e-08	-0.525958	-5.80728e-10	0.000131688	-1.15149	-5.80728e-10
161238634	rs2174605	3.48528e-12	-1.31559	-1.50514	1.46763e-08	-0.898283	-1.40051	2.04337e-05	-1.74748	-1.26726
161238734	rs73875645	1.95858e-11	-1.29652e-10	-1.09447	4.55668e-08	-1.29652e-10	-1.16585	0.000128432	-1.29652e-10	-1.17652
161238856	rs9831924	3.05933e-12	-1.73629	-1.21478	1.21916e-07	1.30197	-1.48366	2.30133e-05	-1.3012	-1.59465
161239185	rs76397669	1.78343e-12	-1.74767	-1.74307	4.80563e-09	-1.75389	-1.66135	1.58604e-05	-1.71422	-1.55387
161239338	rs187154423	1.0245e-11	-1.29652e-10	-1.74248	2.78464e-08	-1.29652e-10	-1.65833	7.80693e-05	-1.29652e-10	-1.67433
161239927	rs76659376	1.8088e-12	-1.73521	-1.74139	4.812e-09	-1.76106	-1.65286	1.57706e-05	-1.73088	-1.5429
161240141	rs144048849	1.20487e-11	-1.58032	-5.80728e-10	4.99048e-08	-1.07491	-5.80728e-10	9.5803e-05	-1.46963	-5.80728e-10
161240659	rs145750609	1.07705e-11	-1.69246	-5.80728e-10	6.25374e-08	-0.849263	-5.80728e-10	9.59675e-05	-1.46791	-5.80728e-10
161241296	rs9843289	5.81093e-12	-1.74526	-0.564267	3.36441e-07	1.49201	-0.658614	7.00857e-05	-1.11968	-0.662528
161241877	rs74395114	1.809e-12	-1.7341	-1.7424	4.78494e-09	-1.76148	-1.65807	1.56306e-05	-1.73204	-1.55065
161242072	rs55638748	3.12377e-12	-1.73629	-1.19394	1.23721e-07	1.30197	-1.46897	2.32725e-05	-1.3012	-1.58345
161242155	rs73875647	1.9357e-11	-1.29652e-10	-1.10622	4.50644e-08	-1.29652e-10	-1.17693	0.000127029	-1.29652e-10	-1.18751
161242210	rs76527185	1.80845e-12	-1.7341	-1.7427	4.7768e-09	-1.76148	-1.65978	1.55908e-05	-1.73204	-1.5532
161242224	rs62278344	1.68499e-11	-1.24493	-5.80728e-10	7.17161e-08	-0.712313	-5.80728e-10	0.000115758	-1.28042	-5.80728e-10
161242378	rs62278345	3.13988e-12	-1.73629	-1.1888	1.24173e-07	1.30197	-1.46532	2.33375e-05	-1.3012	-1.58066
161242503	rs73166055	1.00527e-11	-1.76143	-5.80728e-10	2.72987e-08	-1.67819	-5.80728e-10	7.13514e-05	-1.7643	-5.80728e-10
161242521	rs80334677	1.80794e-12	-1.7341	-1.74298	4.76874e-09	-1.76148	-1.66147	1.55513e-05	-1.73204	-1.55573
161242566	rs73166056	3.29277e-11	-0.574957	-5.80728e-10	4.97335e-08	-1.07835	-5.80728e-10	0.000259909	-0.471592	-5.80728e-10
161243021	rs62278346	1.68499e-11	-1.24493	-5.80728e-10	7.17161e-08	-0.712313	-5.80728e-10	0.000115758	-1.28042	-5.80728e-10
161243189	rs7635683	5.81093e-12	-1.74526	-0.564267	3.36441e-07	1.49201	-0.658614	7.00857e-05	-1.11968	-0.662528
161243440	rs74853509	1.89333e-11	-1.29652e-10	-1.12835	4.94117e-08	-1.29652e-10	-1.08484	0.000140758	-1.29652e-10	-1.08488
161243804	rs9854715	5.82248e-12	-1.56264	-0.744909	1.83245e-06	3.35997	-0.831584	0.000107252	-0.521568	-0.835173
161243841	rs10936230	1.78063e-12	-1.74767	-1.74464	4.70821e-09	-1.75389	-1.68183	1.53849e-05	-1.71422	-1.58431
161244064	rs114844737	1.80701e-12	-1.7341	-1.7435	4.75292e-09	-1.76148	-1.66479	1.54735e-05	-1.73204	-1.56075
161244104	rs144439007	1.52485e-11	-1.29652e-10	-1.34479	3.60423e-08	-1.29652e-10	-1.40034	0.000101836	-1.29652e-10	-1.40856
161244293	rs117353022	1.02657e-11	-1.29652e-10	-1.74047	2.61609e-08	-1.29652e-10	-1.72076	7.68294e-05	-1.29652e-10	-1.69034
161244310	rs9859036	5.84999e-12	-1.56264	-0.740195	1.84073e-06	3.35997	-0.827079	0.000107735	-0.521568	-0.830676
161244449	rs9859309	5.82844e-12	-1.7474	-0.559125	3.28918e-07	1.46446	-0.65368	6.95752e-05	-1.13191	-0.657604
161244701	rs112775448	1.24099e-11	-1.55078	-5.80728e-10	4.20566e-08	-1.24601	-5.80728e-10	7.41388e-05	-1.72598	-5.80728e-10
161245019	rs79071487	5.71563e-12	-1.44266	-0.883405	1.57995e-08	-1.14755	-1.0775	2.91975e-05	-1.56298	-1.09486
161245056	rs62278347	1.67796e-11	-1.24911	-5.80728e-10	7.12908e-08	-0.718261	-5.80728e-10	0.000115292	-1.28445	-5.80728e-10
161245149	rs9855939	5.86158e-12	-1.7474	-0.553456	3.30712e-07	1.46446	-0.648242	6.99539e-05	-1.13191	-0.652175
161245286	rs10936231	1.80584e-12	-1.7341	-1.74414	4.72989e-09	-1.76148	-1.66965	1.53595e-05	-1.73204	-1.56815
161245414	rs9836432	5.86158e-12	-1.7474	-0.553456	3.30712e-07	1.46446	-0.648242	6.99539e-05	-1.13191	-0.652175
161245515	rs10936232	1.80584e-12	-1.7341	-1.74414	4.72989e-09	-1.76148	-1.66965	1.53595e-05	-1.73204	-1.56815
161245610	rs79764622	1.00134e-11	-1.76535	-5.80728e-10	5.04863e-08	-1.06333	-5.80728e-10	7.39894e-05	-1.728	-5.80728e-10
161245707	rs77754244	1.46454e-11	-1.29652e-10	-1.38514	3.47201e-08	-1.29652e-10	-1.43771	9.81452e-05	-1.29652e-10	-1.44547
161246248	rs73166058	3.49649e-11	-0.557069	0.0421413	5.29766e-08	-0.678449	-0.336729	0.000152108	-0.651282	-0.356052
161246344	rs73166059	3.49649e-11	-0.557069	0.0421413	5.29766e-08	-0.678449	-0.336729	0.000152108	-0.651282	-0.356052
161247565	rs7638966	5.89193e-12	-1.7474	-0.548291	3.32355e-07	1.46446	-0.643286	7.03008e-05	-1.13191	-0.647228
161247811	rs9847638	2.67568e-12	-1.56828	-1.51679	2.3233e-08	-0.424949	-1.4145	1.98988e-05	-1.7575	-1.28376
161248062	rs74882602	1.77811e-12	-1.74851	-1.74521	4.66482e-09	-1.75319	-1.69179	1.51608e-05	-1.71278	-1.60043
161248170	rs118000038	1.02638e-11	-1.29652e-10	-1.74065	2.61498e-08	-1.29652e-10	-1.72118	7.67808e-05	-1.29652e-10	-1.69097
161248326	rs4856642	3.24255e-12	-1.73917	-1.15374	1.2355e-07	1.27192	-1.4403	2.3517e-05	-1.31285	-1.56135
161248853	rs16832576	1.80501e-12	-1.73521	-1.7435	4.75493e-09	-1.76106	-1.66479	1.54916e-05	-1.73088	-1.56075
161249264	rs1463944	2.83598e-12	-1.59693	-1.42996	2.6647e-08	-0.390902	-1.31145	2.2646e-05	-1.74865	-1.16329
161249402	rs114463866	1.00289e-11	-1.7638	-5.80728e-10	2.96836e-08	-1.59443	-5.80728e-10	7.68281e-05	-1.69035	-5.80728e-10
161250129	rs10936233	1.79429e-12	-1.73945	-1.74521	4.66984e-09	-1.75916	-1.68474	1.50927e-05	-1.72602	-1.59169
161251252	rs13324941	5.91553e-12	-1.73257	-0.559125	3.89795e-07	1.63427	-0.65368	7.51018e-05	-1.05547	-0.657604
161251382	rs10936234	2.58143e-12	-1.60285	-1.51808	2.51836e-08	-0.328895	-1.42994	1.97099e-05	-1.74841	-1.30239
161251385	rs114193311	1.46982e-11	-1.29652e-10	-1.38155	3.48357e-08	-1.29652e-10	-1.43439	9.84678e-05	-1.29652e-10	-1.44219
161251392	rs13324930	5.91553e-12	-1.73257	-0.559125	3.89795e-07	1.63427	-0.65368	7.51018e-05	-1.05547	-0.657604
161251472	rs16832578	1.80432e-12	-1.7341	-1.74499	4.6863e-09	-1.76148	-1.67891	1.5141e-05	-1.73204	-1.58248
161251781	rs9831040	3.32672e-12	-1.71355	-1.15374	1.45237e-07	1.43364	-1.4403	2.5636e-05	-1.22658	-1.56135
161252370	rs17420696	6.56457e-12	-1.12079	-1.0668	3.26392e-08	-0.651315	-0.8482	5.64543e-05	-1.26368	-0.734812
161252539	rs150734078	1.20368e-11	-1.5813	-5.80728e-10	2.50098e-08	-1.76576	-5.80728e-10	0.000117609	-1.26456	-5.80728e-10
161252615	rs78688772	1.12202e-11	-1.65156	-5.80728e-10	3.07312e-07	0.742836	-5.80728e-10	0.000192896	-0.76977	-5.80728e-10
161253101	rs75730033	1.50468e-11	-1.29652e-10	-1.35811	3.55999e-08	-1.29652e-10	-1.41269	0.000100601	-1.29652e-10	-1.42076
161253174	rs6441385	5.91553e-12	-1.73257	-0.559125	3.89795e-07	1.63427	-0.65368	7.51018e-05	-1.05547	-0.657604
161253243	rs76335426	1.80417e-12	-1.7341	-1.74507	4.67936e-09	-1.76148	-1.68039	1.51057e-05	-1.73204	-1.58481
161253314	rs6441386	3.29762e-12	-1.72769	-1.14839	1.38829e-07	1.38467	-1.43646	2.46526e-05	-1.26868	-1.55836
161253371	rs62278349	1.70804e-11	-1.23134	-5.80728e-10	7.31125e-08	-0.693029	-5.80728e-10	0.000117287	-1.2673	-5.80728e-10
161253640	rs62278350	1.86911e-11	-1.14123	-5.80728e-10	8.29476e-08	-0.566819	-5.80728e-10	0.000127967	-1.18015	-5.80728e-10
161253948	rs2063008	5.89941e-12	-1.7353	-0.559125	3.78983e-07	1.60614	-0.65368	7.41447e-05	-1.0683	-0.657604
161254404	rs2063007	2.57228e-12	-1.59633	-1.52815	2.47504e-08	-0.347987	-1.4282	1.97175e-05	-1.75045	-1.29996
161254729	rs141249539	1.03983e-11	-1.72763	-5.80728e-10	5.44361e-08	-0.988	-5.80728e-10	8.88865e-05	-1.54456	-5.80728e-10
161254797	rs2174606	2.57228e-12	-1.59633	-1.52815	2.47504e-08	-0.347987	-1.4282	1.97175e-05	-1.75045	-1.29996
161254831	rs6800559	8.01219e-11	-0.662906	0.977182	1.03279e-07	-0.778706	0.43111	0.000292319	-0.752814	0.398739
161255134	rs77604868	1.80187e-12	-1.7363	-1.74414	4.73399e-09	-1.76061	-1.66965	1.53956e-05	-1.72969	-1.56815
161256157	rs28781331	5.85384e-12	-1.73791	-0.564267	3.667e-07	1.57813	-0.658614	7.28487e-05	-1.08101	-0.662528
161256297	rs79608229	1.93865e-11	-1.29652e-10	-1.1047	4.51293e-08	-1.29652e-10	-1.1755	0.00012721	-1.29652e-10	-1.18608
161256615	rs79977372	1.49246e-11	-0.569331	-0.796929	1.86957e-08	-1.07407	-0.982659	9.83234e-05	-0.465727	-0.977933
161257152	rs76983719	9.29263e-12	-1.04457	-0.795481	4.90872e-08	-0.551801	-0.539629	8.36821e-05	-1.19618	-0.408715
161257160	rs76457824	1.43993e-11	-1.4021	-5.80728e-10	3.45412e-08	-1.44287	-5.80728e-10	0.000109133	-1.33936	-5.80728e-10
161257245	rs7651219	5.82089e-12	-1.73791	-0.569912	3.6472e-07	1.57813	-0.664028	7.24561e-05	-1.08101	-0.667932
161257604	rs57598400	3.33515e-12	-1.72769	-1.13707	1.39965e-07	1.38467	-1.4283	2.48097e-05	-1.26868	-1.552
161257793	rs114909126	3.08846e-11	-0.639017	-5.80728e-10	2.73546e-08	-1.67614	-5.80728e-10	0.000139078	-1.09689	-5.80728e-10
161258021	rs77564805	1.04652e-11	-1.72122	-5.80728e-10	2.50237e-08	-1.76521	-5.80728e-10	7.69093e-05	-1.6893	-5.80728e-10
161258173	rs79904482	1.03612e-11	-1.29652e-10	-1.73121	2.70631e-08	-1.29652e-10	-1.68686	7.74769e-05	-1.29652e-10	-1.68194
161258353	rs17480196	2.58943e-12	-1.58969	-1.52815	2.42854e-08	-0.366953	-1.4282	1.96797e-05	-1.75237	-1.29996
161258536	rs6789636	5.79116e-12	-1.73791	-0.575032	3.62933e-07	1.57813	-0.668938	7.21018e-05	-1.08101	-0.672834
161258959	rs76470822	1.77697e-12	-1.74933	-1.74503	4.63195e-09	-1.75247	-1.69958	1.49866e-05	-1.71131	-1.61345
161259611	rs17420914	5.65162e-12	-1.7404	-0.596926	3.45615e-07	1.55023	-0.689932	6.97229e-05	-1.0936	-0.693789
161259764	rs62278352	5.71515e-12	-1.7404	-0.585749	3.49338e-07	1.55023	-0.679216	7.04727e-05	-1.0936	-0.683092
161260281	rs2221517	3.30314e-12	-1.72769	-1.14671	1.38847e-07	1.38467	-1.43632	2.46723e-05	-1.26868	-1.55756
161260401	rs141966397	1.02642e-11	-1.29652e-10	-1.74061	2.7802e-08	-1.29652e-10	-1.65992	7.96723e-05	-1.29652e-10	-1.654
161260412	rs114236202	1.0043e-11	-1.76239	-5.80728e-10	2.61978e-08	-1.71935	-5.80728e-10	7.15352e-05	-1.76173	-5.80728e-10
161260439	rs12485983	1.80881e-12	-1.73138	-1.74522	4.64102e-09	-1.76241	-1.68769	1.48913e-05	-1.73473	-1.59641
161260530	rs4856707	3.33515e-12	-1.72769	-1.13707	1.39965e-07	1.38467	-1.4283	2.48097e-05	-1.26868	-1.552
161260818	rs12489442	1.80891e-12	-1.73138	-1.74516	4.62824e-09	-1.76241	-1.69044	1.48251e-05	-1.73473	-1.60086
161260970	rs4856643	3.36481e-12	-1.72425	-1.13165	1.4488e-07	1.41526	-1.42438	2.51912e-05	-1.25649	-1.54894
161260987	rs1546399	1.85503e-11	-1.29652e-10	-1.14879	4.32931e-08	-1.29652e-10	-1.21704	0.000122082	-1.29652e-10	-1.22723
161261145	rs4856644	5.72943e-12	-1.73791	-0.585749	3.59222e-07	1.57813	-0.679216	7.13659e-05	-1.08101	-0.683092
161261507	rs9818115	5.72943e-12	-1.73791	-0.585749	3.59222e-07	1.57813	-0.679216	7.13659e-05	-1.08101	-0.683092
161261678	rs115474531	1.43512e-11	-1.40544	-5.80728e-10	2.52877e-08	-1.75471	-5.80728e-10	0.000101389	-1.41296	-5.80728e-10
161261683	rs116040831	1.44274e-11	-1.40014	-5.80728e-10	2.53117e-08	-1.75376	-5.80728e-10	0.000101922	-1.40772	-5.80728e-10
161261852	rs62278353	5.9655e-12	-1.73791	-0.545372	3.89161e-07	1.57813	-0.599165	7.69709e-05	-1.08101	-0.607485
161262238	rs1506475	6.15754e-12	-1.53465	-0.716943	2.24225e-06	3.4969	-0.766696	0.000121985	-0.453643	-0.774383
161262863	rs75362596	1.81149e-12	-1.73008	-1.74504	4.61401e-09	-1.7628	-1.69313	1.47424e-05	-1.73595	-1.60525
161263054	rs148481191	1.81149e-12	-1.73008	-1.74504	4.61401e-09	-1.7628	-1.69313	1.47424e-05	-1.73595	-1.60525
161263167	rs6774376	5.89895e-12	-1.73268	-0.561822	3.735e-07	1.55313	-0.615241	7.63967e-05	-1.07248	-0.623502
161263248	rs6809987	5.99948e-12	-1.73791	-0.539692	3.91327e-07	1.57813	-0.593614	7.73978e-05	-1.08101	-0.601954
161263426	rs6786047	5.99948e-12	-1.73791	-0.539692	3.91327e-07	1.57813	-0.593614	7.73978e-05	-1.08101	-0.601954
161263586	rs2202558	5.99948e-12	-1.73791	-0.539692	3.91327e-07	1.57813	-0.593614	7.73978e-05	-1.08101	-0.601954
161263939	rs2221516	3.42751e-12	-1.72769	-1.10975	1.4507e-07	1.38467	-1.39248	2.5486e-05	-1.26868	-1.52511
161263962	rs2221515	6.18987e-12	-1.53465	-0.711707	2.25373e-06	3.4969	-0.761587	0.000122607	-0.453643	-0.769294
161263990	rs1506474	2.57118e-12	-1.57939	-1.54552	2.30947e-08	-0.382548	-1.46288	1.88634e-05	-1.75493	-1.33977
161264115	rs6777722	8.24618e-11	-0.611302	0.954364	1.08095e-07	-0.767683	0.465662	0.000316679	-0.71108	0.437046
161264262	rs78613915	1.81184e-12	-1.73008	-1.74484	4.60194e-09	-1.7628	-1.69575	1.46789e-05	-1.73595	-1.60956
161264283	rs76766439	1.86113e-11	-1.1455	-5.80728e-10	6.70231e-08	-0.779991	-5.80728e-10	0.000156991	-0.975732	-5.80728e-10
161264658	rs6441387	6.05712e-12	-1.72845	-0.539588	4.28015e-07	1.66764	-0.593511	8.22961e-05	-1.01975	-0.601852
161264661	rs1506473	2.70423e-12	-1.59414	-1.48031	2.59823e-08	-0.341396	-1.38622	2.07975e-05	-1.74828	-1.24881
161264798	rs1506472	2.54495e-12	-1.57939	-1.55577	2.28142e-08	-0.382548	-1.4751	1.85887e-05	-1.75493	-1.35443
161264971	rs17480542	5.96625e-12	-1.73791	-0.545246	3.89209e-07	1.57813	-0.599042	7.69803e-05	-1.08101	-0.607363
161264973	rs62278354	1.70804e-11	-1.23134	-5.80728e-10	7.31125e-08	-0.693029	-5.80728e-10	0.000117287	-1.2673	-5.80728e-10
161265190	rs16832627	3.20439e-11	-1.29652e-10	-0.602166	6.25166e-08	-1.29652e-10	-0.849596	0.000174075	-1.29652e-10	-0.872439
161265567	rs17421292	5.83885e-12	-1.45118	-0.85356	1.60303e-08	-1.15934	-1.0512	2.97643e-05	-1.56971	-1.0689
161265652	rs16832642	1.80154e-12	-1.73591	-1.74472	4.60535e-09	-1.76078	-1.69703	1.47332e-05	-1.73012	-1.61169
161265689	rs73166064	1.52114e-11	-0.511796	-0.835435	1.82226e-08	-1.06522	-1.01715	9.94833e-05	-0.419404	-1.01253
161265704	rs9849101	1.85503e-11	-1.29652e-10	-1.14879	4.32931e-08	-1.29652e-10	-1.21704	0.000122082	-1.29652e-10	-1.22723
161265829	rs1546398	5.86926e-12	-1.73791	-0.561636	3.83025e-07	1.57813	-0.615058	7.57616e-05	-1.08101	-0.623321
161266153	rs1546397	5.86926e-12	-1.73791	-0.561636	3.83025e-07	1.57813	-0.615058	7.57616e-05	-1.08101	-0.623321
161266497	rs16832649	1.78251e-12	-1.74767	-1.74359	4.57643e-09	-1.75389	-1.71022	1.46681e-05	-1.71422	-1.63202
161266551	rs186333056	1.3036e-11	-1.29652e-10	-1.50156	3.12055e-08	-1.29652e-10	-1.54444	8.83426e-05	-1.29652e-10	-1.5507
161266588	rs76432603	1.81207e-12	-1.73008	-1.74472	4.59604e-09	-1.7628	-1.69703	1.46477e-05	-1.73595	-1.61169
161266662	rs16832658	1.85293e-11	-1.29652e-10	-1.14992	4.3247e-08	-1.29652e-10	-1.2181	0.000121954	-1.29652e-10	-1.22828
161266773	rs79984180	1.78404e-12	-1.7468	-1.74359	4.57332e-09	-1.75457	-1.71022	1.46472e-05	-1.71565	-1.63202
161266853	rs1848041	2.56274e-12	-1.57242	-1.55577	2.23907e-08	-0.401287	-1.4751	1.85589e-05	-1.75654	-1.35443
161267127	rs7621711	3.44029e-12	-1.7359	-1.09782	1.3756e-07	1.30601	-1.36698	2.52442e-05	-1.29963	-1.5037
161267161	rs7621624	5.90235e-12	-1.73791	-0.556014	3.85134e-07	1.57813	-0.609565	7.61774e-05	-1.08101	-0.617847
161267577	rs1546396	5.90235e-12	-1.73791	-0.556014	3.85134e-07	1.57813	-0.609565	7.61774e-05	-1.08101	-0.617847
161267589	rs1546395	2.55252e-12	-1.57242	-1.55977	2.19994e-08	-0.401287	-1.49273	1.8142e-05	-1.75654	-1.37716
161267613	rs79175439	1.80616e-12	-1.73369	-1.74438	4.55664e-09	-1.76163	-1.70681	1.44434e-05	-1.73247	-1.62921
161267774	rs1546394	5.95122e-12	-1.7353	-0.55038	3.98264e-07	1.60614	-0.604059	7.75763e-05	-1.0683	-0.612361
161268023	rs73166066	3.4334e-11	-0.513005	-0.0201316	5.02462e-08	-0.676145	-0.391948	0.000149008	-0.617038	-0.410886
161268098	rs59111786	7.93743e-11	-0.622441	0.927342	1.04397e-07	-0.778038	0.441214	0.000305807	-0.721726	0.412758
161268420	rs76037426	1.78349e-12	-1.74767	-1.74303	4.54006e-09	-1.75389	-1.7182	1.44419e-05	-1.71422	-1.64756
161268611	rs6781716	3.42849e-12	-1.73851	-1.09865	1.31607e-07	1.27899	-1.38419	2.46125e-05	-1.31012	-1.51855
161268885	rs10513568	1.81519e-12	-1.72888	-1.7442	4.54465e-09	-1.76314	-1.70794	1.43495e-05	-1.73703	-1.63118
161268974	rs10513567	1.79265e-12	-1.74264	-1.74294	4.53373e-09	-1.75482	-1.71866	1.43746e-05	-1.71795	-1.6485
161269329	rs12492702	1.78544e-12	-1.7468	-1.7428	4.55873e-09	-1.75457	-1.71341	1.45624e-05	-1.71565	-1.63783
161269518	rs6797876	3.54565e-11	-0.501416	0.000450362	5.17271e-08	-0.665335	-0.373711	0.000153424	-0.60594	-0.392777
161269519	rs12489359	1.78443e-12	-1.74767	-1.74251	4.55713e-09	-1.75389	-1.71444	1.45555e-05	-1.71422	-1.63973
161269972	rs1506471	2.71099e-12	-1.57939	-1.49257	2.4581e-08	-0.382548	-1.40051	2.03148e-05	-1.75493	-1.26564
161270303	rs74820567	1.48483e-11	-1.37138	-5.80728e-10	2.51928e-08	-1.75847	-5.80728e-10	7.12761e-05	-1.76536	-5.80728e-10
161270319	rs140682450	1.37846e-10	-1.29652e-10	0.856861	7.62142e-07	-1.29652e-10	1.6511	0.0019691	-1.29652e-10	1.55341
161271124	rs9842835	1.03054e-11	-1.73661	-5.80728e-10	6.10205e-08	-0.873818	-5.80728e-10	7.76817e-05	-1.6793	-5.80728e-10
161271598	rs75456645	1.81848e-12	-1.72766	-1.74361	4.55888e-09	-1.76345	-1.7045	1.44328e-05	-1.73809	-1.62433
161272085	rs16832710	1.81848e-12	-1.72766	-1.74361	4.55888e-09	-1.76345	-1.7045	1.44328e-05	-1.73809	-1.62433
161272230	rs882747	1.7882e-12	-1.7468	-1.74126	4.51377e-09	-1.75457	-1.72332	1.42827e-05	-1.71565	-1.65723
161272774	rs9868834	3.76602e-12	-1.73288	-1.01037	1.4908e-07	1.33588	-1.31642	2.65374e-05	-1.28795	-1.46542
161273021	rs75272002	1.78839e-12	-1.7468	-1.74115	4.53606e-09	-1.75457	-1.7184	1.44271e-05	-1.71565	-1.64717
161273069	rs16832715	1.78839e-12	-1.7468	-1.74115	4.53606e-09	-1.75457	-1.7184	1.44271e-05	-1.71565	-1.64717
161274019	rs6780945	8.43794e-11	-0.611302	0.977352	1.10367e-07	-0.767683	0.486469	0.000323294	-0.71108	0.457719
161274758	rs75636246	1.82043e-12	-1.72766	-1.74254	4.53817e-09	-1.76345	-1.70905	1.43187e-05	-1.73809	-1.63227
161274929	rs79957240	1.69417e-11	-1.2395	-5.80728e-10	7.22719e-08	-0.704593	-5.80728e-10	0.000116367	-1.27517	-5.80728e-10
161275222	rs59391552	1.76839e-11	-1.29652e-10	-1.19662	4.13899e-08	-1.29652e-10	-1.26199	0.000116768	-1.29652e-10	-1.27174
161275291	rs117549003	1.02188e-11	-1.29652e-10	-1.74504	3.01423e-08	-1.29652e-10	-1.5791	8.68107e-05	-1.29652e-10	-1.56819
161275389	rs116182259	1.44489e-11	-1.29652e-10	-1.39866	3.42896e-08	-1.29652e-10	-1.45019	9.69438e-05	-1.29652e-10	-1.45779
161275764	rs16832734	1.80184e-12	-1.7391	-1.74137	4.51205e-09	-1.75934	-1.71893	1.42046e-05	-1.72646	-1.6519
161275848	rs17421738	3.51329e-11	-0.524539	0.0144055	5.12538e-08	-0.6869	-0.361339	0.000151919	-0.628082	-0.380491
161276331	rs76879712	3.44475e-11	-0.529836	-5.80728e-10	2.7641e-08	-1.66573	-5.80728e-10	0.000193773	-0.765236	-5.80728e-10
161277952	rs77154769	1.46563e-11	-1.3844	-5.80728e-10	5.66237e-08	-0.948601	-5.80728e-10	0.000189284	-0.788673	-5.80728e-10
161278013	rs62279582	1.67918e-11	-1.24838	-5.80728e-10	7.13644e-08	-0.717229	-5.80728e-10	0.000115373	-1.28375	-5.80728e-10
161278106	rs117384353	1.38318e-11	-1.29652e-10	-1.44231	2.7034e-08	-1.29652e-10	-1.68793	7.84851e-05	-1.29652e-10	-1.66901
161278148	rs62279583	1.70136e-11	-1.23526	-5.80728e-10	7.27078e-08	-0.69858	-5.80728e-10	0.000116844	-1.27108	-5.80728e-10
161278284	rs4615094	2.4878e-12	-1.60116	-1.55672	2.39067e-08	-0.320926	-1.48994	1.84298e-05	-1.74588	-1.37208
161278310	rs76477938	1.00093e-11	-1.76576	-5.80728e-10	4.98676e-08	-1.07566	-5.80728e-10	9.08065e-05	-1.52319	-5.80728e-10
161279822	rs150383292	1.1434e-11	-1.63268	-5.80728e-10	2.50511e-08	-1.76411	-5.80728e-10	0.000101009	-1.41672	-5.80728e-10
161280133	rs80245426	2.01691e-12	-1.72642	-1.64129	4.46626e-09	-1.76375	-1.72473	1.27766e-05	-1.73913	-1.74518
161280196	rs149520679	1.10178e-11	-1.66976	-5.80728e-10	2.50162e-08	-1.76551	-5.80728e-10	8.33199e-05	-1.60924	-5.80728e-10
161281136	rs9867861	3.69788e-12	-1.51032	-1.25119	1.45567e-06	3.63766	-1.33946	7.48108e-05	-0.391306	-1.32565
161281181	rs116096232	1.78303e-11	-1.18838	-5.80728e-10	2.68271e-08	-1.69562	-5.80728e-10	0.000125715	-1.1979	-5.80728e-10
161281318	rs141655519	1.45361e-11	-1.29652e-10	-1.39264	3.44805e-08	-1.29652e-10	-1.44463	9.74767e-05	-1.29652e-10	-1.45231
161281407	rs79532244	1.04457e-11	-1.72308	-5.80728e-10	2.58231e-08	-1.73376	-5.80728e-10	7.2695e-05	-1.74565	-5.80728e-10
161281618	rs78115137	1.86911e-11	-1.14123	-5.80728e-10	8.29476e-08	-0.566819	-5.80728e-10	0.000127967	-1.18015	-5.80728e-10
161282107	rs77146905	1.15715e-11	-1.29652e-10	-1.62073	2.66999e-08	-1.29652e-10	-1.70037	7.54276e-05	-1.29652e-10	-1.70875
161282131	rs4856708	3.62325e-12	-1.52755	-1.25435	1.3041e-06	3.53057	-1.34232	7.12755e-05	-0.436806	-1.32856
161282409	rs59873230	2.01725e-12	-1.73008	-1.63745	4.47821e-09	-1.7628	-1.723	1.28167e-05	-1.73595	-1.74523
161282893	rs75654555	2.01725e-12	-1.73008	-1.63745	4.47821e-09	-1.7628	-1.723	1.28167e-05	-1.73595	-1.74523
161283088	rs9822904	2.47314e-12	-1.60017	-1.56361	2.36507e-08	-0.323657	-1.49798	1.81917e-05	-1.74915	-1.3818
161283406	rs2048040	2.02118e-12	-1.73008	-1.63551	4.48219e-09	-1.7628	-1.72212	1.28168e-05	-1.73595	-1.74522
161284060	rs7641444	2.48106e-12	-1.6733	-1.48729	1.47993e-07	1.64903	-1.63689	2.3747e-05	-1.16319	-1.70128
161284375	rs73166070	3.64495e-12	-1.54164	-1.23429	1.2417e-06	3.46334	-1.32413	7.02094e-05	-0.470374	-1.31007
161284379	rs7641731	2.53409e-12	-1.57242	-1.56701	2.17975e-08	-0.401287	-1.50195	1.79712e-05	-1.75654	-1.38662
161284569	rs13059068	1.31375e-11	-1.4938	-5.80728e-10	5.49635e-08	-0.978359	-5.80728e-10	7.30827e-05	-1.74033	-5.80728e-10
161284642	rs17421877	3.63441e-11	-0.567538	0.0912954	5.19133e-08	-0.742395	-0.293057	0.000139572	-0.780661	-0.312678
161284828	rs141788514	1.4909e-11	-1.29652e-10	-1.36731	3.52976e-08	-1.29652e-10	-1.42121	9.9757e-05	-1.29652e-10	-1.42919
161286896	rs113732223	1.06315e-11	-1.70545	-5.80728e-10	2.60234e-08	-1.72603	-5.80728e-10	7.18998e-05	-1.75665	-5.80728e-10
161287264	rs62279584	1.71675e-11	-1.22626	-5.80728e-10	7.36409e-08	-0.685827	-5.80728e-10	0.000117865	-1.26239	-5.80728e-10
161287334	rs17421926	3.78907e-11	-0.589572	0.155004	5.64806e-08	-0.762751	-0.188381	0.000152008	-0.800631	-0.207357
161287416	rs74511717	2.03312e-12	-1.75911	-1.60059	4.69234e-09	-1.73992	-1.69918	1.39689e-05	-1.65432	-1.74077
161288322	rs9877005	3.61674e-12	-1.51962	-1.26408	1.34159e-06	3.56772	-1.35113	7.19691e-05	-0.418163	-1.33752
161288455	rs73166073	3.61674e-12	-1.51962	-1.26408	1.34159e-06	3.56772	-1.35113	7.19691e-05	-0.418163	-1.33752
161288583	rs62279585	2.00503e-12	-1.70161	-1.672	1.79243e-07	1.90134	-1.69762	3.02408e-05	-0.930667	-1.69206
161288869	rs77390716	2.04357e-12	-1.75855	-1.59602	4.69957e-09	-1.74098	-1.69658	1.39498e-05	-1.65653	-1.73993
161289445	rs73166074	1.93868e-11	-0.502382	-0.602299	2.26387e-08	-1.05818	-0.807189	0.000124005	-0.40965	-0.801948
161289536	rs140364091	1.087e-11	-1.29652e-10	-1.68327	2.94792e-08	-1.29652e-10	-1.60134	7.98171e-05	-1.29652e-10	-1.65218
161289707	rs115601579	1.91353e-11	-1.11774	-5.80728e-10	6.16939e-08	-0.862843	-5.80728e-10	0.000103198	-1.39528	-5.80728e-10
161289930	rs12485788	2.08927e-12	-1.71991	-1.61255	4.52268e-09	-1.76493	-1.71099	1.27293e-05	-1.74403	-1.74399
161289937	rs73166075	1.97308e-11	-0.502382	-0.58471	2.30025e-08	-1.05818	-0.791248	0.000126003	-0.40965	-0.785963
161290017	rs1395294	2.48465e-12	-1.60017	-1.55897	2.40795e-08	-0.323657	-1.48001	1.85965e-05	-1.74915	-1.3598
161290167	rs6793693	2.55002e-12	-1.66849	-1.46468	1.5461e-07	1.67795	-1.62207	2.42703e-05	-1.151	-1.69167
161290616	rs79329952	2.09002e-12	-1.72387	-1.60823	4.53565e-09	-1.76428	-1.70878	1.27717e-05	-1.74115	-1.74354
161291550	rs77230176	1.05306e-11	-1.71499	-5.80728e-10	2.60059e-08	-1.7267	-5.80728e-10	7.23348e-05	-1.75062	-5.80728e-10
161291784	rs4263306	1.99467e-12	-1.7058	-1.673	1.73441e-07	1.86923	-1.69843	2.97569e-05	-0.945949	-1.69291
161292163	rs184336649	3.00589e-11	-0.666115	-5.80728e-10	6.17699e-08	-0.861612	-5.80728e-10	0.000135458	-1.12326	-5.80728e-10
161293443	rs79838376	1.26015e-11	-1.29652e-10	-1.53546	2.67157e-08	-1.29652e-10	-1.69978	7.67462e-05	-1.29652e-10	-1.69142
161293487	rs9848624	1.97208e-12	-1.70311	-1.68708	1.84125e-07	1.94019	-1.70961	3.01848e-05	-0.919803	-1.70478
161293589	rs60739746	1.27202e-11	-1.29652e-10	-1.52608	2.81242e-08	-1.29652e-10	-1.6484	7.81834e-05	-1.29652e-10	-1.67286
161293765	rs116238303	1.03341e-11	-1.73382	-5.80728e-10	2.55866e-08	-1.74296	-5.80728e-10	7.33293e-05	-1.73696	-5.80728e-10
161293776	rs115533441	1.10171e-11	-1.66983	-5.80728e-10	4.40539e-08	-1.19961	-5.80728e-10	9.14935e-05	-1.51565	-5.80728e-10
161294630	rs13087257	1.00171e-11	-1.76498	-5.80728e-10	3.33994e-08	-1.47649	-5.80728e-10	7.26288e-05	-1.74656	-5.80728e-10
161295005	rs144107559	2.018e-10	1.238	-5.80728e-10	6.16324e-08	-0.86384	-5.80728e-10	0.000501899	0.186477	-5.80728e-10
161295472	rs78733483	8.81843e-12	-1.12396	-0.768468	4.61308e-08	-0.644329	-0.509218	7.14946e-05	-1.38559	-0.376706
161295738	rs62279586	1.25236e-11	-1.54166	-5.80728e-10	2.55482e-08	-1.74446	-5.80728e-10	9.74007e-05	-1.45309	-5.80728e-10
161295831	rs9811902	1.9656e-12	-1.7064	-1.68708	1.79477e-07	1.91463	-1.70961	2.98191e-05	-0.931995	-1.70478
161296291	rs62279587	3.7059e-12	-1.49184	-1.2675	1.61326e-06	3.75522	-1.35424	7.81251e-05	-0.332933	-1.34068
161296344	rs1567061	2.41372e-12	-1.60661	-1.58149	2.41805e-08	-0.304403	-1.49508	1.8299e-05	-1.74703	-1.37805
161297116	rs74512867	2.22471e-11	-0.967061	-5.80728e-10	1.05151e-07	-0.329633	-5.80728e-10	0.000151527	-1.01116	-5.80728e-10
161297330	rs79213294	1.9093e-12	-1.76581	-1.65673	4.7957e-09	-1.69066	-1.72665	1.47452e-05	-1.59581	-1.7452
161299233	rs77656336	2.08933e-12	-1.75656	-1.57587	4.76894e-09	-1.73303	-1.68988	1.34295e-05	-1.69651	-1.73796
161299998	rs7642359	1.84597e-12	-1.76515	-1.69112	4.87981e-08	0.542695	-1.64003	2.13841e-05	-1.40917	-1.56011
161300740	rs62279589	2.08541e-11	-1.03172	-5.80728e-10	9.63727e-08	-0.416806	-5.80728e-10	0.000142302	-1.07397	-5.80728e-10
161302301	rs62279590	2.49956e-11	0.0823346	-0.93291	5.27513e-08	0.0718208	-1.09126	0.000165262	0.165455	-1.08985
161302495	rs62279591	2.05343e-11	-1.04718	-5.80728e-10	9.4372e-08	-0.437783	-5.80728e-10	0.000140183	-1.08897	-5.80728e-10
161303614	rs7632851	3.27281e-12	-1.65808	-1.22554	3.73026e-07	2.30239	-1.36577	4.95847e-05	-0.771464	-1.35678
161304545	rs138431196	1.55355e-11	-1.29652e-10	-1.32614	3.23688e-08	-1.29652e-10	-1.50783	8.84332e-05	-1.29652e-10	-1.54967
161304989	rs114427818	1.08538e-11	-1.68476	-5.80728e-10	2.5185e-08	-1.75878	-5.80728e-10	0.000100935	-1.41745	-5.80728e-10
161305080	rs75151714	2.18883e-12	-1.7599	-1.52601	4.9053e-09	-1.72568	-1.66904	1.36951e-05	-1.68599	-1.72889
161305151	rs6767611	1.12953e-11	-1.64489	-5.80728e-10	2.87079e-08	-1.62785	-5.80728e-10	7.13272e-05	-1.76464	-5.80728e-10
161305802	rs869772	3.2214e-12	-1.66297	-1.23648	3.65652e-07	2.27202	-1.35537	4.96835e-05	-0.786447	-1.3398
161307316	rs7620901	4.35332e-12	-1.63923	-0.959107	2.67104e-07	1.89493	-1.29232	3.40606e-05	-1.0654	-1.43838
161307363	rs12493665	2.22264e-12	-1.75887	-1.51171	4.93477e-09	-1.72821	-1.66051	1.37017e-05	-1.68958	-1.72483
161307927	rs117325411	1.15244e-11	-1.29652e-10	-1.62481	2.57751e-08	-1.29652e-10	-1.73562	7.35125e-05	-1.29652e-10	-1.73447
161309015	rs116467938	2.2267e-12	-1.7599	-1.50885	4.95582e-09	-1.72568	-1.65879	1.37626e-05	-1.68599	-1.72398
161309126	rs112082163	2.23947e-12	-1.76285	-1.50018	5.02969e-09	-1.71615	-1.65352	1.39828e-05	-1.67277	-1.72132
161309340	rs116150156	1.15507e-11	-0.38636	-1.23617	1.58237e-08	-0.765173	-1.45834	0.00013893	0.404152	-1.5021
161310147	rs9836151	3.87335e-12	-1.64472	-1.07044	2.38734e-07	1.86513	-1.37481	3.1407e-05	-1.0784	-1.50649
161310836	rs6793927	3.21135e-12	-1.67288	-1.2297	3.45234e-07	2.20862	-1.34943	4.84549e-05	-0.817545	-1.33374
161311198	rs117857279	1.2811e-11	-1.29652e-10	-1.51897	2.89403e-08	-1.29652e-10	-1.61979	7.66659e-05	-1.29652e-10	-1.69247
161311633	rs146649620	1.03113e-11	-1.29652e-10	-1.73603	2.71946e-08	-1.29652e-10	-1.68201	7.79842e-05	-1.29652e-10	-1.67542
161311821	rs111311620	1.12623e-11	-1.64781	-5.80728e-10	2.5055e-08	-1.76395	-5.80728e-10	7.30917e-05	-1.74021	-5.80728e-10
161312464	rs17487799	3.20984e-12	-1.70381	-1.19925	2.73599e-07	1.9223	-1.29567	3.92428e-05	-1.08405	-1.27811
161314661	rs57233433	2.30516e-12	-1.76457	-1.46955	5.17257e-09	-1.70723	-1.63443	1.42977e-05	-1.66069	-1.71113
161314754	rs6783402	2.11103e-12	-1.61389	-1.70821	2.00798e-08	-0.328174	-1.65714	1.46415e-05	-1.76426	-1.5838
161314828	rs79761163	6.79933e-12	-1.29424	-0.858208	3.31474e-08	-0.873628	-0.610436	5.65408e-05	-1.51364	-0.483325
161315352	rs139795090	1.14756e-11	-1.62905	-5.80728e-10	2.50787e-08	-1.76301	-5.80728e-10	0.000108456	-1.34558	-5.80728e-10
161320364	rs1588020	1.33027e-11	-1.29652e-10	-1.4813	2.95908e-08	-1.29652e-10	-1.59756	8.99276e-05	-1.29652e-10	-1.53292
161320680	rs76423062	2.28787e-12	-1.76461	-1.47704	5.02772e-09	-1.73185	-1.63821	1.40949e-05	-1.67261	-1.71351
161320730	rs80289224	1.51701e-11	-1.29652e-10	-1.34994	3.18919e-08	-1.29652e-10	-1.52268	8.7465e-05	-1.29652e-10	-1.56068
161321464	rs59085343	2.04791e-12	-1.62726	-1.72519	2.14659e-08	-0.2332	-1.68536	1.41387e-05	-1.76035	-1.62266
161321682	rs112653317	2.32008e-12	-1.76327	-1.4644	5.08589e-09	-1.72838	-1.63017	1.40978e-05	-1.67684	-1.70906
161324782	rs9883579	4.27913e-12	-1.36918	-1.24635	2.86739e-06	4.31443	-1.33831	7.99025e-05	-0.329521	-1.32159
161325255	rs2658525	2.03111e-12	-1.63332	-1.72737	2.18257e-08	-0.212764	-1.68918	1.40794e-05	-1.75907	-1.62814
161325497	rs75904764	1.25603e-11	-1.53873	-5.80728e-10	3.7257e-08	-1.36719	-5.80728e-10	8.06854e-05	-1.64136	-5.80728e-10
161325728	rs9880279	4.35249e-12	-1.35888	-1.23965	3.00294e-06	4.35457	-1.33226	8.19839e-05	-0.309978	-1.31542
161326479	rs149258790	1.06794e-11	-1.70096	-5.80728e-10	2.51402e-08	-1.76056	-5.80728e-10	7.2487e-05	-1.74852	-5.80728e-10
161326716	rs116174581	1.6641e-11	-1.2574	-5.80728e-10	2.62267e-08	-1.71825	-5.80728e-10	0.0001174	-1.26634	-5.80728e-10
161327035	rs1399905	2.0795e-12	-1.60977	-1.72737	1.98952e-08	-0.305373	-1.68918	1.39998e-05	-1.76474	-1.62814
161328266	rs117338325	2.02024e-11	-1.29652e-10	-1.06347	3.32567e-08	-1.29652e-10	-1.48077	9.84589e-05	-1.29652e-10	-1.44228
161328281	rs2674222	2.10381e-12	-1.62726	-1.69826	2.23963e-08	-0.2332	-1.64293	1.49872e-05	-1.76035	-1.56437
161328660	rs1515735	1.47509e-11	-1.37797	-5.80728e-10	4.9579e-08	-1.08146	-5.80728e-10	7.574e-05	-1.70462	-5.80728e-10
161329251	rs78961176	2.08627e-11	-1.03131	-5.80728e-10	9.76723e-08	-0.403411	-5.80728e-10	0.000136567	-1.11511	-5.80728e-10
161329864	rs79502999	2.40992e-12	-1.7644	-1.42528	5.24412e-09	-1.72325	-1.60467	1.44213e-05	-1.66901	-1.69421
161330387	rs78907724	6.44329e-12	-1.33282	-0.873414	3.08884e-08	-0.927003	-0.627644	5.39912e-05	-1.54163	-0.501474
161330539	rs116493637	1.29571e-11	-1.50763	-5.80728e-10	3.72787e-07	0.93598	-5.80728e-10	0.000245302	-0.529431	-5.80728e-10
161331005	rs1913798	4.26647e-12	-1.35888	-1.25961	2.9493e-06	4.35457	-1.35028	8.049e-05	-0.309978	-1.33381
161331716	rs78764991	2.45247e-12	-1.76415	-1.40803	5.29785e-09	-1.72456	-1.59317	1.44941e-05	-1.671	-1.68718
161331937	rs12487407	2.4609e-12	-1.76415	-1.4046	5.3101e-09	-1.72456	-1.59086	1.45148e-05	-1.671	-1.68575
161332103	rs73166088	4.29144e-12	-1.3565	-1.25615	2.7983e-06	4.2989	-1.34716	7.96162e-05	-0.324077	-1.33063
161332327	rs57527349	2.45185e-12	-1.7644	-1.40803	5.30482e-09	-1.72325	-1.59317	1.4523e-05	-1.66901	-1.68718
161333310	rs115741891	1.08075e-11	-1.68903	-5.80728e-10	2.55445e-08	-1.74461	-5.80728e-10	9.70025e-05	-1.45719	-5.80728e-10
161333405	rs62279594	2.13188e-11	-1.00968	-5.80728e-10	1.00586e-07	-0.374011	-5.80728e-10	0.000139377	-1.09474	-5.80728e-10
161334185	rs73166089	4.33242e-12	-1.34699	-1.25615	2.90213e-06	4.33533	-1.34716	8.10454e-05	-0.306285	-1.33063
161334916	rs78076835	6.3776e-12	-1.34801	-0.868469	3.04103e-08	-0.948201	-0.622047	5.37225e-05	-1.55252	-0.49557
161334928	rs7636298	1.54837e-11	-1.32949	-5.80728e-10	4.194e-08	-1.24879	-5.80728e-10	7.86123e-05	-1.66739	-5.80728e-10
161336062	rs61002246	5.30528e-12	-1.50751	-0.893058	1.49682e-08	-1.23432	-1.04478	2.68074e-05	-1.67585	-1.0674
161336326	rs62279615	2.15532e-11	-0.998748	-5.80728e-10	1.02088e-07	-0.35919	-5.80728e-10	0.000140821	-1.08444	-5.80728e-10
161336354	rs16832858	2.49624e-12	-1.76415	-1.39034	5.36157e-09	-1.72456	-1.58121	1.46028e-05	-1.671	-1.67971
161336370	rs28514487	4.68476e-12	-1.30689	-1.21807	3.49159e-06	4.48581	-1.31273	9.03961e-05	-0.232215	-1.29551
161336458	rs28576562	4.24003e-12	-1.38619	-1.23851	2.53213e-06	4.18302	-1.33123	7.64974e-05	-0.38029	-1.31438
161336524	rs75533497	6.49323e-12	-1.28641	-0.912108	3.1521e-08	-0.862863	-0.671513	5.33166e-05	-1.5079	-0.547777
161336847	rs74520895	2.52447e-12	-1.76388	-1.37937	5.39486e-09	-1.72586	-1.57372	1.46437e-05	-1.67296	-1.67495
161338089	rs117182833	4.90103e-11	-1.29652e-10	-0.177243	2.07711e-07	-1.29652e-10	0.351121	0.000515068	-1.29652e-10	0.212377
161338350	rs62279616	2.19194e-11	-0.981902	-5.80728e-10	1.04441e-07	-0.33641	-5.80728e-10	0.000143075	-1.06855	-5.80728e-10
161339031	rs6441391	4.88213e-12	-1.66467	-0.819026	2.54898e-07	1.71486	-1.15902	3.09412e-05	-1.27229	-1.32754
161339062	rs6441392	1.95089e-12	-1.67465	-1.72634	2.50314e-08	-0.0775371	-1.68736	1.42898e-05	-1.74686	-1.62552
161339624	rs9851158	4.63764e-12	-1.30689	-1.22818	3.45978e-06	4.48581	-1.32188	8.95562e-05	-0.232215	-1.30484
161339718	rs144196157	1.02728e-11	-1.29652e-10	-1.73977	2.75111e-08	-1.29652e-10	-1.67044	7.89363e-05	-1.29652e-10	-1.66328
161339936	rs2048801	4.98434e-12	-1.66957	-0.793404	2.47195e-07	1.68581	-1.16066	3.06073e-05	-1.28319	-1.32749
161340230	rs62279618	2.12093e-11	-1.01483	-5.80728e-10	9.98855e-08	-0.381004	-5.80728e-10	0.000138702	-1.09959	-5.80728e-10
161340740	rs118059815	2.2961e-11	-1.29652e-10	-0.935476	3.339e-08	-1.29652e-10	-1.47677	9.93723e-05	-1.29652e-10	-1.43305
161340855	rs9840911	4.42755e-12	-1.3565	-1.22493	2.87839e-06	4.2989	-1.31894	8.19415e-05	-0.324077	-1.30184
161341587	rs62279619	4.42755e-12	-1.3565	-1.22493	2.87839e-06	4.2989	-1.31894	8.19415e-05	-0.324077	-1.30184
161341757	rs74815762	1.69297e-11	-1.29652e-10	-1.2402	3.47844e-08	-1.29652e-10	-1.43586	9.46242e-05	-1.29652e-10	-1.48201
161341765	rs79420283	1.62828e-11	-1.29652e-10	-1.27916	3.37455e-08	-1.29652e-10	-1.46618	9.20199e-05	-1.29652e-10	-1.50992
161342964	rs1588907	5.24019e-12	-1.63723	-0.775689	2.94703e-07	1.86782	-1.16688	3.26294e-05	-1.21367	-1.33304
161343492	rs62279620	2.14416e-11	-1.00394	-5.80728e-10	1.01373e-07	-0.366221	-5.80728e-10	0.000140134	-1.08933	-5.80728e-10
161343916	rs9290087	5.48654e-12	-1.6433	-0.72367	2.9661e-07	1.8352	-1.12781	3.33449e-05	-1.22634	-1.29867
161344630	rs9858075	4.52995e-12	-1.31684	-1.24172	3.29396e-06	4.44895	-1.33413	8.68463e-05	-0.250447	-1.31734
161345422	rs73166097	4.5154e-12	-1.34699	-1.21479	3.01273e-06	4.33533	-1.30976	8.41972e-05	-0.306285	-1.29248
161345434	rs78752646	6.22036e-12	-1.28641	-0.955039	3.00192e-08	-0.862863	-0.720327	5.06362e-05	-1.5079	-0.599359
161345467	rs10936235	2.63252e-12	-1.75953	-1.3418	5.31489e-09	-1.73873	-1.57579	1.43413e-05	-1.69324	-1.67554
161345559	rs2138320	1.93552e-12	-1.6794	-1.7295	2.57353e-08	-0.0567529	-1.68041	1.4457e-05	-1.7446	-1.61614
161346250	rs13319650	5.02695e-12	-1.26392	-1.19053	4.18423e-06	4.64181	-1.28776	0.000100224	-0.154469	-1.27005
161346817	rs7646822	7.31771e-12	-1.32228	-0.756694	2.32857e-06	3.96177	-1.19379	5.83469e-05	-0.614015	-1.3515
161347576	rs62279622	2.09027e-11	-1.0294	-5.80728e-10	1.00621e-07	-0.373669	-5.80728e-10	0.00015678	-0.977077	-5.80728e-10
161347871	rs1399904	5.29347e-12	-1.63158	-0.771225	2.96957e-07	1.89761	-1.18905	3.24992e-05	-1.20202	-1.34868
161348408	rs79337900	2.50719e-12	-1.76096	-1.38915	5.10554e-09	-1.73547	-1.61924	1.40525e-05	-1.68796	-1.70116
161348551	rs9813121	5.30963e-12	-1.63542	-0.764328	2.87758e-07	1.86092	-1.18383	3.21733e-05	-1.21651	-1.34428
161348584	rs9851175	7.52797e-12	-1.32228	-0.728365	2.37849e-06	3.96177	-1.17258	5.94039e-05	-0.614015	-1.33355
161348916	rs16847278	2.52191e-12	-1.76221	-1.38205	5.14495e-09	-1.73202	-1.615	1.41652e-05	-1.68249	-1.69864
161348933	rs139633560	1.85924e-10	1.15606	-5.80728e-10	5.23163e-08	-1.02772	-5.80728e-10	0.00043138	0.0350662	-5.80728e-10
161349154	rs16832928	5.51996e-12	-1.6258	-0.735101	3.14464e-07	1.92751	-1.16167	3.36546e-05	-1.19026	-1.32551
161349306	rs78739603	1.01773e-11	-1.74911	-5.80728e-10	6.59685e-08	-0.795851	-5.80728e-10	0.000103771	-1.38974	-5.80728e-10
161349373	rs1399910	5.44047e-12	-1.63158	-0.743832	3.03543e-07	1.89761	-1.16711	3.3072e-05	-1.20202	-1.33121
161349630	rs1878064	5.46266e-12	-1.62924	-0.742098	2.94141e-07	1.86602	-1.16698	3.30097e-05	-1.2051	-1.33002
161349732	rs1399909	5.48147e-12	-1.6258	-0.742098	3.12797e-07	1.92751	-1.16698	3.35033e-05	-1.19026	-1.33002
161349785	rs1399908	5.44963e-12	-1.6258	-0.747923	3.11417e-07	1.92751	-1.17141	3.33781e-05	-1.19026	-1.33376
161351130	rs17422719	1.00923e-11	-1.7575	-5.80728e-10	3.8757e-08	-1.32772	-5.80728e-10	7.13262e-05	-1.76466	-5.80728e-10
161351196	rs74285289	1.43025e-11	-1.29652e-10	-1.40884	3.04364e-08	-1.29652e-10	-1.56939	8.38185e-05	-1.29652e-10	-1.60327
161351226	rs1399906	5.67838e-12	-1.61328	-0.719322	3.3902e-07	1.99069	-1.14966	3.48637e-05	-1.16515	-1.31532
161351456	rs62279623	2.09811e-11	-1.02565	-5.80728e-10	9.84277e-08	-0.395706	-5.80728e-10	0.000137297	-1.10978	-5.80728e-10
161351548	rs62279624	1.84772e-11	-1.15274	-5.80728e-10	8.91964e-08	-0.494188	-5.80728e-10	0.000122523	-1.22362	-5.80728e-10
161351702	rs9290088	6.73571e-12	-1.58996	-0.571894	4.86411e-07	2.21353	-1.0115	4.24607e-05	-1.08589	-1.19745
161352122	rs181226638	1.14722e-11	-1.29652e-10	-1.62935	4.87741e-08	-1.29652e-10	-1.09783	0.000142393	-1.29652e-10	-1.07333
161352205	rs9871565	7.07269e-12	-1.55216	-0.560868	5.452e-07	2.32315	-1.00703	4.45658e-05	-1.04303	-1.19193
161352516	rs73168003	2.33106e-11	-1.10016	0.179796	3.08294e-08	-1.4559	-0.100664	0.00014025	-1.00004	-0.0884575
161352739	rs9872386	8.11352e-12	-1.44594	-0.529797	7.92236e-07	2.67229	-0.982456	5.3089e-05	-0.889325	-1.17063
161352859	rs9876608	8.1848e-12	-1.4372	-0.529797	8.03279e-07	2.68613	-0.982456	5.37622e-05	-0.876724	-1.17063
161352907	rs9876363	8.11352e-12	-1.44594	-0.529797	7.92236e-07	2.67229	-0.982456	5.3089e-05	-0.889325	-1.17063
161353296	rs62279626	1.48849e-11	-1.36892	-5.80728e-10	6.05308e-08	-0.881876	-5.80728e-10	9.96909e-05	-1.42985	-5.80728e-10
161353502	rs62279627	1.48849e-11	-1.36892	-5.80728e-10	6.05308e-08	-0.881876	-5.80728e-10	9.96909e-05	-1.42985	-5.80728e-10
161353644	rs9877938	8.17321e-12	-1.45468	-0.513731	7.76575e-07	2.63958	-0.969718	5.29068e-05	-0.903825	-1.15957
161353919	rs9881986	6.02749e-12	-1.1927	-1.08024	6.22182e-06	4.93793	-1.18714	0.000122587	-0.0555025	-1.1676
161354414	rs2404569	1.32219e-11	-1.4874	-5.80728e-10	5.17065e-08	-1.03944	-5.80728e-10	7.35908e-05	-1.7334	-5.80728e-10
161354490	rs62279628	1.48849e-11	-1.36892	-5.80728e-10	6.05308e-08	-0.881876	-5.80728e-10	9.96909e-05	-1.42985	-5.80728e-10
161354650	rs78989894	1.09626e-11	-1.67478	-5.80728e-10	2.9832e-08	-1.58945	-5.80728e-10	8.12251e-05	-1.6347	-5.80728e-10
161354816	rs78647230	1.48849e-11	-1.36892	-5.80728e-10	6.05308e-08	-0.881876	-5.80728e-10	9.96909e-05	-1.42985	-5.80728e-10
161355163	rs9879265	1.22702e-11	-1.06941	-0.492684	6.55957e-06	4.77498	-0.971325	0.00010091	-0.258179	-1.15952
161355207	rs1515741	7.8969e-12	-1.4362	-0.566606	8.17185e-07	2.7084	-0.987559	5.36283e-05	-0.873237	-1.17661
161356991	rs1849999	1.28696e-11	-1.02943	-0.484975	7.45123e-06	4.89637	-0.965263	0.000107563	-0.199608	-1.15424
161357044	rs1850000	8.06636e-12	-1.4181	-0.56347	8.55531e-07	2.77442	-1.00772	5.42909e-05	-0.843616	-1.19395
161357748	rs62279629	1.49479e-11	-1.3647	-5.80728e-10	6.09133e-08	-0.875577	-5.80728e-10	0.000100079	-1.42596	-5.80728e-10
161357981	rs9837035	7.35249e-12	-1.04475	-1.02949	1.05921e-05	5.4234	-1.14056	0.000164943	0.193906	-1.12023
161358019	rs144046302	1.24296e-11	-1.54919	-5.80728e-10	2.86604e-08	-1.62951	-5.80728e-10	7.19598e-05	-1.75581	-5.80728e-10
161358031	rs35055079	3.00983e-12	-1.63936	-1.32803	9.45528e-09	-1.15707	-1.58138	2.00571e-05	-1.3598	-1.67354
161358950	rs62279631	1.48849e-11	-1.36892	-5.80728e-10	6.05308e-08	-0.881876	-5.80728e-10	9.96909e-05	-1.42985	-5.80728e-10
161359044	rs12639130	7.62215e-12	-1.28048	-0.757733	2.09506e-08	-0.924085	-1.01877	3.2102e-05	-1.52731	-1.03569
161359375	rs1399916	8.51025e-12	-1.40887	-0.519128	8.93732e-07	2.8076	-0.997224	5.57292e-05	-0.828626	-1.18279
161359432	rs111293956	1.0421e-11	-1.72545	-5.80728e-10	7.70134e-08	-0.641049	-5.80728e-10	8.47645e-05	-1.59205	-5.80728e-10
161360173	rs60680460	1.66963e-11	-1.29652e-10	-1.25409	3.31704e-08	-1.29652e-10	-1.48337	9.06853e-05	-1.29652e-10	-1.52453
161360195	rs1976725	1.31935e-10	0.708544	0.104494	4.81352e-05	6.3932	-0.596461	0.00066457	1.25331	-0.786095
161360807	rs1515743	8.55844e-12	-1.42721	-0.495146	8.52274e-07	2.74135	-0.978468	5.49776e-05	-0.858486	-1.16651
161360833	rs62279632	1.61877e-11	-1.28502	-5.80728e-10	6.84698e-08	-0.758636	-5.80728e-10	0.000107726	-1.35233	-5.80728e-10
161360889	rs9815734	7.44277e-12	-1.04475	-1.01728	1.07116e-05	5.4234	-1.12934	0.000166836	0.193906	-1.10882
161361793	rs182678014	2.34115e-11	-0.916045	-5.80728e-10	2.83604e-08	-1.64004	-5.80728e-10	8.92714e-05	-1.54024	-5.80728e-10
161362119	rs4269094	7.53201e-12	-1.04475	-1.00536	1.08297e-05	5.4234	-1.11837	0.000168706	0.193906	-1.09767
161362670	rs4856709	8.64226e-12	-1.4181	-0.494507	8.8137e-07	2.77442	-0.977967	5.58255e-05	-0.843616	-1.16608
161363763	rs6441393	9.79769e-12	-1.37951	-0.40762	1.06337e-06	2.91123	-0.927053	6.26949e-05	-0.7814	-1.11224
161364103	rs113076111	1.09019e-11	-1.68034	-5.80728e-10	2.6387e-08	-1.71216	-5.80728e-10	7.65869e-05	-1.6935	-5.80728e-10
161364200	rs142408422	1.51181e-11	-1.35338	-5.80728e-10	3.07764e-08	-1.55828	-5.80728e-10	0.000106579	-1.36304	-5.80728e-10
161364249	rs2138319	2.91208e-12	-1.73926	-1.26114	5.43825e-09	-1.75022	-1.54135	1.41519e-05	-1.73233	-1.64975
161364319	rs1568020	9.58154e-12	-1.36881	-0.440626	1.07543e-06	2.94827	-0.952822	6.23443e-05	-0.764367	-1.13488
161364409	rs76179593	6.7043e-12	-1.39133	-0.775191	1.85735e-08	-1.07234	-0.990949	3.04894e-05	-1.60287	-1.01167
161364542	rs148603032	1.05018e-11	-1.29652e-10	-1.71773	2.58624e-08	-1.29652e-10	-1.73224	7.44311e-05	-1.29652e-10	-1.72205
161365088	rs12629040	2.81255e-12	-1.75741	-1.27777	5.44392e-09	-1.73844	-1.55209	1.44929e-05	-1.70121	-1.65705
161365708	rs142440710	1.19758e-11	-1.29652e-10	-1.58638	2.84734e-08	-1.29652e-10	-1.63606	7.99642e-05	-1.29652e-10	-1.65034
161365795	rs59226458	2.93306e-12	-1.7403	-1.25293	5.47182e-09	-1.74941	-1.53601	1.42207e-05	-1.73115	-1.64608
161366240	rs7629214	8.92291e-12	-1.39859	-0.482066	9.39761e-07	2.84424	-0.983645	5.7775e-05	-0.812	-1.16337
161366414	rs74943589	2.82055e-12	-1.7586	-1.27374	5.47048e-09	-1.73616	-1.5495	1.45688e-05	-1.69774	-1.65529
161366459	rs4266208	1.77377e-12	-1.76433	-1.73184	6.23702e-08	0.826283	-1.67822	1.76923e-05	-1.54497	-1.61383
161366641	rs4305435	8.64226e-12	-1.4181	-0.494507	8.8137e-07	2.77442	-0.977967	5.58255e-05	-0.843616	-1.16608
161366774	rs75250253	1.5663e-11	-1.29652e-10	-1.31797	3.16776e-08	-1.29652e-10	-1.52942	8.69473e-05	-1.29652e-10	-1.56662
161367217	rs62279656	1.00317e-11	-1.76353	-5.80728e-10	2.81346e-08	-1.64803	-5.80728e-10	7.13821e-05	-1.76388	-5.80728e-10
161367689	rs2203490	1.05836e-11	-1.41729	-0.292677	9.63677e-07	2.75365	-0.867924	5.79747e-05	-0.908926	-1.06299
161368065	rs9824937	7.81063e-12	-1.04163	-0.972154	1.11456e-05	5.42574	-1.09197	0.000157644	0.102542	-1.07412
161368427	rs2063835	5.87182e-12	-1.20203	-1.09708	5.74806e-06	4.87292	-1.20133	0.000103213	-0.215998	-1.17913
161368696	rs62279657	1.51283e-11	-1.35271	-5.80728e-10	6.20087e-08	-0.857753	-5.80728e-10	0.000101191	-1.41491	-5.80728e-10
161369202	rs17423134	1.73795e-11	-1.21398	-5.80728e-10	3.27704e-08	-1.4955	-5.80728e-10	0.000136805	-1.11337	-5.80728e-10
161369401	rs12631996	3.32686e-12	-1.74432	-1.12292	5.852e-09	-1.75021	-1.46803	1.51992e-05	-1.71377	-1.59691
161369755	rs1515723	1.74788e-12	-1.76581	-1.74506	5.42569e-08	0.736612	-1.72791	1.53097e-05	-1.6143	-1.68913
161369987	rs1515724	1.06006e-11	-1.45391	-0.254453	9.09137e-07	2.61916	-0.79169	5.79081e-05	-0.966915	-1.00615
161370419	rs17488911	1.68084e-11	-1.24739	-5.80728e-10	2.74275e-08	-1.67348	-5.80728e-10	7.1353e-05	-1.76428	-5.80728e-10
161370485	rs4856710	6.08479e-12	-1.18978	-1.0737	6.40675e-06	4.91478	-1.1347	0.000110821	-0.195739	-1.12827
161370568	rs12632832	3.70519e-12	-1.66167	-1.09786	1.06e-08	-1.17295	-1.45123	2.05252e-05	-1.42572	-1.58455
161370649	rs4856711	6.18973e-12	-1.17854	-1.06784	6.69324e-06	4.95295	-1.12912	0.000113529	-0.177209	-1.12266
161371789	rs1913796	7.65174e-12	-1.01508	-1.01926	1.15994e-05	5.50889	-1.13521	0.000157434	0.145043	-1.11796
161372314	rs59475619	3.54734e-12	-1.72367	-1.0794	5.98879e-09	-1.7564	-1.43874	1.51726e-05	-1.73715	-1.57529
161372495	rs146492840	2.48912e-11	-0.854757	-5.80728e-10	6.9794e-08	-0.739481	-5.80728e-10	0.000166252	-0.918416	-5.80728e-10
161372963	rs112298626	3.89293e-12	-1.66167	-1.04844	1.09623e-08	-1.17295	-1.41762	2.10465e-05	-1.42572	-1.55947
161373789	rs7625741	6.5922e-12	-1.143	-1.04039	7.73898e-06	5.07192	-1.10293	0.000123533	-0.119089	-1.09633
161373923	rs62279659	1.58436e-11	-1.30651	-5.80728e-10	6.63656e-08	-0.789849	-5.80728e-10	0.000105603	-1.37224	-5.80728e-10
161374146	rs9876892	6.81362e-12	-1.07996	-1.07039	9.01694e-06	5.30383	-1.182	0.000135255	0.040661	-1.16542
161374624	rs4856645	7.43412e-12	-1.03246	-1.03074	9.89908e-06	5.30888	-1.09371	0.000146747	0.0438495	-1.08706
161374642	rs4856712	1.27097e-11	-1.39581	-0.131095	1.13968e-06	2.74602	-0.692542	6.87038e-05	-0.88355	-0.918568
161375350	rs1399915	1.19832e-11	-1.44516	-0.140602	1.02926e-06	2.65178	-0.700216	6.36627e-05	-0.952956	-0.925367
161375580	rs1399913	1.03446e-11	-1.63012	-0.102685	8.08012e-07	2.37912	-0.669575	4.66501e-05	-1.29105	-0.898201
161375695	rs16833029	1.07596e-11	-1.29652e-10	-1.69348	2.55292e-08	-1.29652e-10	-1.7452	7.27658e-05	-1.29652e-10	-1.74468
161375766	rs75639153	1.4542e-11	-1.39223	-5.80728e-10	4.70812e-08	-1.13315	-5.80728e-10	0.000147589	-1.03749	-5.80728e-10
161375849	rs113151388	1.0009e-11	-1.76579	-5.80728e-10	5.27808e-08	-1.01888	-5.80728e-10	7.47954e-05	-1.71717	-5.80728e-10
161375889	rs7432487	1.8823e-12	-1.71939	-1.71739	4.18107e-08	0.490986	-1.74286	1.27982e-05	-1.74025	-1.74236
161375900	rs62281360	2.16223e-11	-0.995549	-5.80728e-10	0.000172803	7.07488	-5.80728e-10	0.000644166	0.436033	-5.80728e-10
161376015	rs62281361	1.02639e-11	-1.74064	-5.80728e-10	2.51254e-08	-1.76115	-5.80728e-10	7.77014e-05	-1.67905	-5.80728e-10
161376042	rs16833034	3.69091e-12	-1.72236	-1.04104	6.14405e-09	-1.757	-1.41254	1.54571e-05	-1.73821	-1.55564
161376180	rs62281362	1.57088e-11	-1.31505	-5.80728e-10	6.55429e-08	-0.802324	-5.80728e-10	0.000104771	-1.38015	-5.80728e-10
161376407	rs146513183	1.02454e-11	-1.74244	-5.80728e-10	2.98412e-08	-1.58914	-5.80728e-10	7.38139e-05	-1.73038	-5.80728e-10
161376408	rs62281363	4.00393e-12	-1.66782	-1.01418	1.10595e-08	-1.18773	-1.394	2.11882e-05	-1.43689	-1.54158
161377115	rs1356142	4.08617e-12	-1.67309	-0.98858	1.1114e-08	-1.20064	-1.37619	2.1271e-05	-1.44661	-1.52797
161377220	rs62281364	1.58436e-11	-1.30651	-5.80728e-10	6.63656e-08	-0.789849	-5.80728e-10	0.000105603	-1.37224	-5.80728e-10
161377684	rs73168016	8.91877e-11	-0.886149	1.30762	1.00356e-07	-1.15082	0.774518	0.000315051	-1.03222	0.753029
161377697	rs62281365	1.57723e-11	-1.31102	-5.80728e-10	6.59306e-08	-0.796425	-5.80728e-10	0.000105163	-1.37641	-5.80728e-10
161378009	rs1515736	5.45241e-11	-0.930867	0.860236	6.50989e-08	-1.18812	0.378998	0.000205586	-1.073	0.366943
161378248	rs1568022	4.05034e-12	-1.75068	-0.919793	6.86057e-09	-1.73366	-1.32557	1.71231e-05	-1.70252	-1.48897
161378421	rs9812690	6.16372e-12	-1.39481	-0.85578	5.70123e-06	4.65084	-0.987436	9.0871e-05	-0.555988	-0.966494
161378937	rs9855238	1.76236e-12	-1.76377	-1.73885	1.71205e-07	1.87956	-1.72172	1.65208e-05	-1.51041	-1.71689
161379370	rs12330225	1.76377e-12	-1.7615	-1.74031	1.9239e-07	1.98744	-1.71295	1.71573e-05	-1.48297	-1.70653
161379489	rs80231542	2.68659e-12	-1.76539	-1.31561	5.02838e-09	-1.74123	-1.6287	1.47631e-05	-1.63385	-1.70594
161380050	rs16833074	1.00095e-11	-1.76574	-5.80728e-10	2.8586e-08	-1.63211	-5.80728e-10	7.14658e-05	-1.7627	-5.80728e-10
161380087	rs16833083	2.78914e-12	-1.7441	-1.29944	4.95256e-09	-1.76492	-1.62021	1.37498e-05	-1.70996	-1.70094
161380386	rs9881042	1.74922e-12	-1.76546	-1.74464	1.27702e-07	1.60796	-1.74329	1.57869e-05	-1.53179	-1.74095
161380544	rs9861671	1.76669e-12	-1.75916	-1.74101	1.4715e-07	1.73392	-1.7275	1.7178e-05	-1.46694	-1.72135
161380955	rs62281366	1.52321e-11	-1.34587	-5.80728e-10	6.73547e-08	-0.775056	-5.80728e-10	0.000102336	-1.40366	-5.80728e-10
161381008	rs16833090	8.40235e-12	-1.09254	-0.848221	1.95652e-08	-1.41278	-0.598493	9.70619e-05	-0.98145	-0.475124
161381636	rs4472057	2.23241e-12	-1.76547	-1.50072	1.25617e-07	1.56245	-1.71424	1.38308e-05	-1.66138	-1.74364
161381757	rs9829196	2.2243e-12	-1.76547	-1.50436	1.25456e-07	1.56245	-1.71553	1.38269e-05	-1.66138	-1.74392
161381789	rs9867300	2.24061e-12	-1.76547	-1.49705	1.25782e-07	1.56245	-1.71293	1.38351e-05	-1.66138	-1.74334
161382384	rs76780902	2.61229e-11	-1.29652e-10	-0.80646	4.13341e-08	-1.29652e-10	-1.26334	0.000114138	-1.29652e-10	-1.29452
161382767	rs28827328	1.79782e-12	-1.76098	-1.72171	2.25204e-07	2.10808	-1.6761	1.81031e-05	-1.469	-1.66684
161382872	rs2222055	2.21706e-12	-1.76512	-1.50797	1.28974e-07	1.59137	-1.71679	1.38951e-05	-1.65621	-1.74418
161382972	rs4593045	1.76502e-12	-1.76053	-1.74058	7.76862e-08	1.1024	-1.73475	1.42854e-05	-1.67269	-1.7
161382981	rs6441395	2.21706e-12	-1.76512	-1.50797	1.28974e-07	1.59137	-1.71679	1.38951e-05	-1.65621	-1.74418
161383271	rs7431415	7.62373e-11	-0.837101	1.10168	3.13797e-07	-0.780075	1.54379	0.00102769	-0.807044	1.71019
161383509	rs2896903	3.33579e-11	-1.00317	0.441186	6.7217e-08	-1.38867	0.611563	0.000324533	-0.896246	0.646712
161383700	rs7652034	2.20834e-12	-1.76547	-1.51156	1.25143e-07	1.56245	-1.71802	1.38203e-05	-1.66138	-1.7444
161384894	rs9820806	2.32274e-12	-1.76547	-1.46105	1.26745e-07	1.56245	-1.70531	1.38661e-05	-1.66138	-1.74109
161385281	rs9879283	2.30237e-12	-1.76547	-1.46986	1.2708e-07	1.56245	-1.70266	1.38769e-05	-1.66138	-1.74032
161386673	rs76519766	1.01694e-11	-1.74989	-5.80728e-10	1.58603e-07	0.0813756	-5.80728e-10	0.00012369	-1.21415	-5.80728e-10
161386677	rs74444861	2.93959e-12	-1.76489	-1.22611	5.91643e-09	-1.65178	-1.55552	1.5737e-05	-1.61349	-1.66242
161387494	rs62281367	6.39155e-12	-1.3281	-0.886197	8.43019e-06	5.02619	-0.971641	0.000102303	-0.448117	-0.955865
161388139	rs116302043	1.58986e-11	-1.30304	-5.80728e-10	4.94342e-08	-1.08439	-5.80728e-10	9.00462e-05	-1.5316	-5.80728e-10
161388184	rs6809783	2.24898e-12	-1.76581	-1.49299	1.18593e-07	1.50212	-1.71145	1.36962e-05	-1.67184	-1.74297
161388619	rs1588910	1.74942e-12	-1.76562	-1.74437	1.14675e-07	1.4897	-1.73262	1.55423e-05	-1.56216	-1.72619
161388620	rs1588909	1.77868e-12	-1.75455	-1.73885	6.78467e-08	0.969233	-1.73701	1.39934e-05	-1.68849	-1.70485
161388813	rs1588908	2.25745e-12	-1.76577	-1.48927	1.15415e-07	1.47358	-1.71008	1.36357e-05	-1.67663	-1.7426
161389515	rs4389491	6.71446e-12	-1.34687	-0.818136	7.46069e-06	4.83936	-0.906987	0.000102816	-0.508416	-0.890568
161389636	rs908351	1.28765e-11	-1.51387	-5.80728e-10	1.18469e-07	-0.210378	-5.80728e-10	0.000154556	-0.991368	-5.80728e-10
161389838	rs117982651	1.02182e-11	-1.29652e-10	-1.7451	2.60098e-08	-1.29652e-10	-1.72655	7.62282e-05	-1.29652e-10	-1.69819
161390305	rs1106255	2.26703e-12	-1.76529	-1.48552	1.08897e-07	1.41405	-1.70868	1.35101e-05	-1.68628	-1.74221
161390605	rs2404570	1.75122e-12	-1.76434	-1.74463	1.04899e-07	1.40164	-1.73367	1.51909e-05	-1.58373	-1.72749
161391126	rs1515726	1.80377e-12	-1.74119	-1.73821	5.86434e-08	0.824152	-1.7377	1.35788e-05	-1.717	-1.70641
161391323	rs1515725	2.36982e-12	-1.76529	-1.44117	1.10105e-07	1.41405	-1.69764	1.35617e-05	-1.68628	-1.7384
161391572	rs6780489	2.84185e-12	-1.74783	-1.27699	4.97186e-09	-1.76037	-1.62087	1.38391e-05	-1.70356	-1.70086
161391744	rs9290089	1.80742e-12	-1.74852	-1.72885	6.42144e-08	0.919192	-1.74199	1.35738e-05	-1.70628	-1.7175
161392576	rs6808138	3.64408e-12	-1.10655	-1.66962	1.69129e-08	-0.783744	-1.37321	7.49083e-05	-0.556059	-1.1596
161392969	rs2404571	1.26233e-11	-1.53373	-5.80728e-10	5.3716e-08	-1.00132	-5.80728e-10	7.32667e-05	-1.73782	-5.80728e-10
161393049	rs9863808	3.35059e-12	-1.7658	-1.09434	5.46076e-09	-1.7581	-1.52934	1.52797e-05	-1.66746	-1.63794
161393168	rs73015278	2.64199e-12	-1.76396	-1.33378	6.18233e-09	-1.53094	-1.63239	1.37622e-05	-1.75666	-1.65334
161393266	rs2404572	1.54127e-11	-0.740425	-0.593659	9.64435e-08	-0.606597	0.190525	0.00028549	-0.674436	0.296722
161393383	rs74405032	3.04922e-12	-1.7658	-1.18858	5.99447e-09	-1.57282	-1.62137	1.40039e-05	-1.74593	-1.64666
161393384	rs925768	1.99863e-12	-1.73724	-1.63957	5.30645e-07	2.93741	-1.64835	2.15267e-05	-1.45848	-1.50414
161393633	rs7632575	2.79066e-12	-1.46629	-1.5767	1.3057e-06	3.75767	-1.5682	2.7903e-05	-1.31676	-1.38642
161393745	rs9827593	3.73225e-12	-1.74309	-1.00917	2.07666e-06	3.57721	-0.923729	5.07069e-05	-1.53343	-0.572427
161393984	rs11923061	2.4065e-11	-1.61615	0.727636	3.20097e-07	-0.235785	1.01938	0.000282273	-1.43366	1.04462
161394052	rs4635724	3.38162e-12	-1.76428	-1.08664	2.58774e-06	3.92564	-1.05213	3.93061e-05	-1.70114	-0.659407
161394104	rs1399903	2.79742e-12	-1.29761	-1.74297	5.96299e-09	-1.45592	-1.74354	3.343e-05	-0.855345	-1.66712
161394234	rs1104702	2.6082e-12	-1.46565	-1.64496	0.000419629	9.64754	-1.68545	2.94974e-05	-0.92681	-1.72081
161395568	rs76237339	7.94538e-12	-1.31117	-0.685513	2.91661e-08	-1.12335	-0.488672	5.58096e-05	-1.49314	-0.516835
161395830	rs73015282	3.70628e-11	0.0475905	-0.504251	1.63321e-07	0.548042	-0.437351	0.000361222	0.234555	-0.376984
161396297	rs4298056	2.39458e-12	-1.52401	-1.67205	6.00755e-09	-1.47773	-1.71428	2.16373e-05	-1.21875	-1.73876
161396311	rs9814442	5.81032e-12	-0.577716	-1.73192	1.91662e-08	-0.333592	-1.69829	9.56778e-05	0.0542394	-1.52518
161396612	rs12489710	5.76646e-12	-0.587684	-1.72953	1.90412e-08	-0.344539	-1.69388	9.53987e-05	0.0418968	-1.51575
161396629	rs116157637	1.01782e-11	-1.74902	-5.80728e-10	2.90619e-08	-1.6156	-5.80728e-10	7.25558e-05	-1.74757	-5.80728e-10
161396686	rs12486357	5.82913e-12	-0.577716	-1.72869	1.928e-08	-0.333592	-1.69237	9.68916e-05	0.0542394	-1.51257
161396753	rs6797942	5.82872e-12	-0.576945	-1.72953	1.84484e-08	-0.376169	-1.69388	9.37147e-05	0.0240867	-1.51575
161396818	rs6773647	5.82423e-12	-0.577716	-1.72953	1.92508e-08	-0.333592	-1.69388	9.65835e-05	0.0542394	-1.51575
161396942	rs6773928	2.51055e-12	-1.46052	-1.68825	5.66315e-09	-1.5215	-1.72955	2.42355e-05	-1.11578	-1.72832
161397020	rs6786814	5.32541e-12	-0.651969	-1.74481	1.71842e-08	-0.415235	-1.7258	8.15615e-05	-0.037948	-1.59262
161397239	rs1515722	2.35721e-12	-1.53289	-1.67891	5.92348e-09	-1.48743	-1.71868	2.13976e-05	-1.23214	-1.7365
161397251	rs79986064	7.80336e-12	-1.29357	-0.721147	2.86475e-08	-1.10246	-0.527501	5.44467e-05	-1.47948	-0.555224
161397284	rs1515721	1.97287e-12	-1.72672	-1.66306	4.86949e-09	-1.6937	-1.70834	1.77474e-05	-1.41459	-1.74109
161397466	rs9857552	5.88426e-12	-0.552055	-1.74494	1.73524e-08	-0.40458	-1.72672	8.73975e-05	0.0337428	-1.5952
161397550	rs9820371	2.41924e-12	-1.51038	-1.67544	6.08416e-09	-1.46287	-1.71647	2.21067e-05	-1.19834	-1.7377
161397719	rs6801320	2.38393e-12	-1.52847	-1.67205	5.97837e-09	-1.4826	-1.71428	2.14924e-05	-1.22546	-1.73876
161397856	rs6777104	2.42349e-12	-1.56929	-1.61477	5.89351e-09	-1.52737	-1.68381	2.00597e-05	-1.28803	-1.74518
161398209	rs9290090	2.48727e-12	-1.49685	-1.66124	6.2324e-09	-1.44815	-1.70712	2.24699e-05	-1.17825	-1.74149
161398445	rs16833201	3.62629e-11	-1.29652e-10	-0.478478	5.71139e-08	-1.29652e-10	-0.939981	0.000154477	-1.29652e-10	-0.991879
161398761	rs1515720	3.10938e-12	-1.71944	-1.21541	1.41038e-05	5.76486	-1.19569	4.08579e-05	-1.49305	-0.828771
161399069	rs7626878	5.00123e-12	-0.714413	-1.74518	1.59844e-08	-0.484086	-1.72933	7.46769e-05	-0.115943	-1.60281
161399157	rs7626753	5.36863e-12	-0.651969	-1.73673	1.74965e-08	-0.415235	-1.70779	8.54211e-05	-0.037948	-1.54638
161399297	rs73015292	3.51936e-11	0.00796107	-0.51637	1.54236e-07	0.503249	-0.449794	0.00034211	0.192921	-0.389711
161399590	rs113582011	1.00315e-11	-1.76354	-5.80728e-10	3.52393e-08	-1.42287	-5.80728e-10	7.15083e-05	-1.76211	-5.80728e-10
161399764	rs73168034	2.55322e-12	-1.45385	-1.67806	5.7287e-09	-1.51553	-1.724	2.43521e-05	-1.10608	-1.73323
161399853	rs6808046	5.32332e-12	-0.651969	-1.74521	1.71128e-08	-0.415235	-1.72997	8.05784e-05	-0.037948	-1.60474
161399860	rs6784302	5.77898e-12	-0.577716	-1.73733	1.89608e-08	-0.333592	-1.70906	9.33952e-05	0.0542394	-1.54932
161399988	rs6808212	5.77898e-12	-0.577716	-1.73733	1.89608e-08	-0.333592	-1.70906	9.33952e-05	0.0542394	-1.54932
161400090	rs145364934	3.36046e-11	-1.29652e-10	-0.554609	6.06227e-08	-1.29652e-10	-0.880358	0.000191309	-1.29652e-10	-0.778033
161400499	rs147901722	1.52775e-11	-1.34289	-5.80728e-10	5.78878e-08	-0.926522	-5.80728e-10	8.46983e-05	-1.59283	-5.80728e-10
161400778	rs116734365	1.46823e-11	-1.38263	-5.80728e-10	2.50107e-08	-1.76573	-5.80728e-10	0.000158361	-0.967043	-5.80728e-10
161400885	rs75420888	3.95124e-11	0.059969	-0.452627	1.74632e-07	0.562022	-0.384368	0.000386323	0.247555	-0.322804
161401038	rs6776649	5.90969e-12	-0.555411	-1.73727	1.94332e-08	-0.309113	-1.70893	9.60365e-05	0.0818217	-1.54902
161401858	rs56351050	2.69279e-12	-1.42174	-1.65696	6.77943e-09	-1.36692	-1.70422	2.50319e-05	-1.06944	-1.74233
161402379	rs6805019	5.49317e-12	-0.620601	-1.74517	1.77284e-08	-0.380716	-1.72914	8.39928e-05	0.00106638	-1.60226
161402399	rs6780534	2.50427e-12	-1.54416	-1.60711	6.09058e-09	-1.49977	-1.67852	2.08515e-05	-1.24928	-1.74522
161403079	rs17489908	2.2147e-12	-1.58573	-1.68842	4.94818e-09	-1.65637	-1.72964	1.96715e-05	-1.32452	-1.72823
161403590	rs146187651	1.81991e-11	-1.29652e-10	-1.1679	4.05673e-08	-1.29652e-10	-1.28207	0.000112665	-1.29652e-10	-1.30751
161403717	rs73015300	4.676e-11	0.0835456	-0.30779	2.08056e-07	0.588634	-0.235856	0.000460897	0.272309	-0.171056
161403727	rs73168035	2.68779e-12	-1.42174	-1.65882	6.77086e-09	-1.36692	-1.70548	2.50406e-05	-1.06944	-1.74198
161403793	rs68071371	5.62098e-12	-0.59871	-1.74406	1.82951e-08	-0.356651	-1.72174	8.81091e-05	0.0282335	-1.58158
161403940	rs73015301	5.3428e-11	0.202397	-0.293334	2.38956e-07	0.712297	-0.221044	0.000546829	0.428144	-0.15593
161404133	rs60603263	1.43057e-11	-1.49586	0.087245	2.84121e-08	-1.35095	-0.287266	5.66027e-05	-1.63094	-0.364926
161404877	rs7635334	3.73943e-11	-1.29652e-10	-0.447754	5.35051e-08	-1.29652e-10	-1.00525	0.000143245	-1.29652e-10	-1.06736
161405094	rs9845108	5.87604e-12	-0.555411	-1.74298	1.92671e-08	-0.309113	-1.71752	9.39754e-05	0.0818217	-1.57071
161405462	rs78003582	3.37649e-11	-1.29652e-10	-0.549852	5.39659e-08	-1.29652e-10	-0.996676	0.000146238	-1.29652e-10	-1.04668
161405690	rs9884113	1.65326e-11	-0.813384	-0.450552	1.23662e-07	0.318066	-0.485543	0.000211492	-0.645921	-0.0318153
161405796	rs73168036	2.25063e-12	-1.56041	-1.69766	4.90836e-09	-1.65395	-1.74014	2.07806e-05	-1.28716	-1.71074
161406347	rs77917009	2.1209e-11	-1.01485	-5.80728e-10	8.00877e-08	-0.601906	-5.80728e-10	9.16158e-05	-1.51432	-5.80728e-10
161406842	rs6441396	2.79197e-12	-1.74192	-1.30061	6.76206e-05	7.425	-1.28836	3.36387e-05	-1.5826	-0.933649
161406881	rs9837663	4.39748e-12	-1.24583	-1.34241	0.00280044	11.2393	-1.37905	6.48701e-05	-0.509671	-1.34986
161407148	rs549437099	2.0531e-11	-1.29652e-10	-1.04734	7.10742e-08	-1.29652e-10	-0.721304	0.000199583	-1.29652e-10	-0.735694
161407304	rs13315704	2.10005e-12	-1.63551	-1.6918	0.000149597	8.64606	-1.71539	1.94504e-05	-1.32047	-1.74358
161408564	rs137942275	5.71726e-11	-0.0231975	-5.80728e-10	2.33462e-07	0.467989	-5.80728e-10	0.000488869	0.160172	-5.80728e-10
161409329	rs73168038	4.23689e-12	-1.19575	-1.42969	8.83027e-09	-1.28545	-1.5214	3.26352e-05	-0.836755	-1.70978
161409857	rs76676205	1.3739e-11	-1.29652e-10	-1.44904	2.89567e-08	-1.29652e-10	-1.61923	7.54166e-05	-1.29652e-10	-1.7089
161410557	rs4856646	1.99962e-12	-1.66079	-1.71553	0.00419162	11.9733	-1.70975	1.79384e-05	-1.40233	-1.74265
161410602	rs145481405	5.58815e-11	-0.0460403	-5.80728e-10	2.27499e-07	0.442117	-5.80728e-10	0.000477267	0.136153	-5.80728e-10
161410715	rs1606905	5.40767e-12	-1.76142	-0.620031	1.3059e-08	-1.75971	-0.655838	2.43587e-05	-1.69663	-1.14241
161410719	rs4856647	2.67673e-12	-1.70772	-1.37696	7.36029e-05	7.62957	-1.40816	2.78273e-05	-1.37576	-1.33015
161410804	rs6781312	4.65675e-12	-1.56453	-0.966426	3.60703e-08	-0.676423	-0.723136	3.56394e-05	-1.69635	-0.762121
161411403	rs116026585	1.48082e-11	-1.37409	-5.80728e-10	2.5015e-08	-1.76555	-5.80728e-10	0.000160322	-0.954735	-5.80728e-10
161411445	rs76837436	1.04737e-11	-1.72041	-5.80728e-10	3.28006e-08	-1.49458	-5.80728e-10	7.66419e-05	-1.69278	-5.80728e-10
161411952	rs73168039	4.04583e-12	-1.2098	-1.46179	8.52511e-09	-1.29834	-1.54368	3.17543e-05	-0.854715	-1.71918
161412209	rs148007509	5.85405e-11	0.000446265	-5.80728e-10	2.39793e-07	0.494748	-5.80728e-10	0.000501171	0.185024	-5.80728e-10
161412329	rs56343804	5.28185e-12	-1.75144	-0.65356	1.26924e-08	-1.76521	-0.678813	2.46027e-05	-1.66552	-1.16355
161412401	rs4856648	1.80178e-12	-1.74425	-1.73625	9.14217e-06	5.86148	-1.72586	1.49356e-05	-1.75191	-1.57627
161412799	rs1356141	2.46714e-12	-1.71138	-1.45484	6.43575e-05	7.58229	-1.49511	2.48966e-05	-1.38534	-1.43185
161412829	rs2896972	1.96132e-12	-1.75981	-1.63585	0.000185119	8.76728	-1.62355	1.72072e-05	-1.61018	-1.57642
161412864	rs1356140	2.47492e-12	-1.70772	-1.45535	6.85703e-05	7.62957	-1.47898	2.55752e-05	-1.37576	-1.41454
161413081	rs78513531	1.48302e-11	-1.29652e-10	-1.37261	3.1684e-08	-1.29652e-10	-1.52922	8.71077e-05	-1.29652e-10	-1.56478
161413089	rs12492378	4.2327e-12	-1.75673	-0.869705	1.03906e-08	-1.76341	-0.880721	2.03371e-05	-1.68049	-1.33899
161413395	rs1515731	1.80739e-12	-1.74191	-1.73548	8.76957e-06	5.81874	-1.72472	1.49587e-05	-1.75368	-1.57295
161413952	rs75795672	2.70275e-11	-1.29652e-10	-0.772417	4.97717e-08	-1.29652e-10	-1.07758	0.000182191	-1.29652e-10	-0.826869
161414043	rs77347456	5.65222e-11	-0.0346389	-5.80728e-10	2.30456e-07	0.455033	-5.80728e-10	0.000483023	0.148142	-5.80728e-10
161414705	rs9818597	4.2088e-12	-1.75623	-0.87586	1.03247e-08	-1.76365	-0.886837	2.02824e-05	-1.67899	-1.34318
161415395	rs115858196	1.42765e-11	-1.41066	-5.80728e-10	4.03846e-08	-1.28658	-5.80728e-10	0.000218181	-0.646599	-5.80728e-10
161415588	rs75502806	5.71726e-11	-0.0231975	-5.80728e-10	2.33462e-07	0.467989	-5.80728e-10	0.000488869	0.160172	-5.80728e-10
161415663	rs151253668	1.72968e-10	-1.29652e-10	1.08384	8.61265e-07	-1.29652e-10	1.77337	0.00203711	-1.29652e-10	1.58737
161415824	rs73168043	3.68542e-12	-1.2028	-1.56209	7.89766e-09	-1.29191	-1.62655	3.13176e-05	-0.845757	-1.74198
161416115	rs76383906	5.71726e-11	-0.0231975	-5.80728e-10	2.33462e-07	0.467989	-5.80728e-10	0.000488869	0.160172	-5.80728e-10
161416296	rs1399898	2.14687e-12	-1.58927	-1.71599	0.00892006	12.729	-1.71026	2.02423e-05	-1.28136	-1.74278
161416359	rs1399897	1.78838e-12	-1.74876	-1.7392	9.95987e-06	5.95162	-1.73033	1.47918e-05	-1.74781	-1.59004
161416391	rs77184360	4.85505e-12	-0.801144	-1.68811	2.32821e-08	-0.316876	-1.52047	3.37165e-05	-0.977378	-1.53656
161416468	rs1399896	1.79867e-12	-1.74191	-1.74031	8.70374e-06	5.81874	-1.73226	1.46291e-05	-1.75368	-1.59523
161416950	rs73877461	1.42366e-11	-1.29652e-10	-1.41346	3.07224e-08	-1.29652e-10	-1.56004	8.46968e-05	-1.29652e-10	-1.59284
161417013	rs9843336	4.13363e-12	-1.75702	-0.893093	1.01535e-08	-1.76325	-0.90396	1.99984e-05	-1.6814	-1.35487
161417139	rs67876817	3.42813e-12	-1.26439	-1.57287	7.4006e-09	-1.34827	-1.6352	2.88947e-05	-0.924986	-1.74328
161417630	rs80172094	1.68369e-11	-1.29652e-10	-1.2457	4.72e-08	-1.29652e-10	-1.13064	0.000106716	-1.29652e-10	-1.36175
161417792	rs73168049	4.28878e-12	-1.75144	-0.861834	1.03324e-08	-1.76521	-0.884536	2.11957e-05	-1.66552	-1.31261
161417866	rs9848511	3.49213e-12	-1.0768	-1.74197	2.08283e-08	-0.210578	-1.73814	2.85541e-05	-1.04399	-1.63613
161418010	rs143065728	5.62007e-11	-0.0403446	-5.80728e-10	2.28972e-07	0.44857	-5.80728e-10	0.000480134	0.142143	-5.80728e-10
161419113	rs77280873	4.93281e-12	-0.77585	-1.69752	2.35605e-08	-0.285913	-1.53954	3.38693e-05	-0.954495	-1.55492
161419131	rs75925377	8.07368e-11	0.100484	0.221437	5.54004e-07	0.607741	0.724404	0.00148963	0.290089	0.984275
161419502	rs112402176	4.89497e-12	-0.782539	-1.69853	2.33195e-08	-0.294094	-1.54165	3.35968e-05	-0.960549	-1.55694
161420134	rs6799995	1.78902e-12	-1.75274	-1.73486	1.09759e-05	6.04226	-1.72383	1.51553e-05	-1.74318	-1.57039
161420184	rs114631991	8.48291e-11	0.076724	0.294641	5.85414e-07	0.580936	0.806356	0.00158362	0.265147	1.0704
161420185	rs115357471	8.43032e-11	0.076724	0.288422	5.81356e-07	0.580936	0.7994	0.00157209	0.265147	1.06309
161420314	rs75929065	1.41985e-11	-1.29652e-10	-1.41614	3.0661e-08	-1.29652e-10	-1.56204	8.45433e-05	-1.29652e-10	-1.59466
161420459	rs138876396	1.41985e-11	-1.29652e-10	-1.41614	3.0661e-08	-1.29652e-10	-1.56204	8.45433e-05	-1.29652e-10	-1.59466
161420643	rs9860420	2.13797e-12	-1.58295	-1.72647	0.00933296	12.7859	-1.72182	2.04095e-05	-1.27093	-1.74499
161420872	rs117015762	1.03058e-11	-1.29652e-10	-1.73656	2.55392e-08	-1.29652e-10	-1.74482	7.2819e-05	-1.29652e-10	-1.74395
161421122	rs10084648	2.32114e-12	-1.56637	-1.66084	0.00789209	12.5615	-1.66519	2.155e-05	-1.23797	-1.72357
161421397	rs4856713	1.79616e-12	-1.74876	-1.73486	1.00247e-05	5.95162	-1.72383	1.50853e-05	-1.74781	-1.57039
161421558	rs4856649	1.79264e-12	-1.75072	-1.73486	1.04663e-05	5.99472	-1.72383	1.51176e-05	-1.74567	-1.57039
161421885	rs61102157	1.43461e-11	-1.29652e-10	-1.40579	3.07601e-08	-1.29652e-10	-1.55881	8.49586e-05	-1.29652e-10	-1.58976
161421893	rs11915404	1.04285e-11	-1.29652e-10	-1.72473	2.56756e-08	-1.29652e-10	-1.73949	7.48127e-05	-1.29652e-10	-1.71694
161421978	rs9799247	1.81893e-12	-1.74694	-1.72408	8.87464e-06	5.81963	-1.7137	1.5415e-05	-1.75332	-1.54326
161422022	rs113747121	2.17903e-12	-1.56231	-1.72808	0.00932968	12.7809	-1.71726	2.06247e-05	-1.26115	-1.74428
161422078	rs9832004	4.56707e-12	-1.75984	-0.79056	1.1129e-08	-1.76131	-0.814166	2.17346e-05	-1.69071	-1.26231
161422170	rs112884270	3.25627e-12	-1.74953	-1.13916	7.98537e-09	-1.55761	-1.3498	1.98439e-05	-1.68402	-1.36
161422429	rs6441397	2.00079e-12	-1.69276	-1.68297	0.000132492	8.48658	-1.67733	1.68287e-05	-1.46369	-1.74515
161422597	rs141517770	5.52154e-11	-0.0580319	-5.80728e-10	2.24428e-07	0.428527	-5.80728e-10	0.000471285	0.123541	-5.80728e-10
161422764	rs73168050	4.4875e-12	-1.74834	-0.819642	1.11354e-08	-1.76566	-0.809236	2.25846e-05	-1.65757	-1.25708
161422937	rs6767240	2.13131e-12	-1.58295	-1.72958	0.00930036	12.7859	-1.72532	2.04049e-05	-1.27093	-1.74521
161423159	rs142826841	5.52154e-11	-0.0580319	-5.80728e-10	2.24428e-07	0.428527	-5.80728e-10	0.000471285	0.123541	-5.80728e-10
161423251	rs58763465	5.42468e-12	-0.741987	-1.63633	2.75103e-08	-0.244574	-1.4259	3.89774e-05	-0.923813	-1.44513
161423349	rs184875870	1.00806e-11	-1.75866	-5.80728e-10	2.50199e-08	-1.76536	-5.80728e-10	7.23843e-05	-1.74993	-5.80728e-10
161423783	rs56766554	3.60474e-12	-1.04334	-1.74368	1.93896e-08	-0.327634	-1.69266	2.28516e-05	-1.20182	-1.70108
161423967	rs2063836	2.14521e-12	-1.57587	-1.73016	0.00989487	12.8485	-1.72597	2.06428e-05	-1.25933	-1.74523
161424229	rs75516315	1.50804e-11	-1.29652e-10	-1.35588	3.20916e-08	-1.29652e-10	-1.51643	8.81327e-05	-1.29652e-10	-1.55308
161424353	rs3860561	2.13008e-12	-1.58295	-1.73016	0.00929429	12.7859	-1.72597	2.04047e-05	-1.27093	-1.74523
161424355	rs149965351	1.05312e-11	-1.29652e-10	-1.71493	2.55396e-08	-1.29652e-10	-1.7448	7.31558e-05	-1.29652e-10	-1.73933
161424842	rs12493614	4.46125e-12	-1.74834	-0.825507	1.07048e-08	-1.76566	-0.848675	2.19172e-05	-1.65757	-1.28708
161425113	rs78336597	1.12723e-11	-1.64693	-5.80728e-10	3.98378e-08	-1.30021	-5.80728e-10	7.34714e-05	-1.73503	-5.80728e-10
161425273	rs115060187	5.57773e-11	-0.0479064	-5.80728e-10	2.27018e-07	0.440002	-5.80728e-10	0.000476331	0.134191	-5.80728e-10
161425444	rs9858533	4.34107e-12	-1.63006	-0.971091	0.0110617	12.203	-0.969076	2.23653e-05	-1.48749	-1.43692
161426026	rs185740265	1.06014e-11	-1.29652e-10	-1.70829	2.63159e-08	-1.29652e-10	-1.71485	7.83288e-05	-1.29652e-10	-1.67101
161426476	rs148995225	5.35737e-11	-0.088215	-5.80728e-10	2.16875e-07	0.394295	-5.80728e-10	0.000456555	0.0917871	-5.80728e-10
161427082	rs60145448	1.45836e-11	-1.29652e-10	-1.38937	3.12837e-08	-1.29652e-10	-1.54193	8.61026e-05	-1.29652e-10	-1.57638
161427116	rs60629767	1.46248e-11	-1.29652e-10	-1.38655	3.13505e-08	-1.29652e-10	-1.5398	8.62702e-05	-1.29652e-10	-1.57444
161427162	rs142878870	7.41167e-11	-0.216616	0.452983	5.00885e-07	0.24825	0.983098	0.0014002	-0.0434606	1.25591
161427266	rs145044424	5.3273e-11	-0.0938428	-5.80728e-10	2.15495e-07	0.387908	-5.80728e-10	0.000453859	0.0858649	-5.80728e-10
161428051	rs147410290	5.26456e-11	-0.105691	-5.80728e-10	2.12616e-07	0.374459	-5.80728e-10	0.000448235	0.0733953	-5.80728e-10
161428359	rs139641561	5.26456e-11	-0.105691	-5.80728e-10	2.12616e-07	0.374459	-5.80728e-10	0.000448235	0.0733953	-5.80728e-10
161429106	rs145079265	5.17706e-11	-0.122451	-5.80728e-10	2.08607e-07	0.355423	-5.80728e-10	0.000440396	0.0557522	-5.80728e-10
161429193	rs149365761	7.05781e-11	-0.266287	0.453734	4.73674e-07	0.191558	0.983934	0.00132989	-0.0958563	1.25679
161429564	rs6779588	3.20254e-12	-1.31702	-1.58831	6.9102e-09	-1.40457	-1.64746	2.58142e-05	-1.0364	-1.7446
161429576	rs6779593	1.8514e-12	-1.75445	-1.69888	1.20026e-05	6.08561	-1.67776	1.69204e-05	-1.74079	-1.46261
161429714	rs6779708	1.39937e-11	-1.43067	-5.80728e-10	4.12636e-07	1.03754	-5.80728e-10	0.000248837	-0.515123	-5.80728e-10
161429874	rs6791482	1.8472e-12	-1.75604	-1.69956	1.25314e-05	6.12907	-1.6781	1.6933e-05	-1.73828	-1.46438
161429963	rs7614283	2.14997e-12	-1.56932	-1.7345	0.0104239	12.9055	-1.73092	2.08708e-05	-1.24867	-1.7449
161430276	rs77162690	4.36479e-12	-1.7585	-0.837202	1.0617e-08	-1.76235	-0.86022	2.11256e-05	-1.68612	-1.29532
161430373	rs114232732	1.45442e-11	-1.29652e-10	-1.39208	3.12197e-08	-1.29652e-10	-1.54398	8.59422e-05	-1.29652e-10	-1.57825
161430813	rs148397773	6.53667e-11	-0.0479064	0.158647	4.36597e-07	0.440002	0.653979	0.00118361	0.134191	0.910212
161430848	rs144547221	1.12591e-11	-1.6481	-5.80728e-10	2.56295e-08	-1.74128	-5.80728e-10	7.85642e-05	-1.66801	-5.80728e-10
161430867	rs4392430	5.17706e-11	-0.122451	-5.80728e-10	2.08607e-07	0.355423	-5.80728e-10	0.000440396	0.0557522	-5.80728e-10
161430876	rs6800962	4.26158e-12	-1.70367	-0.915966	1.03311e-08	-1.71191	-0.937957	1.84908e-05	-1.76442	-1.35023
161431050	rs59860665	1.48265e-11	-1.29652e-10	-1.37285	3.16781e-08	-1.29652e-10	-1.5294	8.70929e-05	-1.29652e-10	-1.56495
161431120	rs4468990	5.14514e-11	-0.128635	-5.80728e-10	2.07146e-07	0.348396	-5.80728e-10	0.000437538	0.0492406	-5.80728e-10
161431153	rs4395412	4.83692e-11	-0.190409	-5.80728e-10	1.93088e-07	0.278116	-5.80728e-10	0.000409972	-0.0158339	-5.80728e-10
161431507	rs78006239	5.56835e-12	-0.70954	-1.64263	2.83093e-08	-0.205078	-1.43676	3.97218e-05	-0.894364	-1.45566
161431571	rs73017233	6.97042e-11	-0.298732	0.47372	2.59868e-07	0.154464	0.420682	0.000750728	-0.130105	0.719226
161431987	rs111399366	3.60316e-12	-1.75227	-1.03519	8.78249e-09	-1.54724	-1.26503	2.14413e-05	-1.69032	-1.27628
161432082	rs78519859	1.4829e-11	-1.29652e-10	-1.37269	3.16821e-08	-1.29652e-10	-1.52927	8.7103e-05	-1.29652e-10	-1.56483
161432142	rs4295179	2.13709e-12	-1.57587	-1.73396	0.00985216	12.8485	-1.7303	2.06476e-05	-1.25933	-1.74499
161432606	rs1120955	1.86898e-12	-1.75604	-1.68784	1.27023e-05	6.12907	-1.66456	1.74167e-05	-1.73828	-1.43621
161433501	rs111742061	3.63221e-12	-1.74953	-1.0299	8.72973e-09	-1.55761	-1.26068	2.16698e-05	-1.68402	-1.27198
161433514	rs117403903	1.02837e-11	-1.29652e-10	-1.73872	2.60171e-08	-1.29652e-10	-1.72627	7.42361e-05	-1.29652e-10	-1.72467
161433806	rs6786730	1.8718e-12	-1.75072	-1.69165	1.10552e-05	5.99472	-1.66909	1.71347e-05	-1.74567	-1.44514
161433966	rs79777612	1.12419e-11	-1.64963	-5.80728e-10	2.70444e-08	-1.68755	-5.80728e-10	0.000135822	-1.12057	-5.80728e-10
161434238	rs114714029	5.06025e-11	-0.145272	-5.80728e-10	2.03265e-07	0.329484	-5.80728e-10	0.000429939	0.0317211	-5.80728e-10
161434566	rs6765877	1.99123e-12	-1.696	-1.68452	6.62839e-06	5.4824	-1.66831	1.68084e-05	-1.7658	-1.44424
161434667	rs113539990	3.63464e-12	-1.75227	-1.02649	8.84559e-09	-1.54724	-1.25787	2.15935e-05	-1.69032	-1.26921
161434707	rs6790206	1.79928e-12	-1.75252	-1.72936	6.56949e-05	7.83029	-1.72254	1.4716e-05	-1.60789	-1.73509
161434742	rs142383723	4.97417e-11	-0.16243	-5.80728e-10	1.99337e-07	0.309967	-5.80728e-10	0.000422238	0.0136479	-5.80728e-10
161434825	rs76112599	4.19558e-12	-1.74712	-0.888118	1.00623e-08	-1.76575	-0.910477	2.10394e-05	-1.65459	-1.33094
161434931	rs73030538	6.68229e-11	-0.315106	0.447879	4.4504e-07	0.135725	0.977411	0.00125447	-0.147397	1.24994
161435064	rs79692728	7.95036e-11	-0.0769294	0.383458	5.43323e-07	0.407099	0.905578	0.00149542	0.103662	1.17458
161435146	rs146382207	7.88991e-11	-0.0712716	0.370168	5.3877e-07	0.413516	0.890745	0.00148111	0.109614	1.15901
161435197	rs6790717	1.80119e-12	-1.75047	-1.73035	6.92054e-05	7.88353	-1.72373	1.483e-05	-1.601	-1.73428
161435382	rs4856715	1.03012e-11	-1.73701	-5.80728e-10	1.40542e-06	2.26307	-5.80728e-10	0.00011517	-1.28552	-5.80728e-10
161436378	rs114143411	1.05918e-11	-1.70919	-5.80728e-10	3.28877e-08	-1.49193	-5.80728e-10	7.823e-05	-1.67227	-5.80728e-10
161436381	rs138610790	4.94691e-11	-0.167925	-5.80728e-10	1.98094e-07	0.303715	-5.80728e-10	0.000419801	0.00785915	-5.80728e-10
161436435	rs79670405	6.20997e-12	-0.591476	-1.65164	3.1642e-08	-0.0780127	-1.45253	4.52886e-05	-0.747935	-1.47093
161436696	rs76892073	3.64172e-12	-1.75313	-1.02369	8.89726e-09	-1.54372	-1.25556	2.15987e-05	-1.69237	-1.26692
161436858	rs76865960	3.66369e-12	-1.75313	-1.01767	8.94149e-09	-1.54372	-1.25061	2.17048e-05	-1.69237	-1.26202
161436866	rs77310517	6.35203e-11	-0.0611926	0.143279	4.22714e-07	0.424944	0.636725	0.00114619	0.120217	0.892058
161436993	rs1515733	1.80496e-12	-1.75252	-1.72621	6.59413e-05	7.83029	-1.7188	1.46827e-05	-1.60789	-1.73736
161437087	rs1515732	2.00348e-12	-1.696	-1.67839	6.67417e-06	5.4824	-1.66143	1.70364e-05	-1.7658	-1.43077
161437457	rs139800990	4.89299e-11	-0.178884	-5.80728e-10	1.95638e-07	0.29124	-5.80728e-10	0.000414982	-0.00368827	-5.80728e-10
161437878	rs142281772	4.31337e-11	-0.304969	-5.80728e-10	1.69416e-07	0.147328	-5.80728e-10	0.000363301	-0.136691	-5.80728e-10
161438118	rs6776471	1.99434e-12	-1.70058	-1.67839	6.68678e-06	5.48428	-1.66143	1.70369e-05	-1.76577	-1.43077
161438351	rs77351777	7.59882e-11	-0.105691	0.366995	5.16301e-07	0.374459	0.887203	0.00142312	0.0733953	1.15529
161438647	rs77936627	6.3679e-11	-0.0649734	0.149556	4.23883e-07	0.420657	0.643773	0.00115014	0.11624	0.899474
161439103	rs55920876	4.13808e-12	-1.75984	-0.8892	1.01679e-08	-1.76131	-0.904478	2.03978e-05	-1.69071	-1.32579
161439182	rs12152297	1.80183e-12	-1.75426	-1.72621	6.28334e-05	7.78201	-1.7188	1.45929e-05	-1.61403	-1.73736
161439282	rs141529836	1.30079e-11	-1.50372	-5.80728e-10	2.63462e-08	-1.7137	-5.80728e-10	0.000151038	-1.01439	-5.80728e-10
161439329	rs62278571	1.97859e-12	-1.65011	-1.73678	0.00670706	12.4672	-1.73358	1.84152e-05	-1.3744	-1.74435
161439462	rs140356204	5.75326e-11	-0.156926	0.140004	3.77777e-07	0.31623	0.633046	0.00103231	0.0194466	0.888187
161439485	rs150353360	4.73018e-11	-0.212725	-5.80728e-10	1.88239e-07	0.252686	-5.80728e-10	0.00040044	-0.0393581	-5.80728e-10
161439576	rs144657567	2.14903e-11	-1.29652e-10	-1.00167	3.66299e-08	-1.29652e-10	-1.38416	0.000105951	-1.29652e-10	-1.36895
161439813	rs9830046	1.79928e-12	-1.75252	-1.72936	6.56949e-05	7.83029	-1.72254	1.4716e-05	-1.60789	-1.73509
161440147	rs113413174	3.79527e-12	-1.76331	-0.972208	9.88713e-09	-1.48079	-1.213	2.18608e-05	-1.72238	-1.22485
161440206	rs147901563	6.01383e-11	-0.118905	0.146279	3.97253e-07	0.359451	0.640094	0.00108248	0.0594854	0.895603
161440233	rs145159177	4.86337e-11	-0.184955	-5.80728e-10	1.94291e-07	0.284327	-5.80728e-10	0.000412335	-0.0100862	-5.80728e-10
161440704	rs143590890	4.7846e-11	-0.201287	-5.80728e-10	1.9071e-07	0.265723	-5.80728e-10	0.000405298	-0.0272992	-5.80728e-10
161441359	rs12490632	4.14913e-12	-1.74481	-0.901561	9.92916e-09	-1.76581	-0.923743	2.09598e-05	-1.64905	-1.34027
161441411	rs4856716	1.79799e-12	-1.75426	-1.72835	6.26747e-05	7.78201	-1.72132	1.46144e-05	-1.61403	-1.73588
161441672	rs4856717	1.80501e-12	-1.75036	-1.72835	7.1253e-05	7.91029	-1.72132	1.4897e-05	-1.59488	-1.73588
161441700	rs147322072	1.00229e-11	-1.7644	-5.80728e-10	3.35996e-08	-1.47051	-5.80728e-10	7.21955e-05	-1.75254	-5.80728e-10
161441964	rs4359825	1.79615e-12	-1.75426	-1.72936	6.25985e-05	7.78201	-1.72254	1.46259e-05	-1.61403	-1.73509
161441992	rs142854970	4.43567e-11	-0.277009	-5.80728e-10	2.17667e-07	0.397936	-5.80728e-10	0.000215191	-0.660397	-5.80728e-10
161442032	rs4284999	1.99932e-12	-1.63969	-1.73678	0.00752785	12.5827	-1.73358	1.89546e-05	-1.34553	-1.74435
161442262	rs141065478	4.70469e-11	-0.218128	-5.80728e-10	1.87083e-07	0.246526	-5.80728e-10	0.000398165	-0.0450548	-5.80728e-10
161442837	rs143487363	4.70469e-11	-0.218128	-5.80728e-10	1.87083e-07	0.246526	-5.80728e-10	0.000398165	-0.0450548	-5.80728e-10
161443011	rs12629440	1.98451e-12	-1.70434	-1.67956	7.33939e-06	5.57038	-1.65439	1.72525e-05	-1.76544	-1.41853
161443164	rs139355082	4.03962e-12	-1.76297	-0.910157	1.02924e-08	-1.7327	-0.920915	1.84242e-05	-1.75186	-1.36639
161443210	rs143277867	4.14417e-12	-1.75455	-0.893018	9.96045e-09	-1.76435	-0.922057	2.04902e-05	-1.67406	-1.33792
161443279	rs35502899	2.82113e-12	-1.74117	-1.29096	5.40704e-05	7.25323	-1.34022	2.70205e-05	-1.47414	-1.26119
161443447	rs180791250	4.57726e-11	-0.245587	-5.80728e-10	1.81313e-07	0.215198	-5.80728e-10	0.0003868	-0.0740152	-5.80728e-10
161443501	rs9985382	3.89294e-12	-1.75274	-0.957372	9.50956e-09	-1.76491	-0.96782	1.93938e-05	-1.669	-1.39797
161443502	rs144280855	4.65427e-11	-0.228904	-5.80728e-10	1.84798e-07	0.234236	-5.80728e-10	0.000393667	-0.0564181	-5.80728e-10
161443596	rs60315691	2.82113e-12	-1.74117	-1.29096	5.40704e-05	7.25323	-1.34022	2.70205e-05	-1.47414	-1.26119
161443805	rs114021632	5.39843e-11	-0.158433	0.0778523	3.51679e-07	0.314515	0.563174	0.000957587	0.0178588	0.814636
161444018	rs145781566	4.43093e-11	-0.278078	-5.80728e-10	1.74707e-07	0.178083	-5.80728e-10	0.000373763	-0.108301	-5.80728e-10
161444176	rs9758752	2.02486e-12	-1.69184	-1.67193	6.44781e-06	5.44068	-1.65422	1.72738e-05	-1.76579	-1.41694
161444220	rs9758756	2.01608e-12	-1.69184	-1.67628	6.41662e-06	5.44068	-1.65906	1.71145e-05	-1.76579	-1.42621
161444256	rs62278590	1.75124e-12	-1.76516	-1.74379	0.000108161	8.34102	-1.73468	1.40799e-05	-1.68701	-1.70017
161444364	rs569841247	1.24354e-11	-1.29652e-10	-1.54872	3.38778e-08	-1.29652e-10	-1.46227	0.00010096	-1.29652e-10	-1.4172
161444365	rs141943517	5.19209e-11	-0.203505	0.0839526	3.36387e-07	0.263195	0.570038	0.000919792	-0.0296379	0.821863
161444366	rs150232908	1.27634e-11	-1.29652e-10	-1.52269	3.54777e-08	-1.29652e-10	-1.41613	0.000104726	-1.29652e-10	-1.38058
161444388	rs138813822	1.3285e-11	-0.31788	-1.16476	5.30352e-08	0.132548	-1.14662	0.00011782	-0.150327	-1.11244
161444427	rs142004679	5.93287e-12	-0.61416	-1.67461	2.9996e-08	-0.0895818	-1.49438	4.0976e-05	-0.807541	-1.5114
161444453	rs62278591	2.12359e-12	-1.61369	-1.70248	0.00688924	12.466	-1.70555	1.9615e-05	-1.31443	-1.7412
161444634	rs139492988	4.05404e-11	-0.366974	-5.80728e-10	1.95238e-07	0.28919	-5.80728e-10	0.000199178	-0.737724	-5.80728e-10
161444747	rs141889023	1.06688e-11	-1.29652e-10	-1.70195	2.64682e-08	-1.29652e-10	-1.70908	7.90275e-05	-1.29652e-10	-1.66213
161444828	rs111356330	3.66571e-12	-1.75621	-1.01404	9.09457e-09	-1.52974	-1.24762	2.16019e-05	-1.70007	-1.25907
161444853	rs148468377	1.06772e-11	-1.29652e-10	-1.70117	2.64873e-08	-1.29652e-10	-1.70836	7.91134e-05	-1.29652e-10	-1.66104
161444885	rs62278592	1.78049e-12	-1.75887	-1.73351	5.36671e-05	7.63309	-1.72756	1.4417e-05	-1.6323	-1.73122
161444901	rs150974023	5.15218e-11	-0.214366	0.0870984	3.33426e-07	0.250815	0.573577	0.000912715	-0.0410886	0.82559
161445130	rs9832382	2.02473e-12	-1.68756	-1.67628	6.15517e-06	5.39908	-1.65906	1.71168e-05	-1.76565	-1.42621
161445180	rs190080406	5.12349e-11	-0.219782	0.0869302	3.31311e-07	0.24464	0.573388	0.000907337	-0.0467988	0.825391
161445283	rs145408702	5.13967e-11	-0.219782	0.0900833	3.32488e-07	0.24464	0.576935	0.000910732	-0.0467988	0.829125
161445442	rs142069077	5.04293e-11	-0.241941	0.0932395	3.25341e-07	0.219359	0.580485	0.000893027	-0.0701691	0.832863
161445796	rs4856718	1.77641e-12	-1.76023	-1.73445	5.08599e-05	7.58052	-1.72872	1.43432e-05	-1.6385	-1.73015
161445846	rs4241430	1.99882e-12	-1.70044	-1.67628	7.00502e-06	5.52842	-1.65906	1.71163e-05	-1.76568	-1.42621
161445854	rs55723504	3.94798e-12	-1.74518	-0.950887	9.45754e-09	-1.76581	-0.972407	2.02426e-05	-1.64992	-1.37422
161446055	rs1476322	2.02044e-12	-1.68756	-1.6784	6.14058e-06	5.39908	-1.66144	1.70385e-05	-1.76565	-1.4308
161446446	rs1399900	3.71249e-12	-1.75579	-1.00178	9.40467e-09	-1.50633	-1.23749	2.1453e-05	-1.717	-1.24906
161446504	rs1399899	2.02044e-12	-1.68756	-1.6784	6.14058e-06	5.39908	-1.66144	1.70385e-05	-1.76565	-1.4308
161446569	rs76374656	5.94544e-12	-0.607601	-1.67905	2.99802e-08	-0.0816709	-1.50282	4.08876e-05	-0.801557	-1.51954
161446857	rs2404815	1.9997e-12	-1.70434	-1.67193	7.3407e-06	5.57038	-1.65422	1.72798e-05	-1.76544	-1.41694
161446879	rs9862749	1.77979e-12	-1.75751	-1.73526	5.61793e-05	7.68101	-1.72973	1.45304e-05	-1.62653	-1.72915
161447320	rs4856719	1.78595e-12	-1.75252	-1.7368	6.50983e-05	7.83029	-1.73166	1.48349e-05	-1.60789	-1.72705
161447454	rs145401035	1.01732e-11	-1.74952	-5.80728e-10	2.96205e-08	-1.59656	-5.80728e-10	7.22075e-05	-1.75238	-5.80728e-10
161447500	rs138020058	4.61874e-11	-0.236567	-5.80728e-10	1.8319e-07	0.225493	-5.80728e-10	0.000390498	-0.0645	-5.80728e-10
161447595	rs143176471	1.07556e-11	-1.29652e-10	-1.69384	2.66659e-08	-1.29652e-10	-1.70164	7.99098e-05	-1.29652e-10	-1.65102
161447745	rs4241431	1.78115e-12	-1.75751	-1.7345	5.56195e-05	7.68101	-1.73975	1.61428e-05	-1.62653	-1.62392
161447829	rs1913797	4.74811e-11	-0.208941	-5.80728e-10	1.89053e-07	0.257	-5.80728e-10	0.000402041	-0.0353683	-5.80728e-10
161447835	rs16833265	3.66732e-12	-1.02515	-1.74466	2.05571e-08	-0.302013	-1.65981	2.39397e-05	-1.18573	-1.67065
161448021	rs9848553	3.88877e-12	-1.75455	-0.956626	9.4179e-09	-1.76435	-0.978067	1.96824e-05	-1.67406	-1.37814
161448354	rs2404817	1.99189e-12	-1.70907	-1.67112	6.62515e-06	5.46165	-1.64805	1.7401e-05	-1.76581	-1.40959
161448488	rs139094068	4.66879e-11	-0.225788	-5.80728e-10	1.85456e-07	0.23779	-5.80728e-10	0.000394962	-0.0531318	-5.80728e-10
161448605	rs2063837	2.02116e-12	-1.70044	-1.66516	7.09223e-06	5.52842	-1.64669	1.7522e-05	-1.76568	-1.40279
161448621	rs9849475	3.86861e-12	-1.75455	-0.961826	9.36973e-09	-1.76435	-0.983196	1.96128e-05	-1.67406	-1.38168
161448801	rs143109124	4.64367e-11	-0.231182	-5.80728e-10	1.84318e-07	0.231637	-5.80728e-10	0.000392722	-0.0588209	-5.80728e-10
161449094	rs1878063	1.78343e-12	-1.75252	-1.73821	6.49809e-05	7.83029	-1.73347	1.4868e-05	-1.60789	-1.72482
161449634	rs16833273	4.5694e-11	-0.247306	-5.80728e-10	1.80958e-07	0.213236	-5.80728e-10	0.000386099	-0.0758282	-5.80728e-10
161450020	rs4856722	1.01099e-11	-1.75576	-5.80728e-10	2.6093e-08	-1.72336	-5.80728e-10	7.54647e-05	-1.70826	-5.80728e-10
161450141	rs523441	1.97266e-12	-1.65076	-1.73913	0.00662182	12.457	-1.73611	1.82349e-05	-1.38511	-1.74348
161450212	rs76611235	1.08199e-11	-1.29652e-10	-1.68788	2.60636e-08	-1.29652e-10	-1.72449	7.30096e-05	-1.29652e-10	-1.74133
161450423	rs144035822	1.06964e-11	-1.29652e-10	-1.69936	2.65311e-08	-1.29652e-10	-1.70671	7.93105e-05	-1.29652e-10	-1.65855
161450504	rs77732054	1.58337e-11	-1.29652e-10	-1.30713	3.26007e-08	-1.29652e-10	-1.5007	8.9528e-05	-1.29652e-10	-1.53737
161451332	rs17424572	6.10586e-12	-1.73392	-0.526104	1.90357e-08	-1.20448	-0.834227	3.07295e-05	-1.75695	-0.849747
161451387	rs515915	2.01654e-12	-1.70044	-1.66745	7.07423e-06	5.52842	-1.64923	1.74389e-05	-1.76568	-1.40754
161451496	rs1399901	4.50938e-11	-0.375948	0.11542	2.86124e-07	0.0659727	0.605424	0.000795796	-0.211696	0.859116
161451498	rs111458120	1.47278e-11	-1.37954	-5.80728e-10	1.41291e-07	-0.0342061	-5.80728e-10	0.000118975	-1.25301	-5.80728e-10
161451873	rs181990340	1.1105e-11	-1.29652e-10	-1.66188	2.74709e-08	-1.29652e-10	-1.6719	8.33305e-05	-1.29652e-10	-1.60911
161452059	rs77671287	4.4702e-11	-0.269255	-5.80728e-10	1.76478e-07	0.188167	-5.80728e-10	0.00037726	-0.0989881	-5.80728e-10
161452536	rs57873347	1.16618e-11	-1.29652e-10	-1.61295	2.64076e-08	-1.29652e-10	-1.71138	7.42145e-05	-1.29652e-10	-1.72496
161452799	rs78297773	3.64027e-12	-1.75665	-1.02056	8.90977e-09	-1.76486	-1.03302	1.89269e-05	-1.66916	-1.42218
161452863	rs58875130	1.58841e-11	-1.29652e-10	-1.30396	3.26782e-08	-1.29652e-10	-1.49832	8.97244e-05	-1.29652e-10	-1.53518
161453326	rs73168064	3.62025e-12	-1.75665	-1.02607	8.86121e-09	-1.76486	-1.03849	1.88575e-05	-1.66916	-1.42585
161453561	rs116161336	3.24198e-12	-1.52185	-1.37124	1.12313e-08	-1.07446	-1.49186	1.7659e-05	-1.66046	-1.50022
161453664	rs75698436	4.92424e-12	-0.78734	-1.68776	2.37988e-08	-0.299969	-1.51542	3.42173e-05	-0.964893	-1.5343
161453929	rs146444556	4.39237e-11	-0.286819	-5.80728e-10	1.7297e-07	0.16809	-5.80728e-10	0.00037033	-0.117528	-5.80728e-10
161453946	rs507856	2.06488e-12	-1.71545	-1.62875	1.03478e-05	5.8702	-1.6107	1.87625e-05	-1.76309	-1.33697
161454125	rs113060438	8.2124e-11	-1.39432	1.73327	8.33255e-07	-0.266772	2.00708	0.000674016	-1.52052	2.00185
161454729	rs113567840	4.52748e-12	-1.76552	-0.793587	1.1927e-08	-1.44443	-1.06179	2.48993e-05	-1.73506	-1.08203
161454809	rs192079724	1.08747e-11	-1.29652e-10	-1.68283	2.69388e-08	-1.29652e-10	-1.69146	8.10945e-05	-1.29652e-10	-1.63631
161454863	rs17490325	3.3337e-12	-1.76186	-1.10333	8.01911e-09	-1.76419	-1.13901	1.73939e-05	-1.67988	-1.49592
161455035	rs4376051	2.00848e-12	-1.73529	-1.6366	1.45601e-05	6.22065	-1.61964	1.86766e-05	-1.75391	-1.35075
161455109	rs17424676	3.3337e-12	-1.76186	-1.10333	8.01911e-09	-1.76419	-1.13901	1.73939e-05	-1.67988	-1.49592
161455133	rs76568570	4.62882e-12	-0.838155	-1.69882	2.18504e-08	-0.362316	-1.53849	3.19183e-05	-1.0108	-1.55794
161455140	rs140341664	4.37389e-11	-0.291036	-5.80728e-10	1.72138e-07	0.163268	-5.80728e-10	0.000368685	-0.121979	-5.80728e-10
161455195	rs9819763	2.94039e-12	-1.65052	-1.34021	0.0158854	12.9195	-1.32366	1.77901e-05	-1.49663	-1.65665
161455398	rs141516280	1.09814e-11	-1.29652e-10	-1.67307	2.71848e-08	-1.29652e-10	-1.68237	8.21381e-05	-1.29652e-10	-1.62352
161455592	rs73168065	3.31799e-12	-1.76186	-1.10805	7.98238e-09	-1.76419	-1.1436	1.73429e-05	-1.67988	-1.49886
161455833	rs7613249	1.97934e-12	-1.64131	-1.7452	0.0133872	13.168	-1.74323	1.96198e-05	-1.31892	-1.73647
161455962	rs80021942	1.9795e-12	-1.64131	-1.74512	0.0133918	13.168	-1.74289	1.96011e-05	-1.31892	-1.73742
161456269	rs4499620	3.33204e-12	-1.76236	-1.10333	8.02188e-09	-1.76384	-1.13901	1.73525e-05	-1.68227	-1.49592
161456286	rs139769218	2.19845e-12	-1.66095	-1.62057	2.3832e-08	-0.210776	-1.60322	1.90929e-05	-1.76102	-1.32158
161456380	rs186445812	1.08857e-11	-1.29652e-10	-1.68183	2.6964e-08	-1.29652e-10	-1.69053	8.12024e-05	-1.29652e-10	-1.63498
161456914	rs475336	2.93935e-12	-1.65052	-1.34057	0.015897	12.9195	-1.32293	1.77812e-05	-1.49663	-1.65715
161456946	rs693627	1.9384e-12	-1.66219	-1.74522	0.0105433	12.9298	-1.74381	1.88684e-05	-1.35934	-1.7351
161457051	rs75260503	2.98665e-11	-0.698227	0.0256933	8.91533e-07	1.10141	0.706499	0.000296468	-0.990095	0.650111
161457108	rs192672726	1.08967e-11	-1.29652e-10	-1.68081	2.69895e-08	-1.29652e-10	-1.68958	8.13112e-05	-1.29652e-10	-1.63364
161457146	rs17424704	3.3305e-12	-1.76282	-1.10333	8.02493e-09	-1.76346	-1.13901	1.73118e-05	-1.68462	-1.49592
161457209	rs16833291	4.5349e-12	-0.850479	-1.70699	2.1144e-08	-0.377485	-1.55619	3.1039e-05	-1.02192	-1.57476
161457291	rs73168067	3.34583e-12	-1.76325	-1.0983	8.05431e-09	-1.76305	-1.13577	1.73284e-05	-1.68693	-1.49264
161457846	rs148449983	1.04985e-11	-1.29652e-10	-1.71804	2.60861e-08	-1.29652e-10	-1.72363	7.72297e-05	-1.29652e-10	-1.68514
161458222	rs10513569	3.4113e-12	-1.76369	-1.07849	8.22851e-09	-1.76256	-1.11487	1.74988e-05	-1.68944	-1.48035
161458266	rs142283214	4.96661e-11	-0.163951	-5.80728e-10	1.98992e-07	0.308237	-5.80728e-10	0.000421563	0.0120459	-5.80728e-10
161458853	rs73168069	3.4113e-12	-1.76369	-1.07849	8.22851e-09	-1.76256	-1.11487	1.74988e-05	-1.68944	-1.48035
161459025	rs536964	1.96817e-12	-1.64696	-1.74521	0.0125658	13.1054	-1.74398	1.94455e-05	-1.32969	-1.73462
161459041	rs57738525	3.29386e-12	-1.18243	-1.69478	1.42969e-08	-0.794928	-1.53006	2.3677e-05	-1.31751	-1.54991
161459102	rs77657569	1.5646e-11	-1.29652e-10	-1.31906	3.23122e-08	-1.29652e-10	-1.50958	8.8798e-05	-1.29652e-10	-1.54556
161459150	rs16833306	5.32005e-12	-0.704946	-1.69284	1.96139e-08	-0.47805	-1.53074	3.24913e-05	-0.999285	-1.55167
161459375	rs188206953	1.0595e-11	-1.29652e-10	-1.70889	2.63016e-08	-1.29652e-10	-1.7154	7.82623e-05	-1.29652e-10	-1.67186
161459498	rs2404818	3.42504e-12	-1.76479	-1.07337	8.24047e-09	-1.76441	-1.11156	1.76534e-05	-1.68402	-1.47697
161459720	rs118191832	1.12759e-11	-1.29652e-10	-1.64661	2.58087e-08	-1.29652e-10	-1.73432	7.49623e-05	-1.29652e-10	-1.71494
161459815	rs116680756	1.07816e-11	-1.69143	-5.80728e-10	2.7402e-08	-1.67441	-5.80728e-10	9.49127e-05	-1.47896	-5.80728e-10
161459854	rs17424869	1.04256e-11	-1.72501	-5.80728e-10	2.87824e-08	-1.62526	-5.80728e-10	7.82802e-05	-1.67163	-5.80728e-10
161460016	rs16833312	1.30082e-11	-1.29652e-10	-1.50369	2.88531e-08	-1.29652e-10	-1.62281	8.00616e-05	-1.29652e-10	-1.64913
161460033	rs116541819	1.08523e-11	-1.68489	-5.80728e-10	2.72121e-08	-1.68137	-5.80728e-10	9.61258e-05	-1.46626	-5.80728e-10
161460507	rs498051	1.95827e-12	-1.65199	-1.74522	0.0118743	13.0487	-1.74381	1.9249e-05	-1.33936	-1.7351
161460899	rs7644833	1.99763e-12	-1.74071	-1.6366	1.59664e-05	6.31285	-1.61964	1.87479e-05	-1.75009	-1.35075
161461110	rs524462	2.89891e-12	-1.65052	-1.35442	0.0156736	12.9195	-1.33709	1.76678e-05	-1.49663	-1.66355
161461557	rs528355	2.97517e-12	-1.63391	-1.34506	0.0189768	13.1012	-1.32753	1.81947e-05	-1.47155	-1.65924
161462086	rs554752	2.88613e-12	-1.65052	-1.35884	0.015603	12.9195	-1.3416	1.76323e-05	-1.49663	-1.66556
161462422	rs140554273	4.25804e-11	-0.31788	-5.80728e-10	1.6693e-07	0.132548	-5.80728e-10	0.000358381	-0.150327	-5.80728e-10
161462675	rs9820572	2.91678e-12	-1.64926	-1.34953	0.0133009	12.7504	-1.33209	1.74426e-05	-1.5117	-1.6613
161462911	rs9861996	2.91312e-12	-1.65052	-1.34953	0.0157521	12.9195	-1.33209	1.77075e-05	-1.49663	-1.6613
161463031	rs9824940	2.91312e-12	-1.65052	-1.34953	0.0157521	12.9195	-1.33209	1.77075e-05	-1.49663	-1.6613
161463500	rs77577064	4.41672e-12	-0.874873	-1.709	2.04253e-08	-0.407565	-1.56069	3.02348e-05	-1.04389	-1.57904
161463625	rs514683	1.96071e-12	-1.65199	-1.74398	0.0118577	13.0487	-1.74521	1.94001e-05	-1.33936	-1.72728
161463691	rs79472201	4.53e-12	-0.844003	-1.71455	2.09475e-08	-0.369512	-1.5735	3.07123e-05	-1.01608	-1.59118
161464022	rs574215	2.92617e-12	-1.65052	-1.34506	0.0158242	12.9195	-1.32753	1.77441e-05	-1.49663	-1.65924
161464371	rs487000	2.00924e-12	-1.71992	-1.65159	1.14633e-05	5.99887	-1.63699	1.79834e-05	-1.76097	-1.38151
161464786	rs59865680	1.5646e-11	-1.29652e-10	-1.31906	3.23122e-08	-1.29652e-10	-1.50958	8.8798e-05	-1.29652e-10	-1.54556
161464879	rs482314	2.06841e-12	-1.64169	-1.7008	0.0132019	13.0519	-1.64104	1.66807e-05	-1.47297	-1.7447
161465042	rs28559591	1.57409e-11	-1.29652e-10	-1.31301	3.24581e-08	-1.29652e-10	-1.50508	8.91671e-05	-1.29652e-10	-1.54141
161465051	rs77483261	1.07573e-11	-1.69369	-5.80728e-10	2.58363e-08	-1.73325	-5.80728e-10	8.17411e-05	-1.62837	-5.80728e-10
161465095	rs479750	2.97224e-12	-1.63939	-1.34057	0.0179769	13.0425	-1.32293	1.80837e-05	-1.47976	-1.65715
161465300	rs115238413	1.50114e-11	-1.36046	-5.80728e-10	2.50997e-08	-1.76217	-5.80728e-10	8.81779e-05	-1.55257	-5.80728e-10
161465402	rs189814073	1.16835e-11	-1.29652e-10	-1.61109	2.8822e-08	-1.29652e-10	-1.62389	8.87699e-05	-1.29652e-10	-1.54588
161465648	rs530669	2.98857e-12	-1.63391	-1.34057	0.0190641	13.1012	-1.32293	1.82328e-05	-1.47155	-1.65715
161465695	rs138956715	1.00089e-11	-1.7658	-5.80728e-10	3.30874e-08	-1.48587	-5.80728e-10	7.17021e-05	-1.7594	-5.80728e-10
161465744	rs1550155	2.49308e-11	-0.730437	-0.122733	7.08678e-07	1.04847	0.529901	0.000242771	-1.01751	0.477711
161465882	rs528742	2.00461e-12	-1.71992	-1.6539	1.14413e-05	5.99887	-1.63891	1.79121e-05	-1.76097	-1.38548
161465936	rs79816806	1.74522e-11	-1.29652e-10	-1.20981	3.45548e-08	-1.29652e-10	-1.44248	0.000115462	-1.29652e-10	-1.28298
161466182	rs525965	3.01715e-12	-1.63391	-1.33105	0.0192504	13.1012	-1.31321	1.83145e-05	-1.47155	-1.65268
161468912	rs185536640	1.02467e-11	-1.29652e-10	-1.74232	2.55618e-08	-1.29652e-10	-1.74393	7.40465e-05	-1.29652e-10	-1.72723
161469640	rs182155778	1.04924e-11	-1.29652e-10	-1.71862	2.60726e-08	-1.29652e-10	-1.72414	7.71626e-05	-1.29652e-10	-1.68601
161469818	rs518205	1.99113e-12	-1.63605	-1.74451	0.0141457	13.225	-1.74511	2.00744e-05	-1.30901	-1.72347
161469853	rs137897525	1.02498e-11	-1.29652e-10	-1.74202	2.5567e-08	-1.29652e-10	-1.74373	7.41016e-05	-1.29652e-10	-1.72649
161470387	rs491775	3.11695e-12	-1.62775	-1.30466	0.0210982	13.1659	-1.28627	1.87191e-05	-1.46239	-1.63999
161470410	rs112532375	4.47963e-12	-1.76541	-0.804318	1.23397e-08	-1.40133	-1.07088	2.43937e-05	-1.74661	-1.09098
161470438	rs572525	1.98132e-12	-1.64131	-1.7442	0.0133613	13.168	-1.74517	1.97835e-05	-1.31892	-1.72816
161470537	rs490737	2.10337e-12	-1.63016	-1.69557	0.0150698	13.1754	-1.63221	1.69899e-05	-1.45539	-1.74391
161470540	rs573462	1.97774e-12	-1.72318	-1.66414	1.18099e-05	6.04212	-1.65045	1.75593e-05	-1.75983	-1.40651
161470592	rs489939	1.98549e-12	-1.63917	-1.74423	0.0119529	13.0564	-1.74498	1.99563e-05	-1.31629	-1.72209
161470831	rs13325746	1.5646e-11	-1.29652e-10	-1.31906	3.23122e-08	-1.29652e-10	-1.50958	8.8798e-05	-1.29652e-10	-1.54556
161471347	rs78420949	1.56903e-11	-1.29652e-10	-1.31623	3.23803e-08	-1.29652e-10	-1.50748	8.89702e-05	-1.29652e-10	-1.54362
161471398	rs493275	1.95481e-12	-1.73252	-1.66645	1.34945e-05	6.17693	-1.65192	1.75768e-05	-1.75554	-1.4098
161471611	rs516157	3.1482e-12	-1.62775	-1.29469	0.0213141	13.1659	-1.27609	1.88111e-05	-1.46239	-1.63509
161471757	rs141783446	1.06595e-11	-1.29652e-10	-1.70282	2.64471e-08	-1.29652e-10	-1.70988	7.89318e-05	-1.29652e-10	-1.66334
161471862	rs61556020	3.82995e-12	-1.75992	-0.9665	9.47556e-09	-1.73046	-1.00585	1.77379e-05	-1.74806	-1.40816
161472590	rs73016520	1.52468e-11	-1.29652e-10	-1.3449	3.19569e-08	-1.29652e-10	-1.52064	8.78494e-05	-1.29652e-10	-1.5563
161472974	rs488002	2.08929e-12	-1.64169	-1.69075	0.013403	13.0519	-1.62593	1.67067e-05	-1.47297	-1.74314
161473229	rs485315	3.09415e-12	-1.63509	-1.30466	0.0183505	13.0264	-1.28627	1.83308e-05	-1.48335	-1.63999
161473337	rs181798403	1.05075e-11	-1.29652e-10	-1.71718	2.61061e-08	-1.29652e-10	-1.72286	7.73282e-05	-1.29652e-10	-1.68386
161473783	rs60820909	5.58488e-10	-1.29652e-10	2.25596	4.85659e-07	-1.29652e-10	1.20048	0.00124229	-1.29652e-10	1.09279
161474073	rs76728458	4.12258e-11	-0.350209	-5.80728e-10	1.6086e-07	0.0955038	-5.80728e-10	0.000346345	-0.184486	-5.80728e-10
161474909	rs12489261	3.97863e-12	-1.76577	-0.922568	9.60812e-09	-1.75939	-0.963031	1.90255e-05	-1.7071	-1.37905
161475216	rs7650155	1.96868e-12	-1.72318	-1.66872	1.17635e-05	6.04212	-1.65439	1.74195e-05	-1.75983	-1.41451
161475227	rs370909490	1.02235e-11	-1.29652e-10	-1.74459	2.553e-08	-1.29652e-10	-1.74517	7.35402e-05	-1.29652e-10	-1.73409
161475370	rs73168079	3.93632e-12	-1.76577	-0.933261	9.50847e-09	-1.75939	-0.973457	1.88904e-05	-1.7071	-1.38617
161475537	rs9832859	3.19288e-12	-1.62327	-1.28508	0.0211788	13.1498	-1.2663	1.88315e-05	-1.46608	-1.63031
161475637	rs73168081	3.94017e-12	-1.76479	-0.933261	9.54033e-09	-1.75604	-0.973457	1.85325e-05	-1.72623	-1.38617
161475898	rs149518173	1.15793e-11	-1.62005	-5.80728e-10	2.51628e-08	-1.75966	-5.80728e-10	0.000107595	-1.35355	-5.80728e-10
161475954	rs17424987	3.95738e-12	-1.76577	-0.927923	9.55808e-09	-1.75939	-0.968253	1.89577e-05	-1.7071	-1.38262
161476095	rs60125032	1.60343e-11	-1.29652e-10	-1.29454	3.29095e-08	-1.29652e-10	-1.49127	9.03103e-05	-1.29652e-10	-1.52867
161476636	rs9290094	1.95431e-12	-1.65739	-1.74185	0.0111448	12.9863	-1.74488	1.93251e-05	-1.34988	-1.72063
161476744	rs9876196	1.5835e-11	-1.29652e-10	-1.30705	3.26028e-08	-1.29652e-10	-1.50063	8.95333e-05	-1.29652e-10	-1.53731
161477076	rs528970	3.15339e-12	-1.64055	-1.28025	0.0177432	12.9678	-1.26136	1.84054e-05	-1.49139	-1.62789
161477403	rs145716294	1.04419e-11	-1.29652e-10	-1.72344	2.59616e-08	-1.29652e-10	-1.72841	7.66007e-05	-1.29652e-10	-1.69332
161477462	rs147769710	1.05878e-11	-1.29652e-10	-1.70957	2.62854e-08	-1.29652e-10	-1.71602	7.81862e-05	-1.29652e-10	-1.67283
161478145	rs514816	3.15339e-12	-1.64055	-1.28025	0.0177432	12.9678	-1.26136	1.84054e-05	-1.49139	-1.62789
161478669	rs541222	3.15339e-12	-1.64055	-1.28025	0.0177432	12.9678	-1.26136	1.84054e-05	-1.49139	-1.62789
161478690	rs541280	1.96386e-12	-1.65199	-1.74237	0.0118598	13.0487	-1.74503	1.95011e-05	-1.33936	-1.72209
161478697	rs76565206	1.72666e-11	-0.751267	-0.469231	4.87221e-07	1.01406	0.18963	0.000170072	-1.03521	0.13951
161478715	rs9811507	1.5835e-11	-1.29652e-10	-1.30705	3.26028e-08	-1.29652e-10	-1.50063	8.95333e-05	-1.29652e-10	-1.53731
161478751	rs541447	1.96338e-12	-1.65199	-1.74262	0.0118591	13.0487	-1.74509	1.94872e-05	-1.33936	-1.7228
161478882	rs138727888	4.32164e-11	-0.303052	-5.80728e-10	9.16246e-08	-0.467328	-5.80728e-10	0.000177651	-0.852099	-5.80728e-10
161478923	rs76917399	1.70798e-11	-0.762144	-0.469231	4.78519e-07	0.996038	0.18963	0.000168511	-1.04443	0.13951
161479240	rs545932	1.9609e-12	-1.65199	-1.74388	0.0118576	13.0487	-1.74522	1.94074e-05	-1.33936	-1.7269
161479252	rs77135183	1.73488e-11	-0.751267	-0.464485	4.90077e-07	1.01406	0.195474	0.000171056	-1.03521	0.145278
161479775	rs73168084	4.00832e-12	-1.76424	-0.916658	9.72573e-09	-1.75299	-0.957268	1.88172e-05	-1.72205	-1.3751
161479873	rs308689	2.11384e-12	-1.63802	-1.68275	0.0132224	13.0266	-1.61422	1.66566e-05	-1.47776	-1.74136
161479927	rs75727589	1.64986e-11	-1.29652e-10	-1.266	3.3626e-08	-1.29652e-10	-1.46973	9.21276e-05	-1.29652e-10	-1.50875
161480104	rs73168085	3.98755e-12	-1.76353	-0.922568	9.6884e-09	-1.75107	-0.963031	1.86804e-05	-1.7254	-1.37905
161480571	rs73168086	3.98917e-12	-1.76312	-0.922568	9.69818e-09	-1.75006	-0.963031	1.865e-05	-1.72703	-1.37905
161480781	rs148537686	4.20001e-11	-0.3316	-5.80728e-10	1.64328e-07	0.116833	-5.80728e-10	0.000353224	-0.164821	-5.80728e-10
161480784	rs12639009	3.95807e-12	-1.76559	-0.927923	9.57126e-09	-1.75801	-0.968253	1.88839e-05	-1.71099	-1.38262
161481029	rs547631	3.1863e-12	-1.63017	-1.28025	0.0197653	13.0758	-1.26136	1.86826e-05	-1.47644	-1.62789
161481069	rs177821	3.17092e-12	-1.63017	-1.28508	0.019668	13.0758	-1.2663	1.86373e-05	-1.47644	-1.63031
161481786	rs75750193	4.5308e-12	-1.76555	-0.792826	1.24041e-08	-1.40586	-1.06114	2.46548e-05	-1.74556	-1.08139
161482118	rs186302	1.97457e-12	-1.64409	-1.74483	0.013181	13.1541	-1.74484	1.96117e-05	-1.32464	-1.73115
161482645	rs308690	3.2794e-12	-1.61161	-1.27	0.0241158	13.2643	-1.25091	1.92902e-05	-1.44961	-1.62272
161482760	rs16833331	1.6239e-11	-1.29652e-10	-1.28186	3.32251e-08	-1.29652e-10	-1.48172	9.11104e-05	-1.29652e-10	-1.51985
161483227	rs186303	1.97424e-12	-1.64409	-1.74499	0.0131838	13.1541	-1.74464	1.95902e-05	-1.32464	-1.73225
161483418	rs172624	3.30295e-12	-1.61161	-1.26285	0.0242924	13.2643	-1.24361	1.93606e-05	-1.44961	-1.61907
161483917	rs16833340	5.04004e-12	-0.728933	-1.72293	2.36208e-08	-0.228671	-1.59423	3.34206e-05	-0.911971	-1.61078
161484296	rs308691	1.96396e-12	-1.64918	-1.74513	0.0124779	13.0972	-1.74279	1.93023e-05	-1.33438	-1.73732
161484631	rs308692	3.26253e-12	-1.62392	-1.26285	0.0214632	13.1404	-1.24361	1.90202e-05	-1.46735	-1.61907
161484810	rs114967477	1.43755e-11	-1.40375	-5.80728e-10	4.71343e-07	1.17056	-5.80728e-10	0.000254993	-0.490687	-5.80728e-10
161485146	rs75981763	2.40719e-11	-1.29652e-10	-0.888227	6.31489e-08	-1.29652e-10	-0.839534	0.000132329	-1.29652e-10	-1.14663
161485407	rs308693	1.98511e-12	-1.63837	-1.74523	0.0140492	13.2168	-1.74373	1.97429e-05	-1.31381	-1.73531
161485554	rs9820241	1.56357e-11	-1.29652e-10	-1.31971	3.22278e-08	-1.29652e-10	-1.5122	8.865e-05	-1.29652e-10	-1.54723
161485704	rs308694	1.98513e-12	-1.63837	-1.74522	0.0140467	13.2168	-1.74391	1.97523e-05	-1.31381	-1.73484
161486040	rs12636658	3.88958e-12	-1.76527	-0.945703	9.42175e-09	-1.75642	-0.985586	1.85887e-05	-1.71494	-1.39443
161486251	rs308695	3.38169e-12	-1.60557	-1.24533	0.0262367	13.3234	-1.22575	1.97056e-05	-1.44098	-1.61004
161486665	rs6780511	1.57295e-11	-1.29652e-10	-1.31374	3.23708e-08	-1.29652e-10	-1.50777	8.90129e-05	-1.29652e-10	-1.54314
161487215	rs308696	1.98518e-12	-1.63837	-1.74519	0.0140575	13.2168	-1.74313	1.97162e-05	-1.31381	-1.73667
161487218	rs73168089	3.88786e-12	-1.76221	-0.949207	9.46959e-09	-1.74794	-0.989001	1.82652e-05	-1.73018	-1.39675
161487491	rs308697	3.47553e-12	-1.59879	-1.22474	0.0285976	13.3886	-1.20477	2.01124e-05	-1.43136	-1.59923
161487809	rs13325090	1.59258e-11	-1.29652e-10	-1.30133	3.26709e-08	-1.29652e-10	-1.49854	8.97743e-05	-1.29652e-10	-1.53462
161488082	rs143189141	1.02518e-11	-1.29652e-10	-1.74182	2.5593e-08	-1.29652e-10	-1.74271	7.4159e-05	-1.29652e-10	-1.72571
161488304	rs80186399	1.67695e-11	-1.29652e-10	-1.24971	3.49425e-08	-1.29652e-10	-1.43132	9.54272e-05	-1.29652e-10	-1.47356
161488348	rs308698	2.00885e-12	-1.62652	-1.74519	0.0145152	13.2488	-1.74313	2.00416e-05	-1.29744	-1.73667
161488369	rs308699	1.99568e-12	-1.63306	-1.74523	0.014876	13.2739	-1.74363	1.99355e-05	-1.30385	-1.73557
161488707	rs57011661	3.80939e-12	-1.7586	-0.973205	9.30084e-09	-1.74066	-1.01426	1.78313e-05	-1.73896	-1.412
161489080	rs9840785	2.78003e-11	-0.678325	-0.0659009	4.89523e-07	1.0559	0.152506	0.000159226	-1.00066	0.0390657
161489499	rs6766434	1.62886e-11	-0.741427	-0.537383	4.55253e-07	1.03033	0.105491	0.000157835	-1.02685	0.0564799
161489507	rs6766435	2.7918e-11	-0.666915	-0.0730853	4.948e-07	1.07426	0.144868	0.000159572	-0.991087	0.0316599
161489653	rs150161759	1.03121e-11	-1.29652e-10	-1.73595	2.57277e-08	-1.29652e-10	-1.73746	7.50573e-05	-1.29652e-10	-1.71367
161489730	rs6779522	2.03336e-12	-1.70253	-1.65705	1.02046e-05	5.86952	-1.62396	1.82727e-05	-1.76554	-1.36098
161489798	rs142325913	1.03108e-11	-1.29652e-10	-1.73608	2.57246e-08	-1.29652e-10	-1.73758	7.50392e-05	-1.29652e-10	-1.71391
161489867	rs9845882	2.75835e-11	-0.678969	-0.0730853	5.14228e-07	1.11277	0.144868	0.00016122	-0.980813	0.0316599
161489880	rs551016	2.02185e-12	-1.70821	-1.65705	9.7089e-06	5.81973	-1.62396	1.82765e-05	-1.76533	-1.36098
161490079	rs1515730	2.82076e-11	-0.656595	-0.0730853	5.0307e-07	1.09083	0.144868	0.000160961	-0.982418	0.0316599
161490098	rs1515729	2.82076e-11	-0.656595	-0.0730853	5.0307e-07	1.09083	0.144868	0.000160961	-0.982418	0.0316599
161490532	rs1436736	2.76966e-11	-0.666915	-0.0810492	4.90628e-07	1.07426	0.136401	0.000158267	-0.991087	0.0234501
161490610	rs4856651	2.76966e-11	-0.666915	-0.0810492	4.90628e-07	1.07426	0.136401	0.000158267	-0.991087	0.0234501
161490760	rs4856723	2.72781e-11	-0.666915	-0.0962733	4.82748e-07	1.07426	0.12021	0.000155803	-0.991087	0.00775421
161490814	rs4856724	3.06362e-11	-0.611305	-0.0357848	5.62719e-07	1.16324	0.184512	0.000173772	-0.944284	0.0701047
161491102	rs4856725	2.66643e-11	-0.689673	-0.0962733	4.65372e-07	1.0376	0.12021	0.000152857	-1.01018	0.00775421
161491136	rs73168093	3.72113e-12	-1.76353	-0.991718	9.04026e-09	-1.75107	-1.03227	1.7857e-05	-1.7254	-1.42413
161491151	rs518024	2.0113e-12	-1.70637	-1.66412	1.05637e-05	5.91242	-1.63227	1.80078e-05	-1.76522	-1.3759
161491243	rs502153	2.00383e-12	-1.71009	-1.66412	1.1028e-05	5.95544	-1.63227	1.80157e-05	-1.76478	-1.3759
161491260	rs13314929	2.66643e-11	-0.689673	-0.0962733	4.65372e-07	1.0376	0.12021	0.000152857	-1.01018	0.00775421
161491370	rs4856726	2.96492e-11	-0.553745	-0.126091	5.5292e-07	1.2417	0.0884866	0.000169801	-0.874299	-0.0229941
161491373	rs13318665	2.9538e-11	-0.56454	-0.119055	5.47675e-07	1.22468	0.0959743	0.000169463	-0.883553	-0.0157373
161491549	rs73168095	1.09449e-11	-1.6764	-5.80728e-10	2.50905e-08	-1.76254	-5.80728e-10	7.50814e-05	-1.71335	-5.80728e-10
161491740	rs6768184	1.95822e-12	-1.65465	-1.74259	0.0117913	13.0348	-1.73696	1.89911e-05	-1.34496	-1.74299
161491831	rs192812	3.64941e-12	-1.61812	-1.15659	0.0251424	13.1993	-1.1443	2.0589e-05	-1.45897	-1.5482
161492392	rs74758022	1.71521e-11	-0.677259	-0.549893	4.98069e-07	1.13571	0.0899977	0.000164171	-0.972207	0.0411938
161492417	rs17425527	3.83635e-12	-1.76335	-0.961404	9.29825e-09	-1.75061	-1.00459	1.82053e-05	-1.72614	-1.40406
161492457	rs9857417	2.53421e-11	-0.673705	-0.1631	4.43193e-07	1.05989	0.049088	0.000145889	-0.987904	-0.0611697
161492469	rs75209712	4.87774e-12	-0.77585	-1.70874	2.30811e-08	-0.285913	-1.5601	3.30806e-05	-0.954495	-1.57848
161492778	rs78189118	3.94716e-12	-1.76122	-0.935057	1.17398e-08	-1.34123	-1.18081	2.1653e-05	-1.75759	-1.19919
161492843	rs150685270	1.13708e-11	-1.63822	-5.80728e-10	7.81679e-08	-0.626169	-5.80728e-10	0.000107794	-1.3517	-5.80728e-10
161492868	rs76912822	1.68252e-11	-0.682206	-0.564187	5.20751e-07	1.12382	0.146426	0.000173489	-0.967482	0.0916763
161493361	rs308705	3.67193e-12	-1.538	-1.23056	0.0031364	11.1911	-1.21755	1.80578e-05	-1.53451	-1.60383
161493413	rs308704	1.89602e-12	-1.76087	-1.66865	5.29849e-06	5.217	-1.62685	1.81512e-05	-1.7649	-1.36828
161493420	rs308703	2.17725e-12	-1.55076	-1.74044	0.00149486	10.9614	-1.72889	1.79111e-05	-1.40134	-1.74517
161493558	rs17425603	3.44113e-12	-1.76578	-1.06769	8.12701e-09	-1.7546	-1.13524	1.70298e-05	-1.70491	-1.49205
161494193	rs111477329	1.83578e-12	-1.72464	-1.73716	6.4635e-09	-1.38365	-1.73521	1.29572e-05	-1.73262	-1.73765
161494204	rs61438002	1.66913e-11	-1.29652e-10	-1.25438	5.48292e-08	-1.29652e-10	-0.980806	0.000181831	-1.29652e-10	-0.828847
161494470	rs141442021	1.28995e-11	-1.51208	-5.80728e-10	7.81319e-08	-0.62663	-5.80728e-10	0.000102373	-1.4033	-5.80728e-10
161494597	rs2118099	4.23452e-12	-0.884395	-1.74161	7.99261e-09	-1.21228	-1.69423	5.31523e-05	-0.441628	-1.61713
161494774	rs111275252	2.48619e-12	-1.63585	-1.52267	9.79706e-09	-1.18716	-1.51579	1.53762e-05	-1.756	-1.5431
161494858	rs35608652	4.07581e-12	-0.92945	-1.73475	8.47053e-09	-1.17552	-1.67292	5.19285e-05	-0.496985	-1.58507
161494920	rs1119259	3.90408e-12	-0.974322	-1.73293	8.62949e-09	-1.1616	-1.66825	4.94429e-05	-0.552954	-1.57815
161494945	rs1849998	3.87365e-12	-0.974322	-1.74075	8.37945e-09	-1.1616	-1.69765	4.72454e-05	-0.552954	-1.62361
161495014	rs1849997	5.22204e-12	-0.755726	-1.66066	6.9966e-09	-1.49448	-1.54512	5.64391e-05	-0.56105	-1.43771
161495192	rs1987997	3.97344e-12	-0.955269	-1.73437	8.60765e-09	-1.15893	-1.67345	5.03082e-05	-0.528341	-1.58541
161495193	rs11929455	7.65871e-12	-1.12802	-0.905408	3.40977e-08	-1.68346	0.227659	0.000136251	-1.42883	0.311413
161495395	rs142240426	4.60397e-11	-0.23977	-5.80728e-10	9.35144e-08	-0.446913	-5.80728e-10	0.000394564	-0.0541416	-5.80728e-10
161495421	rs11921748	5.58786e-12	-1.44381	-0.904872	3.34912e-08	-1.7432	0.269457	0.000115319	-1.63268	0.34846
161495464	rs4256146	3.81671e-12	-0.993976	-1.73591	8.71569e-09	-1.1439	-1.67601	4.83313e-05	-0.564162	-1.58968
161495510	rs4574316	3.67355e-12	-1.33159	-1.43652	1.52057e-08	-1.04477	-1.21859	4.53414e-05	-0.854323	-1.36338
161495575	rs4256147	3.58436e-12	-1.33159	-1.4611	1.47343e-08	-1.04477	-1.25008	4.39878e-05	-0.854323	-1.39369
161495733	rs308702	3.7079e-11	-0.456222	-5.80728e-10	9.06758e-05	6.43002	-5.80728e-10	0.00111022	0.980393	-5.80728e-10
161495874	rs308701	2.81852e-12	-1.67021	-1.36285	4.28733e-05	6.79698	-1.116	2.24576e-05	-1.63961	-1.28068
161495910	rs150527551	1.03266e-11	-1.29652e-10	-1.73455	2.62848e-08	-1.29652e-10	-1.71604	7.31694e-05	-1.29652e-10	-1.73915
161496202	rs9290095	4.80931e-12	-1.46039	-1.03833	2.14641e-08	-1.74744	-0.171208	8.0604e-05	-1.64327	0.000894177
161496285	rs375126772	1.09977e-11	-1.29652e-10	-1.67159	2.66117e-08	-1.29652e-10	-1.70368	7.94179e-05	-1.29652e-10	-1.6572
161496567	rs9813483	3.22442e-12	-1.41414	-1.48438	1.00202e-08	-1.73486	-0.945559	3.36487e-05	-1.61337	-0.902575
161496732	rs185700725	1.02248e-11	-1.29652e-10	-1.74446	2.55337e-08	-1.29652e-10	-1.74503	7.32463e-05	-1.29652e-10	-1.7381
161496851	rs11711567	3.90254e-12	-0.973336	-1.73431	8.80844e-09	-1.13756	-1.67176	4.92742e-05	-0.551177	-1.58335
161497152	rs117665263	1.13163e-09	-1.29652e-10	2.96214	1.85936e-06	-1.29652e-10	2.54296	0.00287329	-1.29652e-10	1.93129
161497267	rs1515728	3.5618e-12	-1.31664	-1.48237	1.44136e-08	-1.03857	-1.27829	4.34192e-05	-0.843633	-1.41739
161497395	rs9838024	3.5546e-12	-1.31664	-1.48439	1.43747e-08	-1.03857	-1.28099	4.33212e-05	-0.843633	-1.41965
161497697	rs9856223	5.62978e-12	-0.684763	-1.65644	6.84406e-09	-1.52299	-1.53866	6.0267e-05	-0.503428	-1.42971
161497992	rs114965997	5.94422e-11	0.0157311	-5.80728e-10	1.18669e-07	-0.208689	-5.80728e-10	0.00051687	0.21587	-5.80728e-10
161498305	rs9985423	3.85282e-12	-0.989786	-1.73068	8.8877e-09	-1.12836	-1.672	4.82401e-05	-0.571079	-1.58465
161498323	rs1515727	3.7509e-12	-1.24718	-1.5001	1.32899e-08	-1.12718	-1.27084	4.82875e-05	-0.745155	-1.4096
161498506	rs2404822	3.74157e-12	-1.24718	-1.50259	1.28387e-08	-1.12718	-1.30538	4.68404e-05	-0.745155	-1.44002
161498589	rs71314064	1.92902e-11	-1.10968	-5.80728e-10	1.61091e-07	0.0969431	-5.80728e-10	0.000245918	-0.526925	-5.80728e-10
161499098	rs184865269	1.0431e-11	-1.29652e-10	-1.72449	2.66968e-08	-1.29652e-10	-1.70049	7.3757e-05	-1.29652e-10	-1.73115
161499470	rs376163971	1.05154e-11	-1.29652e-10	-1.71644	2.70063e-08	-1.29652e-10	-1.68896	7.42571e-05	-1.29652e-10	-1.72439
161499569	rs10936238	4.44929e-12	-1.55265	-1.02388	2.006e-08	-1.76382	-0.22248	7.24766e-05	-1.69867	-0.049984
161499680	rs2082981	3.79519e-12	-1.23741	-1.49813	1.2853e-08	-1.13207	-1.29938	4.77226e-05	-0.7315	-1.43502
161499831	rs2082980	1.00911e-11	-1.75762	-5.80728e-10	2.73071e-08	-1.67788	-5.80728e-10	7.86015e-05	-1.66753	-5.80728e-10
161499879	rs9833527	2.99615e-12	-1.53205	-1.43989	1.05344e-08	-1.7614	-0.868982	3.38184e-05	-1.68691	-0.824013
161500072	rs9985316	3.78028e-12	-1.00763	-1.73185	9.14448e-09	-1.10631	-1.66557	4.76548e-05	-0.593721	-1.57422
161500610	rs10513570	4.81657e-12	-1.57552	-0.921689	3.19112e-08	-1.76544	0.243372	0.00010381	-1.71122	0.321866
161500691	rs114922242	1.23649e-11	-1.55441	-5.80728e-10	3.33204e-08	-1.47886	-5.80728e-10	8.1035e-05	-1.63704	-5.80728e-10
161500767	rs12489743	3.84833e-12	-0.989786	-1.73185	8.94504e-09	-1.12836	-1.66557	4.87461e-05	-0.571079	-1.57422
161500779	rs16833410	4.13661e-12	-1.55942	-1.08998	1.95277e-08	-1.76443	-0.248769	7.00092e-05	-1.70245	-0.0808491
161500902	rs12490422	3.84806e-12	-0.989786	-1.73192	8.94348e-09	-1.12836	-1.66574	4.87336e-05	-0.571079	-1.57447
161501004	rs308688	2.55007e-12	-1.73935	-1.39381	2.09806e-05	6.12222	-1.1559	1.99817e-05	-1.72223	-1.31487
161501016	rs372322534	1.02499e-11	-1.29652e-10	-1.74201	2.5926e-08	-1.29652e-10	-1.72978	7.27976e-05	-1.29652e-10	-1.74424
161501225	rs16833412	5.67543e-11	-0.0305424	-5.80728e-10	1.13647e-07	-0.25193	-5.80728e-10	0.000492243	0.16705	-5.80728e-10
161501442	rs116227233	2.48318e-12	-1.56214	-1.59759	1.05094e-08	-1.04078	-1.59198	1.47023e-05	-1.72978	-1.61414
161501493	rs1515739	4.01355e-12	-0.94584	-1.73376	8.47752e-09	-1.16704	-1.68057	5.0379e-05	-0.516697	-1.59565
161501743	rs16833420	2.99357e-12	-1.52847	-1.44434	1.04604e-08	-1.7609	-0.876528	3.36279e-05	-1.68482	-0.831751
161501787	rs1515738	3.45825e-12	-1.33028	-1.49823	1.36514e-08	-1.07167	-1.29952	4.18879e-05	-0.861793	-1.43513
161501974	rs10804791	3.40589e-12	-1.37157	-1.4722	1.49249e-08	-1.01722	-1.26477	4.06155e-05	-0.921727	-1.40605
161502549	rs4856652	1.13558e-11	-1.29652e-10	-1.63955	2.76778e-08	-1.29652e-10	-1.6644	7.63245e-05	-1.29652e-10	-1.69693
161502714	rs11921798	3.2272e-12	-1.16209	-1.73557	1.01342e-08	-0.994015	-1.67509	3.87272e-05	-0.787067	-1.58831
161502833	rs114970936	5.27864e-11	-0.10302	-5.80728e-10	1.06214e-07	-0.319576	-5.80728e-10	0.000455974	0.0905134	-5.80728e-10
161502914	rs10936239	3.42281e-12	-1.36413	-1.47468	1.4819e-08	-1.02105	-1.26806	4.09456e-05	-0.910869	-1.40881
161502957	rs10936240	3.39104e-12	-1.37346	-1.47468	1.50103e-08	-1.00823	-1.26806	4.03913e-05	-0.924497	-1.40881
161503038	rs62278615	4.14712e-12	-1.58506	-1.0618	2.03472e-08	-1.76574	-0.20634	7.22065e-05	-1.71627	-0.0361189
161503096	rs62278616	3.01381e-12	-1.54923	-1.41684	1.0928e-08	-1.76348	-0.830221	3.48445e-05	-1.69675	-0.78428
161503238	rs10936241	3.4313e-12	-1.36413	-1.4722	1.48679e-08	-1.02105	-1.26477	4.10589e-05	-0.910869	-1.40605
161503376	rs10936242	3.2272e-12	-1.16209	-1.73557	1.01342e-08	-0.994015	-1.67509	3.87272e-05	-0.787067	-1.58831
161504007	rs1996264	3.28091e-12	-1.1461	-1.73505	9.90835e-09	-1.01795	-1.67371	3.96215e-05	-0.76631	-1.58624
161504207	rs12054391	3.27921e-12	-1.1461	-1.73557	9.8946e-09	-1.01795	-1.67509	3.95394e-05	-0.76631	-1.58831
161504344	rs9855725	4.04704e-12	-1.59738	-1.0739	1.99802e-08	-1.76576	-0.224523	7.03875e-05	-1.72262	-0.055284
161504374	rs60832962	3.03371e-12	-1.33406	-1.62543	1.31317e-08	-0.789628	-1.62037	1.62213e-05	-1.60531	-1.64029
161504950	rs61063942	3.11054e-12	-1.29754	-1.63693	1.37057e-08	-0.735098	-1.63212	1.64139e-05	-1.58276	-1.65103
161505060	rs9842393	2.99627e-12	-1.54923	-1.42268	1.08218e-08	-1.76348	-0.839985	3.44976e-05	-1.69675	-0.794287
161505880	rs10936243	3.27921e-12	-1.1461	-1.73557	9.8946e-09	-1.01795	-1.67509	3.95394e-05	-0.76631	-1.58831
161506514	rs13060639	3.27921e-12	-1.1461	-1.73557	9.8946e-09	-1.01795	-1.67509	3.95394e-05	-0.76631	-1.58831
161507673	rs693859	2.61964e-12	-1.6876	-1.41864	3.33004e-05	6.61649	-1.18819	2.0781e-05	-1.65548	-1.3424
161508114	rs9820263	4.38279e-12	-1.57552	-1.01606	2.17913e-08	-1.76544	-0.138076	7.79821e-05	-1.71122	0.0357814
161508143	rs9858269	3.44558e-12	-1.36222	-1.46996	1.47797e-08	-1.02997	-1.2618	4.12766e-05	-0.908076	-1.40355
161508518	rs116317864	5.59573e-11	-0.0446837	-5.80728e-10	1.67032e-06	2.43574	-5.80728e-10	0.00104677	0.921539	-5.80728e-10
161508795	rs9859265	4.18879e-12	-1.57552	-1.06134	2.03675e-08	-1.76544	-0.205643	7.26253e-05	-1.71122	-0.0353845
161508806	rs9879208	3.40438e-12	-1.37157	-1.47264	1.49162e-08	-1.01722	-1.26536	4.05955e-05	-0.921727	-1.40654
161508916	rs115676632	2.86769e-12	-1.36157	-1.6542	1.22316e-08	-0.83123	-1.64977	1.55324e-05	-1.62191	-1.66708
161509218	rs59282056	2.85155e-12	-1.36157	-1.65984	1.21611e-08	-0.83123	-1.65556	1.54515e-05	-1.62191	-1.67231
161509370	rs62278641	3.1182e-12	-1.54612	-1.38589	1.15058e-08	-1.76315	-0.779035	3.6785e-05	-1.69499	-0.731843
161509385	rs56011310	2.90282e-12	-1.33611	-1.66748	1.254e-08	-0.792711	-1.6634	1.55803e-05	-1.60656	-1.67936
161509810	rs9864521	4.52615e-11	-0.256816	-5.80728e-10	8.06268e-05	6.31256	-5.80728e-10	0.00147663	1.26559	-5.80728e-10
161510028	rs78999589	2.90602e-12	-1.33126	-1.67123	1.25833e-08	-0.785419	-1.66724	1.55727e-05	-1.6036	-1.6828
161510827	rs185077635	1.03068e-11	-1.29652e-10	-1.73647	2.62002e-08	-1.29652e-10	-1.71926	7.30656e-05	-1.29652e-10	-1.74057
161510871	rs1370088	2.68826e-12	-1.67414	-1.40624	3.87084e-05	6.75081	-1.17203	2.14063e-05	-1.6396	-1.32864
161511453	rs139627302	1.18813e-10	0.708276	-5.80728e-10	2.87455e-07	0.676038	-5.80728e-10	0.000783122	0.631366	-5.80728e-10
161511618	rs9875108	3.41489e-12	-1.37346	-1.46767	1.51505e-08	-1.00823	-1.25877	4.07081e-05	-0.924497	-1.401
161511650	rs9819591	3.38013e-12	-1.38369	-1.46767	1.53699e-08	-0.993845	-1.25877	4.01014e-05	-0.939512	-1.401
161511708	rs151332123	6.34607e-11	0.0811469	-5.80728e-10	1.26158e-07	-0.147494	-5.80728e-10	0.000553772	0.28483	-5.80728e-10
161511773	rs189864967	1.02935e-11	-1.29652e-10	-1.73776	2.61408e-08	-1.29652e-10	-1.72153	7.29976e-05	-1.29652e-10	-1.7415
161511859	rs141086264	1.04211e-11	-1.29652e-10	-1.72544	2.56656e-08	-1.29652e-10	-1.73988	7.47575e-05	-1.29652e-10	-1.71767
161511899	rs74623046	1.02545e-11	-1.29652e-10	-1.74156	2.55529e-08	-1.29652e-10	-1.74428	7.27741e-05	-1.29652e-10	-1.74456
161511929	rs137962139	1.10791e-11	-1.29652e-10	-1.66422	2.88993e-08	-1.29652e-10	-1.62121	7.77836e-05	-1.29652e-10	-1.67799
161511974	rs59750999	3.17969e-12	-1.17477	-1.73772	1.02205e-08	-0.979527	-1.6811	3.77624e-05	-0.803239	-1.59737
161512193	rs12696122	3.42259e-12	-1.37346	-1.46542	1.51957e-08	-1.00823	-1.25579	4.08103e-05	-0.924497	-1.39849
161512468	rs10513571	3.17969e-12	-1.17477	-1.73772	1.02205e-08	-0.979527	-1.6811	3.77624e-05	-0.803239	-1.59737
161512573	rs10513572	3.63732e-12	-1.31035	-1.46767	1.39568e-08	-1.09029	-1.25877	4.46002e-05	-0.833186	-1.401
161513272	rs17491851	2.50718e-12	-1.71411	-1.436	2.61684e-05	6.39822	-1.21093	1.96717e-05	-1.69104	-1.36171
161513353	rs11914556	3.35508e-12	-1.12323	-1.73557	9.71113e-09	-1.03666	-1.67509	4.06848e-05	-0.737753	-1.58831
161513435	rs11914562	3.35683e-12	-1.12323	-1.73505	9.72463e-09	-1.03666	-1.67371	4.07693e-05	-0.737753	-1.58624
161513795	rs11918801	3.40773e-12	-1.11001	-1.73322	9.6354e-09	-1.05061	-1.66898	4.17476e-05	-0.721049	-1.57923
161514758	rs6441399	5.00183e-11	-0.156885	-5.80728e-10	0.000102765	6.55517	-5.80728e-10	0.00170174	1.40748	-5.80728e-10
161514814	rs11707227	1.2824e-11	-1.51796	-5.80728e-10	3.27995e-08	-1.49461	-5.80728e-10	0.000168827	-0.903045	-5.80728e-10
161515001	rs1370087	2.7757e-12	-1.57036	-1.47801	6.31761e-05	7.33529	-1.26663	2.17066e-05	-1.54565	-1.40866
161515014	rs1370086	5.17285e-12	-0.713324	-1.71253	6.30003e-09	-1.51306	-1.63142	5.29064e-05	-0.515814	-1.54758
161515228	rs76018866	2.82318e-12	-1.34365	-1.68776	1.21425e-08	-0.804079	-1.68424	1.52242e-05	-1.61114	-1.6979
161515272	rs12637350	3.02486e-12	-1.58058	-1.38183	1.15539e-08	-1.76563	-0.772374	3.63423e-05	-1.71392	-0.725021
161515280	rs12629464	3.01981e-12	-1.58058	-1.3835	1.15223e-08	-1.76563	-0.775108	3.62407e-05	-1.71392	-0.727821
161515430	rs1865882	4.17758e-12	-1.28739	-1.35215	1.30828e-08	-1.68954	-0.724192	4.87974e-05	-1.46855	-0.675695
161515460	rs1865881	2.90023e-12	-1.57741	-1.42707	9.18076e-09	-1.76552	-1.0024	3.10201e-05	-1.71223	-0.885053
161515497	rs57332006	2.75083e-12	-1.36622	-1.69115	1.1693e-08	-0.838308	-1.68773	1.49734e-05	-1.62468	-1.70097
161515498	rs116680747	1.07758e-11	-1.29652e-10	-1.69197	2.6218e-08	-1.29652e-10	-1.71858	7.76554e-05	-1.29652e-10	-1.67964
161515522	rs4462979	3.36736e-12	-1.12323	-1.73192	9.80235e-09	-1.03666	-1.66574	4.12518e-05	-0.737753	-1.57447
161515597	rs1865880	2.53178e-12	-1.71167	-1.42868	2.50937e-05	6.34667	-1.20133	1.99629e-05	-1.68448	-1.35356
161516153	rs150351261	1.02186e-11	-1.29652e-10	-1.74506	2.55609e-08	-1.29652e-10	-1.74396	7.30066e-05	-1.29652e-10	-1.74137
161516717	rs138194488	3.38354e-12	-1.45991	-1.39044	1.16024e-08	-1.74732	-0.786498	3.84545e-05	-1.64296	-0.739487
161516874	rs369105485	1.07144e-11	-1.29652e-10	-1.69768	2.76979e-08	-1.29652e-10	-1.66367	7.54776e-05	-1.29652e-10	-1.70809
161517382	rs75943454	2.88899e-12	-1.31553	-1.69284	1.25999e-08	-0.761867	-1.68947	1.54173e-05	-1.59394	-1.70249
161517689	rs4856653	3.57229e-12	-1.05717	-1.73889	8.47275e-09	-1.10369	-1.74449	3.82028e-05	-0.654634	-1.73438
161517710	rs4856654	3.62524e-12	-1.26608	-1.51527	1.28108e-08	-1.14193	-1.29281	4.61296e-05	-0.770278	-1.43019
161517841	rs4856655	3.57644e-12	-1.05717	-1.73773	8.46811e-09	-1.10369	-1.74504	3.83099e-05	-0.654634	-1.73158
161517861	rs12639469	3.6264e-12	-1.0433	-1.73773	8.35641e-09	-1.11696	-1.74504	3.89806e-05	-0.637279	-1.73158
161517952	rs9290096	2.80889e-12	-1.55813	-1.47835	8.489e-09	-1.76432	-1.08194	2.8771e-05	-1.70173	-0.970819
161517966	rs143520975	1.03869e-11	-1.29652e-10	-1.72873	2.65282e-08	-1.29652e-10	-1.70682	7.35031e-05	-1.29652e-10	-1.73459
161518131	rs183208914	1.02523e-11	-1.29652e-10	-1.74178	2.5939e-08	-1.29652e-10	-1.72928	7.2807e-05	-1.29652e-10	-1.74411
161518222	rs9883611	2.79833e-12	-1.55813	-1.48212	8.38748e-09	-1.76432	-1.09397	2.84854e-05	-1.70173	-0.980796
161518228	rs2196535	2.6867e-12	-1.6876	-1.39336	3.44131e-05	6.61649	-1.15532	2.13716e-05	-1.65548	-1.31438
161518247	rs138768002	1.04118e-11	-1.29652e-10	-1.72633	2.66241e-08	-1.29652e-10	-1.70321	7.36458e-05	-1.29652e-10	-1.73266
161518280	rs141819641	5.83436e-11	-1.29652e-10	-0.00292364	8.15879e-08	-1.29652e-10	-0.583348	0.000173002	-1.29652e-10	-0.878618
161518506	rs10936244	3.43973e-12	-1.09665	-1.73723	8.80806e-09	-1.06441	-1.74495	3.64328e-05	-0.704212	-1.73224
161518594	rs9809075	3.37521e-12	-1.33227	-1.52055	1.33611e-08	-1.063	-1.32968	4.07339e-05	-0.86466	-1.4602
161518712	rs61426547	8.5983e-11	0.384876	-5.80728e-10	1.67768e-07	0.137554	-5.80728e-10	0.000762171	0.604249	-5.80728e-10
161518866	rs1836936	3.40457e-12	-1.32138	-1.52278	1.31392e-08	-1.07672	-1.33271	4.12734e-05	-0.848989	-1.46271
161519337	rs34252675	3.23466e-12	-1.15314	-1.74221	1.08971e-08	-0.851321	-1.74521	3.12007e-05	-0.862822	-1.72866
161519496	rs147316154	1.14185e-11	-1.29652e-10	-1.63404	2.99817e-08	-1.29652e-10	-1.58444	7.99686e-05	-1.29652e-10	-1.65029
161519539	rs2196534	6.3635e-12	-0.724215	-1.49448	8.54607e-09	-1.73205	-1.10751	5.13569e-05	-1.09465	-0.998469
161519628	rs77426467	3.43973e-12	-1.09665	-1.73723	8.80806e-09	-1.06441	-1.74495	3.64328e-05	-0.704212	-1.73224
161519658	rs184791360	1.02782e-11	-1.29652e-10	-1.73925	2.60699e-08	-1.29652e-10	-1.72425	7.29226e-05	-1.29652e-10	-1.74252
161519921	rs56878138	6.51673e-12	-0.77329	-1.42161	1.10943e-08	-1.7404	-0.838197	6.06753e-05	-1.13393	-0.792455
161519934	rs12486912	2.14175e-12	-1.5868	-1.72085	7.06612e-09	-1.32045	-1.70927	1.80355e-05	-1.40659	-1.73299
161520118	rs145591965	1.02768e-11	-1.29652e-10	-1.73938	2.60634e-08	-1.29652e-10	-1.7245	7.29161e-05	-1.29652e-10	-1.74261
161520341	rs16833442	2.84705e-12	-1.28888	-1.7341	1.09512e-08	-0.847505	-1.74407	2.76943e-05	-0.97515	-1.73555
161520401	rs16833446	2.84879e-12	-1.28888	-1.7335	1.09534e-08	-0.847505	-1.74387	2.7679e-05	-0.97515	-1.7361
161520586	rs4856727	2.34094e-12	-1.70064	-1.51808	1.76334e-08	-0.78988	-1.32535	2.27541e-05	-1.44842	-1.45876
161520610	rs4856728	2.34105e-12	-1.70282	-1.51585	1.81674e-08	-0.763082	-1.32232	2.25175e-05	-1.46138	-1.45625
161520740	rs1436742	3.12722e-12	-1.53354	-1.39558	2.03542e-05	6.13297	-1.19695	2.28016e-05	-1.55547	-1.34962
161520834	rs2164570	5.14457e-12	-0.717686	-1.71365	6.32497e-09	-1.50701	-1.63351	5.15497e-05	-0.539025	-1.55035
161520845	rs1436741	2.84536e-12	-1.28888	-1.7347	1.09492e-08	-0.847505	-1.74426	2.771e-05	-0.97515	-1.73498
161520976	rs189207002	1.03362e-11	-1.29652e-10	-1.73362	2.63251e-08	-1.29652e-10	-1.71451	7.32214e-05	-1.29652e-10	-1.73843
161521363	rs10936246	6.53468e-12	-0.780547	-1.4116	1.12682e-08	-1.74155	-0.821495	6.13666e-05	-1.13972	-0.775338
161521431	rs79322835	1.82697e-11	-1.16403	-5.80728e-10	3.2284e-08	-1.51046	-5.80728e-10	0.000112414	-1.30973	-5.80728e-10
161521774	rs12634015	2.23818e-12	-1.70282	-1.56079	1.66258e-08	-0.763082	-1.41099	2.09065e-05	-1.46138	-1.53048
161521994	rs2196533	2.84462e-12	-1.28888	-1.73496	1.09483e-08	-0.847505	-1.74434	2.77172e-05	-0.97515	-1.73472
161522041	rs60649244	6.42688e-12	-0.780547	-1.42824	1.0959e-08	-1.74155	-0.849316	5.96415e-05	-1.13972	-0.803852
161522399	rs1347625	6.32422e-12	-0.780547	-1.44434	1.06648e-08	-1.74155	-0.876528	5.80005e-05	-1.13972	-0.831751
161522742	rs1436740	5.88034e-12	-0.83922	-1.45844	1.03975e-08	-1.74286	-0.900603	5.32199e-05	-1.20105	-0.856443
161522769	rs2896973	2.80276e-12	-1.30017	-1.7385	1.11169e-08	-0.831682	-1.74488	2.74712e-05	-0.989702	-1.72908
161522860	rs147038451	1.03376e-11	-1.29652e-10	-1.73348	2.6331e-08	-1.29652e-10	-1.71428	7.32291e-05	-1.29652e-10	-1.73833
161522886	rs4273381	6.06061e-12	-0.805419	-1.46204	1.02563e-08	-1.75034	-0.906798	5.31461e-05	-1.19608	-0.862798
161522943	rs1436739	6.15806e-12	-0.789469	-1.46204	1.02777e-08	-1.74826	-0.906798	5.38039e-05	-1.18378	-0.862798
161522995	rs2404824	2.72838e-12	-1.33033	-1.73524	1.19812e-08	-0.756472	-1.74522	2.57734e-05	-1.04923	-1.73335
161523133	rs2118098	4.47836e-12	-0.831316	-1.7387	6.93677e-09	-1.30297	-1.74522	4.16708e-05	-0.567837	-1.73428
161523189	rs138346918	1.03609e-11	-1.29652e-10	-1.73124	2.64254e-08	-1.29652e-10	-1.7107	7.33568e-05	-1.29652e-10	-1.73659
161523204	rs4256144	4.38047e-12	-0.846901	-1.74522	7.02394e-09	-1.29189	-1.74381	4.1512e-05	-0.585492	-1.72045
161523222	rs143909820	1.03754e-11	-1.29652e-10	-1.72983	2.64832e-08	-1.29652e-10	-1.70852	7.34383e-05	-1.29652e-10	-1.73548
161523244	rs2118097	4.48368e-12	-0.831316	-1.73751	6.94612e-09	-1.30297	-1.74387	4.20471e-05	-0.567837	-1.72529
161523263	rs1436738	2.60146e-12	-1.75439	-1.35881	4.74729e-07	2.29282	-1.11511	1.98649e-05	-1.76577	-1.2772
161523317	rs372756584	1.02307e-11	-1.29652e-10	-1.74388	2.5553e-08	-1.29652e-10	-1.74427	7.30058e-05	-1.29652e-10	-1.74138
161523600	rs1436737	2.77233e-12	-1.59069	-1.4589	2.22833e-08	-0.277108	-1.60408	1.892e-05	-1.41877	-1.67293
161523859	rs9859426	4.69454e-12	-0.977046	-1.54583	8.82821e-09	-1.76475	-1.04232	3.96267e-05	-1.32633	-1.02609
161524489	rs73020598	2.57387e-12	-1.70233	-1.42154	6.99747e-06	5.26324	-1.39497	3.13961e-05	-1.11669	-1.46855
161525058	rs2118096	5.09285e-12	-0.866189	-1.57525	4.5886e-09	-1.74899	-1.71246	1.47409e-05	-1.61783	-1.72347
161525654	rs1550156	2.87657e-12	-1.48097	-1.5317	5.95302e-09	-1.47995	-1.72118	1.27793e-05	-1.7457	-1.73839
161525663	rs148448039	3.84735e-11	-1.76289	1.34359	2.30565e-07	-1.60119	2.0567	0.000608472	-1.66456	2.04359
161525743	rs7622480	1.00487e-11	-1.76183	-5.80728e-10	2.50489e-08	-1.7642	-5.80728e-10	7.24033e-05	-1.74967	-5.80728e-10
161526012	rs74964350	1.32801e-11	-1.48301	-5.80728e-10	8.21917e-08	-0.575974	-5.80728e-10	0.000112404	-1.30982	-5.80728e-10
161526024	rs2404825	3.69668e-12	-1.76195	-0.999889	1.04019e-06	3.2982	-1.33607	2.4512e-05	-1.4	-1.43276
161526081	rs2118095	6.46503e-12	-1.37931	-0.823559	2.50051e-08	-0.300343	-1.46561	1.4766e-05	-1.75871	-1.58089
161526219	rs73020602	1.13474e-11	-1.29652e-10	-1.64029	3.12748e-08	-1.29652e-10	-1.54222	9.46874e-05	-1.29652e-10	-1.48134
161526631	rs142276659	1.27298e-11	-1.29652e-10	-1.52533	2.57281e-08	-1.29652e-10	-1.73745	7.34945e-05	-1.29652e-10	-1.73471
161527413	rs10936247	3.34694e-12	-1.51998	-1.34125	6.59977e-09	-1.49529	-1.6027	1.39261e-05	-1.75642	-1.64174
161527576	rs73170125	1.10675e-11	-1.66526	-5.80728e-10	2.14189e-07	0.381831	-5.80728e-10	0.000119745	-1.24656	-5.80728e-10
161528373	rs767795	4.38409e-12	-1.46837	-1.12292	9.50557e-09	-1.28896	-1.44419	1.83999e-05	-1.59221	-1.52737
161528624	rs75845415	1.00232e-11	-1.76437	-5.80728e-10	5.88379e-08	-0.910243	-5.80728e-10	9.24808e-05	-1.50492	-5.80728e-10
161528960	rs10513573	3.60658e-12	-1.47026	-1.31626	7.06337e-09	-1.44324	-1.58686	1.42701e-05	-1.74486	-1.62889
161529448	rs1017437	1.58131e-11	-1.30843	-5.80728e-10	2.93765e-08	-1.60483	-5.80728e-10	8.60074e-05	-1.57749	-5.80728e-10
161529667	rs116741547	8.27101e-12	-1.32357	-0.632944	3.10145e-08	-0.193594	-1.35698	1.62462e-05	-1.74953	-1.49453
161529764	rs1962657	5.73921e-12	-1.45047	-0.871482	1.1147e-08	-1.31103	-1.26283	2.18356e-05	-1.57847	-1.36991
161529965	rs76965373	1.02633e-11	-1.7407	-5.80728e-10	2.52914e-08	-1.75456	-5.80728e-10	8.37304e-05	-1.60432	-5.80728e-10
161531378	rs1898285	2.71918e-12	-1.76575	-1.30319	6.13013e-09	-1.57481	-1.597	1.35756e-05	-1.76113	-1.66252
161531393	rs9849639	1.02603e-11	-1.74099	-5.80728e-10	2.71047e-08	-1.68532	-5.80728e-10	7.13537e-05	-1.76427	-5.80728e-10
161531429	rs73022575	1.04026e-11	-1.29652e-10	-1.72722	2.73257e-08	-1.29652e-10	-1.6772	8.07725e-05	-1.29652e-10	-1.64029
161531875	rs78591569	1.08948e-11	-1.29652e-10	-1.68099	2.56288e-08	-1.29652e-10	-1.74131	7.28874e-05	-1.29652e-10	-1.74301
161532243	rs2404828	9.57838e-12	-1.29923	-0.510539	3.49422e-08	-0.147977	-1.28336	1.73325e-05	-1.74459	-1.43474
161533629	rs12636315	9.08965e-12	-1.32435	-0.537792	3.27863e-08	-0.195051	-1.29997	1.70119e-05	-1.74968	-1.44833
161533730	rs73170127	3.47707e-12	-1.47673	-1.34635	6.87929e-09	-1.45079	-1.60573	1.40269e-05	-1.74663	-1.64432
161533999	rs12485349	3.57029e-12	-1.45882	-1.33781	7.04468e-09	-1.4321	-1.60065	1.41556e-05	-1.74182	-1.63999
161534083	rs11717351	8.39159e-12	-1.39549	-0.546551	2.8438e-08	-0.332024	-1.30528	1.67517e-05	-1.76075	-1.45267
161534708	rs11926056	1.85774e-11	-1.14733	-5.80728e-10	1.02996e-07	-0.350335	-5.80728e-10	0.000301404	-0.323471	-5.80728e-10
161535321	rs139773357	1.02693e-11	-1.74012	-5.80728e-10	2.50901e-08	-1.76256	-5.80728e-10	7.49174e-05	-1.71554	-5.80728e-10
161535407	rs2033686	3.78278e-12	-1.403	-1.33581	7.3972e-09	-1.374	-1.60993	1.42693e-05	-1.72453	-1.64928
161535694	rs58621194	1.02173e-11	-1.29652e-10	-1.74519	2.5905e-08	-1.29652e-10	-1.73059	7.52332e-05	-1.29652e-10	-1.71133
161536436	rs10936248	3.54231e-12	-1.74884	-1.05565	6.95266e-09	-1.65405	-1.39186	1.68537e-05	-1.72675	-1.4806
161536449	rs9848255	3.57436e-12	-1.74461	-1.05087	6.907e-09	-1.66406	-1.38843	1.70104e-05	-1.72046	-1.47764
161536541	rs1436735	5.46132e-12	-1.37566	-0.995918	9.63169e-09	-1.38684	-1.33313	2.17846e-05	-1.52053	-1.43019
161536576	rs13060911	1.59335e-11	-1.30085	-5.80728e-10	2.9246e-08	-1.60928	-5.80728e-10	8.6428e-05	-1.57261	-5.80728e-10
161536718	rs6771720	1.07393e-11	-1.69536	-5.80728e-10	2.5675e-08	-1.73951	-5.80728e-10	7.94067e-05	-1.65734	-5.80728e-10
161536869	rs77773211	1.24729e-11	-1.54571	-5.80728e-10	1.45858e-07	-0.00239269	-5.80728e-10	0.000146824	-1.04269	-5.80728e-10
161537899	rs17427131	3.59232e-12	-1.45124	-1.33924	7.01581e-09	-1.4242	-1.61267	1.40316e-05	-1.73966	-1.65095
161538020	rs62280968	1.50766e-11	-1.35613	-5.80728e-10	2.88832e-08	-1.62177	-5.80728e-10	8.25579e-05	-1.61842	-5.80728e-10
161538579	rs73022600	1.03132e-11	-1.29652e-10	-1.73585	2.6836e-08	-1.29652e-10	-1.69529	7.89519e-05	-1.29652e-10	-1.66308
161538605	rs116763008	1.08861e-11	-1.68179	-5.80728e-10	2.58948e-08	-1.73099	-5.80728e-10	8.07439e-05	-1.64064	-5.80728e-10
161538683	rs73170130	3.65464e-12	-1.44279	-1.33048	7.11346e-09	-1.4154	-1.60764	1.41262e-05	-1.73719	-1.6467
161539108	rs17427166	1.0763e-11	-1.69316	-5.80728e-10	2.57637e-08	-1.73606	-5.80728e-10	8.02275e-05	-1.64706	-5.80728e-10
161539641	rs116373037	2.41418e-11	-0.885327	-5.80728e-10	5.72867e-08	-0.93696	-5.80728e-10	0.000117781	-1.2631	-5.80728e-10
161540011	rs146844086	1.11948e-11	-1.29652e-10	-1.65382	3.23427e-08	-1.29652e-10	-1.50864	9.93766e-05	-1.29652e-10	-1.43301
161540082	rs73024506	1.02171e-11	-1.29652e-10	-1.74521	2.59711e-08	-1.29652e-10	-1.72804	7.55214e-05	-1.29652e-10	-1.70751
161540254	rs2046942	1.05409e-11	-1.33284	-0.381165	3.55497e-08	-0.211119	-1.20298	1.84008e-05	-1.75127	-1.36826
161540390	rs6795712	1.04591e-11	-1.29652e-10	-1.7218	2.76055e-08	-1.29652e-10	-1.66701	8.17942e-05	-1.29652e-10	-1.62772
161540640	rs6779918	4.77074e-12	-1.42942	-1.07735	9.43236e-09	-1.29584	-1.44504	1.83824e-05	-1.57494	-1.54559
161540839	rs11926881	1.03744e-11	-1.34876	-0.381165	3.44888e-08	-0.241417	-1.20298	1.83494e-05	-1.75406	-1.36826
161541578	rs9874696	3.83262e-12	-1.41998	-1.30574	7.58379e-09	-1.30686	-1.65216	1.59033e-05	-1.56781	-1.69758
161541936	rs114596599	1.68972e-11	-1.24212	-5.80728e-10	6.13099e-08	-0.869087	-5.80728e-10	9.09639e-05	-1.52146	-5.80728e-10
161541982	rs77185736	1.00252e-11	-1.76418	-5.80728e-10	2.5909e-08	-1.73044	-5.80728e-10	7.12709e-05	-1.76543	-5.80728e-10
161542065	rs9841487	3.65914e-12	-1.19028	-1.58176	6.16991e-09	-1.42457	-1.74078	1.80923e-05	-1.39153	-1.7449
161542639	rs17427370	4.03171e-12	-0.986468	-1.68861	1.3298e-08	-0.653926	-1.74349	2.10565e-05	-1.24115	-1.74356
161542671	rs7620420	9.77547e-12	-0.66188	-1.12752	6.43689e-09	-1.6905	-1.43248	2.04546e-05	-1.50961	-1.5041
161542945	rs115868092	2.90525e-11	-0.700168	-5.80728e-10	6.26425e-07	1.455	-5.80728e-10	0.0004512	0.0799872	-5.80728e-10
161543678	rs113326885	2.46517e-11	-0.864428	-5.80728e-10	8.78833e-08	-0.509018	-5.80728e-10	0.00013318	-1.14022	-5.80728e-10
161544693	rs1009379	4.10799e-12	-1.41077	-1.24557	7.39417e-09	-1.44053	-1.54381	1.50187e-05	-1.73182	-1.59081
161544746	rs1550152	4.41794e-12	-1.43874	-1.14486	9.10559e-09	-1.28469	-1.49145	1.76626e-05	-1.58194	-1.57854
161544997	rs13061797	4.73785e-12	-1.11842	-1.39527	1.27159e-08	-1.69133	-0.750844	4.79558e-05	-1.44966	-0.711982
161546498	rs1160072	2.65394e-12	-1.76581	-1.32742	6.16466e-09	-1.55206	-1.61413	1.33768e-05	-1.76419	-1.67421
161547411	rs1565594	2.32852e-12	-1.7656	-1.45844	5.70536e-09	-1.53685	-1.70677	1.26152e-05	-1.76523	-1.73179
161547491	rs1565593	2.47394e-12	-1.765	-1.39846	5.71928e-09	-1.55818	-1.683	1.28705e-05	-1.76042	-1.71657
161547607	rs115384569	1.09305e-11	-1.67772	-5.80728e-10	2.59632e-08	-1.72835	-5.80728e-10	8.11453e-05	-1.63568	-5.80728e-10
161547644	rs10936249	4.10834e-12	-1.45052	-1.20573	7.08855e-09	-1.47853	-1.54802	1.47825e-05	-1.7433	-1.59518
161547747	rs151191183	2.1309e-11	-1.01015	-5.80728e-10	6.21329e-08	-0.855752	-5.80728e-10	0.000109291	-1.33791	-5.80728e-10
161547833	rs6804170	2.30807e-12	-1.7656	-1.46726	5.68721e-09	-1.53685	-1.70996	1.25918e-05	-1.76523	-1.73364
161548925	rs12489331	5.865e-12	-1.33326	-0.967014	9.97849e-09	-1.36856	-1.31604	2.27144e-05	-1.49447	-1.41446
161549172	rs17493410	1.07912e-11	-1.69054	-5.80728e-10	2.57515e-08	-1.73654	-5.80728e-10	7.98816e-05	-1.65138	-5.80728e-10
161549316	rs150402053	1.05742e-11	-1.71086	-5.80728e-10	2.89738e-08	-1.61864	-5.80728e-10	7.72985e-05	-1.68425	-5.80728e-10
161549397	rs79184944	2.2609e-12	-1.70624	-1.54727	8.50821e-09	-1.2639	-1.58009	1.65877e-05	-1.6751	-1.54816
161549965	rs1492140	2.74631e-12	-1.76577	-1.29325	6.41134e-09	-1.54452	-1.58244	1.37007e-05	-1.76478	-1.6497
161550701	rs73170139	4.62791e-12	-1.46734	-1.06982	7.73588e-09	-1.47632	-1.46284	1.58597e-05	-1.74824	-1.5199
161551519	rs1157706	2.2612e-12	-1.76576	-1.48762	5.45914e-09	-1.57051	-1.71723	1.25598e-05	-1.7639	-1.73752
161551804	rs1157705	2.25536e-12	-1.76576	-1.49021	5.45442e-09	-1.57053	-1.71807	1.25543e-05	-1.7639	-1.73796
161551945	rs73170140	4.68109e-12	-1.46734	-1.0584	7.79338e-09	-1.47632	-1.45543	1.5965e-05	-1.74824	-1.51328
161552257	rs10513575	4.70679e-12	-1.46734	-1.05292	7.82117e-09	-1.47632	-1.45187	1.6016e-05	-1.74824	-1.51009
161552306	rs7610490	4.7679e-12	-1.45994	-1.04743	7.90669e-09	-1.46903	-1.44829	1.60969e-05	-1.74641	-1.50689
161552477	rs17493606	6.12772e-11	-1.72699	1.77312	3.38454e-07	-1.46466	2.30402	0.000874586	-1.55306	2.29489
161553010	rs9834399	4.44136e-12	-1.62838	-0.949936	1.05311e-05	5.19838	-0.921319	6.17942e-05	-0.839212	-1.0689
161553375	rs115437456	1.01842e-11	-1.74844	-5.80728e-10	2.5029e-08	-1.76499	-5.80728e-10	7.40267e-05	-1.7275	-5.80728e-10
161553800	rs180980708	1.01808e-11	-1.74877	-5.80728e-10	2.62627e-08	-1.71688	-5.80728e-10	7.25287e-05	-1.74794	-5.80728e-10
161554311	rs13093909	2.37536e-12	-1.76573	-1.43839	5.83758e-09	-1.55615	-1.66456	1.29736e-05	-1.76504	-1.70397
161554685	rs13095089	1.89442e-11	-1.12778	-5.80728e-10	2.70292e-08	-1.68811	-5.80728e-10	9.70991e-05	-1.45619	-5.80728e-10
161555082	rs66602894	2.17644e-12	-1.76352	-1.52806	5.65858e-09	-1.51875	-1.7331	1.2452e-05	-1.76568	-1.74437
161555352	rs73170142	3.93454e-12	-1.76571	-0.933774	5.41307e-09	-1.74045	-1.55576	2.10497e-05	-1.36446	-1.62057
161556214	rs1583563	6.96669e-11	0.174452	-5.80728e-10	1.89768e-07	0.260774	-5.80728e-10	0.000993564	0.869377	-5.80728e-10
161556880	rs73170144	2.7803e-12	-1.76458	-1.28213	4.48094e-09	-1.76384	-1.72136	1.96515e-05	-1.32391	-1.72986
161556977	rs7433229	1.01143e-11	-1.75532	-5.80728e-10	7.72531e-07	1.66464	-5.80728e-10	0.000212809	-0.671528	-5.80728e-10
161557235	rs7433270	2.22151e-11	-0.9685	-5.80728e-10	1.15148e-07	-0.238808	-5.80728e-10	7.94077e-05	-1.65733	-5.80728e-10
161557533	rs35916110	4.08991e-12	-1.58556	-1.07519	4.96946e-09	-1.65838	-1.72334	2.95962e-05	-0.902868	-1.74141
161557691	rs62280969	2.35922e-12	-1.74775	-1.46319	4.23785e-08	0.490765	-1.72915	4.29732e-05	-0.571283	-1.70006
161557749	rs11709800	2.74875e-12	-1.58362	-1.47451	4.77525e-09	-1.69655	-1.72503	1.81176e-05	-1.43847	-1.69657
161557816	rs7651117	1.22246e-11	-1.56582	-5.80728e-10	3.722e-07	0.934403	-5.80728e-10	0.000121787	-1.22965	-5.80728e-10
161557956	rs186508052	1.02783e-11	-1.29652e-10	-1.73924	2.55769e-08	-1.29652e-10	-1.74334	7.27485e-05	-1.29652e-10	-1.74491
161559051	rs7428572	2.69792e-12	-1.60069	-1.4761	4.71142e-09	-1.70692	-1.72812	1.76251e-05	-1.4615	-1.7011
161559194	rs148361731	8.66774e-11	0.39292	-5.80728e-10	1.21748e-07	-0.183071	-5.80728e-10	0.000439976	0.0547974	-5.80728e-10
161559317	rs141567827	1.37447e-11	-1.44862	-5.80728e-10	2.96407e-08	-1.59588	-5.80728e-10	0.000165351	-0.923854	-5.80728e-10
161560079	rs4856729	1.22796e-11	-1.56133	-5.80728e-10	3.66154e-07	0.918026	-5.80728e-10	0.000120904	-1.23693	-5.80728e-10
161560813	rs6799747	2.385e-12	-1.75525	-1.44483	3.83029e-08	0.396316	-1.73582	4.1108e-05	-0.60418	-1.71154
161560845	rs11706110	1.38237e-11	-1.44289	-5.80728e-10	2.97655e-08	-1.59168	-5.80728e-10	0.000166899	-0.914532	-5.80728e-10
161560961	rs145352159	8.98276e-11	0.428619	-5.80728e-10	1.2553e-07	-0.152482	-5.80728e-10	0.000454645	0.0875937	-5.80728e-10
161561012	rs73170149	1.00101e-11	-1.76568	-5.80728e-10	2.56405e-08	-1.74086	-5.80728e-10	7.51031e-05	-1.71306	-5.80728e-10
161561298	rs9849049	2.76641e-12	-1.62727	-1.42445	4.58907e-09	-1.72232	-1.73903	1.67101e-05	-1.49799	-1.71792
161561379	rs9811500	1.24058e-11	-1.55111	-5.80728e-10	3.53049e-07	0.881578	-5.80728e-10	0.000118971	-1.25304	-5.80728e-10
161561493	rs116218641	1.07213e-11	-1.69704	-5.80728e-10	4.24739e-08	-1.23614	-5.80728e-10	7.13075e-05	-1.76492	-5.80728e-10
161561609	rs138485962	8.69508e-11	0.396069	-5.80728e-10	1.22077e-07	-0.180374	-5.80728e-10	0.00044125	0.05769	-5.80728e-10
161561731	rs143024057	3.77471e-10	-1.29652e-10	1.86422	2.28081e-07	-1.29652e-10	0.444671	0.000633873	-1.29652e-10	0.419926
161561777	rs11922774	1.37112e-11	-1.45106	-5.80728e-10	2.95878e-08	-1.59766	-5.80728e-10	0.000164694	-0.927831	-5.80728e-10
161562225	rs143644970	7.06721e-11	0.188778	-5.80728e-10	1.02298e-07	-0.35714	-5.80728e-10	0.000364913	-0.132262	-5.80728e-10
161562243	rs147208147	1.00406e-11	-1.76263	-5.80728e-10	2.53531e-08	-1.75213	-5.80728e-10	7.19315e-05	-1.75621	-5.80728e-10
161562903	rs13095597	1.16843e-11	-1.61103	-5.80728e-10	4.85019e-08	-1.10343	-5.80728e-10	0.000140425	-1.08725	-5.80728e-10
161562988	rs115803231	1.37112e-11	-1.45106	-5.80728e-10	2.95878e-08	-1.59766	-5.80728e-10	0.000164694	-0.927831	-5.80728e-10
161562989	rs78137964	1.95175e-11	-1.29652e-10	-1.09796	1.00475e-07	-1.29652e-10	-0.375116	0.000261994	-1.29652e-10	-0.4636
161563110	rs1844951	2.71175e-12	-1.6214	-1.45028	4.6148e-09	-1.72187	-1.73389	1.6776e-05	-1.50124	-1.71073
161563675	rs6441404	1.26584e-11	-1.53095	-5.80728e-10	3.2959e-07	0.812822	-5.80728e-10	0.000115454	-1.28305	-5.80728e-10
161563784	rs2404829	2.79708e-12	-1.61073	-1.42997	4.62585e-09	-1.7159	-1.73747	1.69088e-05	-1.48687	-1.71722
161563803	rs2404830	2.79507e-12	-1.61611	-1.42531	4.60856e-09	-1.71893	-1.73818	1.67639e-05	-1.4941	-1.71859
161563831	rs2404831	2.72159e-12	-1.6214	-1.44666	4.61158e-09	-1.72187	-1.73459	1.67555e-05	-1.50124	-1.71195
161563986	rs6441405	1.05746e-11	-1.71081	-5.80728e-10	4.9169e-07	1.21282	-5.80728e-10	0.000152215	-1.00663	-5.80728e-10
161564087	rs1115517	2.32782e-12	-1.76038	-1.46396	3.49438e-08	0.299724	-1.73101	3.82049e-05	-0.683128	-1.70583
161564168	rs2019291	2.36041e-12	-1.75917	-1.45127	3.56076e-08	0.322169	-1.73464	3.86955e-05	-0.666861	-1.70934
161564402	rs11925871	1.39511e-11	-1.43371	-5.80728e-10	2.99672e-08	-1.58493	-5.80728e-10	0.000169397	-0.899677	-5.80728e-10
161564431	rs114715410	7.97126e-11	0.309154	-5.80728e-10	1.13335e-07	-0.254677	-5.80728e-10	0.000407427	-0.0220612	-5.80728e-10
161564586	rs73875930	2.05951e-11	-1.04422	-5.80728e-10	3.88712e-08	-1.32478	-5.80728e-10	0.000166396	-0.917552	-5.80728e-10
161564813	rs7426852	1.31872e-11	-1.49003	-5.80728e-10	2.92268e-07	0.692643	-5.80728e-10	0.000107888	-1.35083	-5.80728e-10
161564988	rs62280974	2.03463e-12	-1.72362	-1.63534	1.93188e-08	-0.281771	-1.74218	1.39723e-05	-1.65596	-1.73889
161565071	rs143575810	5.81045e-11	-0.00702931	-5.80728e-10	8.66987e-08	-0.522589	-5.80728e-10	0.00030524	-0.310825	-5.80728e-10
161565247	rs1844953	2.82338e-12	-1.60525	-1.42609	4.63759e-09	-1.71277	-1.73806	1.70138e-05	-1.47954	-1.71836
161566155	rs4856656	2.41563e-12	-1.76147	-1.42585	3.3931e-08	0.277397	-1.7381	3.71222e-05	-0.699275	-1.71843
161566515	rs6784209	2.78887e-12	-1.62659	-1.41705	4.57666e-09	-1.72472	-1.73934	1.64896e-05	-1.50829	-1.7209
161566599	rs4856657	2.41563e-12	-1.76147	-1.42585	3.3931e-08	0.277397	-1.7381	3.71222e-05	-0.699275	-1.71843
161566654	rs144709052	7.45297e-11	0.241924	-5.80728e-10	1.07025e-07	-0.311969	-5.80728e-10	0.000383093	-0.0836459	-5.80728e-10
161566739	rs6771433	1.24278e-11	-1.54934	-5.80728e-10	3.50862e-07	0.875365	-5.80728e-10	0.000118647	-1.25577	-5.80728e-10
161566955	rs12492767	4.24085e-12	-1.74902	-0.87549	2.59851e-08	-1.34895	-0.378556	5.30193e-05	-1.64293	-0.418332
161567025	rs6796264	1.03971e-11	-1.72774	-5.80728e-10	5.64196e-07	1.35037	-5.80728e-10	0.000163287	-0.936414	-5.80728e-10
161567199	rs144335124	1.19044e-11	-1.59237	-5.80728e-10	5.96702e-08	-0.896196	-5.80728e-10	0.000106956	-1.35951	-5.80728e-10
161567893	rs35286282	2.78911e-12	-1.63168	-1.41187	4.57654e-09	-1.72746	-1.73662	1.64656e-05	-1.51524	-1.71541
161567918	rs79918449	4.11161e-12	-1.3037	-1.35176	5.29331e-09	-1.5752	-1.74339	3.26073e-05	-0.817232	-1.73015
161567919	rs13071041	4.11161e-12	-1.3037	-1.35176	5.29331e-09	-1.5752	-1.74339	3.26073e-05	-0.817232	-1.73015
161568335	rs36070938	3.24109e-12	-1.46219	-1.43117	4.89614e-09	-1.6587	-1.73788	1.95105e-05	-1.34319	-1.71778
161568993	rs7433024	1.22406e-11	-1.56451	-5.80728e-10	3.70422e-07	0.929616	-5.80728e-10	0.000121528	-1.23178	-5.80728e-10
161568996	rs115735593	1.36777e-11	-1.45351	-5.80728e-10	2.9535e-08	-1.59945	-5.80728e-10	0.000164037	-0.931828	-5.80728e-10
161569305	rs118004500	1.03866e-11	-1.29652e-10	-1.72876	2.58747e-08	-1.29652e-10	-1.73176	7.33195e-05	-1.29652e-10	-1.7371
161569679	rs34595574	3.20797e-12	-1.47754	-1.42609	4.85123e-09	-1.66774	-1.73806	1.91485e-05	-1.36134	-1.71836
161569737	rs35462724	2.7625e-12	-1.64922	-1.40391	4.51436e-09	-1.73681	-1.74096	1.58936e-05	-1.54169	-1.72431
161569899	rs79298180	5.10724e-11	-0.136029	-5.80728e-10	7.7818e-08	-0.630655	-5.80728e-10	0.000271507	-0.427934	-5.80728e-10
161569900	rs11915112	3.19055e-12	-1.48507	-1.42401	4.82747e-09	-1.6721	-1.7386	1.89536e-05	-1.37026	-1.71967
161569923	rs73024547	5.10724e-11	-0.136029	-5.80728e-10	7.7818e-08	-0.630655	-5.80728e-10	0.000271507	-0.427934	-5.80728e-10
161570016	rs10936254	3.19502e-12	-1.48159	-1.42609	4.79837e-09	-1.67869	-1.73806	1.87787e-05	-1.38084	-1.71836
161570350	rs1976207	2.7625e-12	-1.64922	-1.40391	4.51436e-09	-1.73681	-1.74096	1.58936e-05	-1.54169	-1.72431
161570645	rs1972828	2.75036e-12	-1.64922	-1.40832	4.51666e-09	-1.73681	-1.74045	1.59113e-05	-1.54169	-1.72321
161570726	rs113705313	4.48473e-11	-0.266009	-5.80728e-10	6.98495e-08	-0.738686	-5.80728e-10	0.000241405	-0.545446	-5.80728e-10
161570799	rs144268063	2.02094e-11	-1.29652e-10	-1.06313	3.56559e-08	-1.29652e-10	-1.41111	9.80611e-05	-1.29652e-10	-1.44633
161570837	rs1972827	2.85418e-12	-1.65844	-1.36205	4.4791e-09	-1.74131	-1.74429	1.55523e-05	-1.55455	-1.73317
161570939	rs73024549	3.7414e-11	-0.447228	-5.80728e-10	6.01825e-08	-0.887647	-5.80728e-10	0.000205117	-0.708342	-5.80728e-10
161570950	rs1550157	2.89473e-12	-1.65844	-1.34794	4.47658e-09	-1.74131	-1.74486	1.55157e-05	-1.55455	-1.73552
161571048	rs6767545	2.96931e-12	-1.66291	-1.31803	4.46557e-09	-1.74342	-1.74521	1.53562e-05	-1.56083	-1.73957
161571201	rs6767735	3.03134e-12	-1.66728	-1.29298	4.46285e-09	-1.74544	-1.74381	1.52035e-05	-1.56702	-1.74337
161571265	rs4472059	3.10255e-12	-1.67574	-1.26131	4.4493e-09	-1.74918	-1.7431	1.50095e-05	-1.57912	-1.74413
161571304	rs1492160	3.57746e-12	-1.52811	-1.26651	4.68974e-09	-1.69622	-1.74344	1.75732e-05	-1.42169	-1.74386
161571447	rs7431241	1.2859e-11	-1.51523	-5.80728e-10	3.13205e-07	0.761831	-5.80728e-10	0.000112951	-1.30496	-5.80728e-10
161571478	rs114498156	6.20093e-11	0.0580114	-5.80728e-10	9.15803e-08	-0.467812	-5.80728e-10	0.000323859	-0.251614	-5.80728e-10
161571942	rs1844954	3.37296e-12	-1.65893	-1.19455	4.50105e-09	-1.74724	-1.73348	1.53586e-05	-1.55594	-1.7443
161572087	rs116389323	5.03784e-11	-0.14971	-5.80728e-10	7.6935e-08	-0.642068	-5.80728e-10	0.000268163	-0.440327	-5.80728e-10
161572140	rs12631106	3.23187e-12	-1.76528	-1.13093	2.7464e-08	0.0538418	-1.72599	3.05881e-05	-0.868804	-1.74251
161572595	rs1586846	5.34761e-12	-1.33815	-1.05447	5.15049e-09	-1.63367	-1.71227	2.91594e-05	-0.924381	-1.73476
161572631	rs1586847	5.45116e-12	-1.33815	-1.03529	5.17264e-09	-1.63367	-1.70798	2.92317e-05	-0.924381	-1.73229
161572780	rs1586848	4.92919e-12	-1.46456	-1.00953	4.8749e-09	-1.69903	-1.7019	2.44631e-05	-1.10614	-1.72861
161572825	rs1388714	5.23953e-12	-1.4199	-0.993145	4.992e-09	-1.67848	-1.69871	2.65594e-05	-1.02677	-1.72576
161573745	rs73170161	1.03974e-11	-1.48535	-0.242376	5.12204e-09	-1.76311	-1.58836	2.25252e-05	-1.27449	-1.6428
161573746	rs73170163	1.01044e-11	-1.5676	-0.188705	5.19268e-09	-1.7658	-1.57198	2.06448e-05	-1.37452	-1.62994
161574091	rs113138774	2.97529e-11	-0.676346	-5.80728e-10	3.2875e-08	-1.49231	-5.80728e-10	0.000103869	-1.3888	-5.80728e-10
161574584	rs1388699	8.52212e-12	-1.73795	-0.188658	1.16472e-08	-0.949735	-1.58022	2.78951e-05	-1.06178	-1.64169
161576835	rs5029866	3.33716e-12	-1.13081	-1.73335	9.86451e-09	-1.01524	-1.68085	1.37297e-05	-1.72234	-1.69002
161578198	rs17500781	1.0098e-11	-1.75694	-5.80728e-10	2.54685e-08	-1.74758	-5.80728e-10	7.72657e-05	-1.68467	-5.80728e-10
161578560	rs6769956	1.85358e-11	-1.14957	-5.80728e-10	2.76917e-08	-1.6639	-5.80728e-10	0.000140601	-1.086	-5.80728e-10
161579492	rs116555116	1.07835e-11	-1.69126	-5.80728e-10	2.86713e-08	-1.62913	-5.80728e-10	7.15165e-05	-1.76199	-5.80728e-10
161579978	rs1388700	9.8681e-12	-1.67453	-0.105435	9.8787e-09	-1.15255	-1.5421	2.36285e-05	-1.26463	-1.60484
161580014	rs1388701	1.02858e-11	-1.65455	-0.0839553	9.51636e-09	-1.20078	-1.53123	2.27007e-05	-1.30814	-1.60139
161580726	rs6441408	1.04511e-11	-1.64925	-0.0733207	9.44124e-09	-1.21254	-1.52741	2.25326e-05	-1.31871	-1.59825
161581486	rs148551429	1.48336e-11	-1.37238	-5.80728e-10	2.70583e-08	-1.68704	-5.80728e-10	8.39701e-05	-1.60146	-5.80728e-10
161581684	rs1492146	1.18418e-11	-1.56313	-0.0345056	5.49036e-09	-1.76539	-1.51665	2.18256e-05	-1.36528	-1.58356
161581996	rs6441409	1.96163e-11	-1.09291	-5.80728e-10	1.03246e-07	-0.347918	-5.80728e-10	7.95216e-05	-1.65589	-5.80728e-10
161582755	rs4856730	1.89372e-11	-1.12815	-5.80728e-10	1.0879e-07	-0.295606	-5.80728e-10	8.07159e-05	-1.64099	-5.80728e-10
161583083	rs74957660	1.22228e-10	-1.29652e-10	0.736611	1.44924e-07	-1.29652e-10	-0.00882007	0.000406265	-1.29652e-10	-0.0249168
161583238	rs16833700	3.74924e-12	-1.18627	-1.56145	2.53956e-08	-0.529617	-1.22083	0.000212629	0.578308	-1.25068
161583308	rs78752612	1.02199e-11	-1.74494	-5.80728e-10	2.58831e-08	-1.73144	-5.80728e-10	8.02644e-05	-1.6466	-5.80728e-10
161583341	rs1388702	1.14973e-11	-1.59208	-0.0350817	5.34238e-09	-1.76392	-1.54543	2.03616e-05	-1.40731	-1.61097
161584027	rs1388705	1.23227e-11	-1.6499	0.0920705	5.60261e-09	-1.76132	-1.50047	1.9852e-05	-1.46992	-1.5737
161584528	rs62280976	1.7657e-12	-1.76006	-1.74066	8.92867e-09	-1.06474	-1.73102	1.25653e-05	-1.76481	-1.73617
161584782	rs76627526	1.38625e-11	-1.29652e-10	-1.44009	2.78797e-08	-1.29652e-10	-1.65713	7.99714e-05	-1.29652e-10	-1.65025
161585130	rs1492147	1.122e-11	-1.60651	-0.0450634	5.32202e-09	-1.76434	-1.54883	2.01755e-05	-1.4137	-1.61375
161585380	rs11916007	3.84569e-12	-0.977257	-1.74506	2.03263e-08	-0.231749	-1.74136	0.000195811	0.982429	-1.7372
161585712	rs149948696	1.65918e-11	-1.26037	-5.80728e-10	2.85593e-08	-1.63304	-5.80728e-10	9.04986e-05	-1.52659	-5.80728e-10
161586083	rs6441410	7.38419e-12	-1.36665	-0.703279	5.32774e-09	-1.66966	-1.64244	1.53896e-05	-1.60651	-1.69173
161586487	rs9290101	1.01494e-11	-1.48202	-0.269841	5.64755e-09	-1.72352	-1.53028	1.8272e-05	-1.52199	-1.60456
161586630	rs62280990	8.45976e-12	-1.31631	-0.617639	5.4829e-09	-1.64686	-1.63653	1.48471e-05	-1.64545	-1.68867
161586654	rs1492148	1.20492e-11	-1.64526	0.0649911	9.59622e-09	-1.20736	-1.5163	2.25224e-05	-1.33096	-1.58645
161587166	rs2220684	1.96163e-11	-1.09291	-5.80728e-10	1.03246e-07	-0.347913	-5.80728e-10	7.95217e-05	-1.65589	-5.80728e-10
161587611	rs1994741	7.3707e-12	-1.7544	-0.317359	1.64501e-08	-0.693672	-1.49102	1.54194e-05	-1.72587	-1.57043
161587817	rs1994742	6.80448e-12	-1.76245	-0.389237	1.79632e-08	-0.561233	-1.53547	1.46391e-05	-1.74144	-1.60678
161587855	rs17501198	2.17731e-12	-1.7417	-1.54948	1.13889e-08	-0.826821	-1.72557	1.34044e-05	-1.71925	-1.71708
161587974	rs1994743	7.64133e-12	-1.75754	-0.278162	1.75247e-08	-0.660551	-1.46086	1.56718e-05	-1.73196	-1.5481
161588348	rs17429236	2.31228e-12	-1.74405	-1.48699	1.16722e-08	-0.84178	-1.68604	1.396e-05	-1.72254	-1.67319
161588461	rs74736276	1.55889e-11	-1.32271	-5.80728e-10	2.60047e-08	-1.72675	-5.80728e-10	7.61934e-05	-1.69865	-5.80728e-10
161588474	rs9853204	7.17072e-12	-1.75076	-0.348507	1.54667e-08	-0.726282	-1.52006	1.51375e-05	-1.71927	-1.59547
161589520	rs35117430	6.97051e-12	-1.75603	-0.371551	1.6352e-08	-0.677175	-1.5135	1.51032e-05	-1.72898	-1.58804
161589539	rs34362775	7.03805e-12	-1.75603	-0.361909	1.6417e-08	-0.677175	-1.50953	1.51527e-05	-1.72898	-1.58477
161589645	rs34515581	7.07406e-12	-1.74875	-0.364087	1.53654e-08	-0.742395	-1.51052	1.53269e-05	-1.71579	-1.58652
161589776	rs34511808	6.66662e-12	-1.7612	-0.410964	1.7181e-08	-0.61162	-1.5296	1.47298e-05	-1.7399	-1.60215
161590107	rs1492149	6.87124e-12	-1.75861	-0.383321	1.62483e-08	-0.678635	-1.51841	1.50033e-05	-1.73065	-1.593
161590332	rs1492150	6.78823e-12	-1.7612	-0.392886	1.7307e-08	-0.61162	-1.5223	1.48179e-05	-1.7399	-1.59619
161590427	rs1821760	6.8131e-12	-1.75754	-0.392886	1.64805e-08	-0.660551	-1.5223	1.4936e-05	-1.73196	-1.59619
161590494	rs1370089	6.92537e-12	-1.75076	-0.383321	1.54923e-08	-0.726282	-1.51841	1.5175e-05	-1.71927	-1.593
161590568	rs9844089	2.10132e-12	-1.7417	-1.58501	1.12751e-08	-0.826821	-1.73561	1.32397e-05	-1.71925	-1.72945
161590822	rs35585663	6.99217e-12	-1.75076	-0.373722	1.55532e-08	-0.726282	-1.51448	1.5224e-05	-1.71927	-1.58978
161591038	rs146492085	1.57504e-11	-1.31241	-5.80728e-10	3.05598e-08	-1.56534	-5.80728e-10	0.000118681	-1.25548	-5.80728e-10
161591043	rs76303576	1.76918e-11	-1.19617	-5.80728e-10	4.62185e-08	-1.15165	-5.80728e-10	7.41436e-05	-1.72592	-5.80728e-10
161591180	rs62280992	1.56022e-11	-0.284493	-1.03737	1.46169e-08	-0.60332	-1.69953	1.69152e-05	-1.47144	-1.73227
161591669	rs7646856	2.05291e-12	-1.73689	-1.61313	1.15377e-08	-0.79793	-1.74148	1.32226e-05	-1.71265	-1.73734
161591897	rs12492932	6.34625e-12	-1.75603	-0.465375	1.5748e-08	-0.677175	-1.55114	1.46342e-05	-1.72898	-1.61958
161591902	rs12492972	6.54246e-12	-1.75264	-0.438315	1.54016e-08	-0.710041	-1.54051	1.48542e-05	-1.72263	-1.61101
161592001	rs12486497	6.59265e-12	-1.7544	-0.428917	1.57143e-08	-0.693672	-1.53678	1.4851e-05	-1.72587	-1.60798
161592518	rs10936256	6.74479e-12	-1.7631	-0.397402	1.79006e-08	-0.577248	-1.52295	1.47e-05	-1.74476	-1.59932
161592568	rs9874605	6.5548e-12	-1.75076	-0.438315	1.51535e-08	-0.726282	-1.54051	1.49042e-05	-1.71927	-1.61101
161592599	rs9854969	6.5548e-12	-1.75076	-0.438315	1.51535e-08	-0.726282	-1.54051	1.49042e-05	-1.71927	-1.61101
161592807	rs9990383	2.07706e-12	-1.73923	-1.59909	1.14097e-08	-0.811743	-1.73882	1.32292e-05	-1.71585	-1.73365
161592989	rs13073121	6.71598e-12	-1.76221	-0.402571	1.77509e-08	-0.594498	-1.51409	1.48436e-05	-1.74239	-1.59196
161593047	rs11720338	6.3678e-12	-1.75264	-0.465375	1.52389e-08	-0.710041	-1.55114	1.47273e-05	-1.72263	-1.61958
161593123	rs13095820	6.3678e-12	-1.75264	-0.465375	1.52389e-08	-0.710041	-1.55114	1.47273e-05	-1.72263	-1.61958
161593178	rs13073187	6.46842e-12	-1.75264	-0.449698	1.53327e-08	-0.710041	-1.545	1.48003e-05	-1.72263	-1.61464
161593180	rs13095995	6.43456e-12	-1.74221	-0.465375	1.40903e-08	-0.788404	-1.55114	1.49898e-05	-1.70497	-1.61958
161593226	rs78187470	6.16056e-12	-1.24368	-1.00742	6.35738e-09	-1.63805	-1.49737	1.90878e-05	-1.60391	-1.47896
161593308	rs78351896	7.29405e-12	-0.991864	-1.09035	3.25784e-08	-0.230621	-1.27076	0.000294827	0.890664	-1.2362
161593464	rs62280993	6.35476e-12	-1.75166	-0.46841	1.50899e-08	-0.718686	-1.55232	1.47394e-05	-1.72086	-1.62053
161593571	rs6785261	2.05645e-12	-1.7417	-1.60659	1.12222e-08	-0.826821	-1.74031	1.31574e-05	-1.71925	-1.73569
161593702	rs6809478	2.07296e-12	-1.73923	-1.60106	1.14051e-08	-0.811743	-1.73923	1.32219e-05	-1.71585	-1.7342
161593739	rs4093549	6.16819e-12	-1.76381	-0.486057	1.70662e-08	-0.588791	-1.55914	1.42868e-05	-1.74658	-1.62601
161593998	rs9809159	6.27379e-12	-1.74684	-0.486057	1.4427e-08	-0.756789	-1.55914	1.47814e-05	-1.71254	-1.62601
161594175	rs6810192	2.06211e-12	-1.7417	-1.60384	1.12282e-08	-0.826821	-1.73978	1.3167e-05	-1.71925	-1.73496
161594523	rs9865434	6.23883e-12	-1.7544	-0.484079	1.53413e-08	-0.693672	-1.5608	1.45721e-05	-1.72587	-1.62694
161594580	rs9810082	1.16694e-11	-1.60555	-0.00675211	5.57433e-09	-1.76313	-1.50372	2.06073e-05	-1.43022	-1.57606
161595009	rs13095653	6.00737e-12	-1.7544	-0.521885	1.51591e-08	-0.693672	-1.57275	1.44285e-05	-1.72587	-1.63685
161595570	rs1602595	4.56454e-12	-0.883397	-1.66756	1.29341e-08	-0.740039	-1.68512	1.59326e-05	-1.63709	-1.62646
161595575	rs66802553	1.76966e-11	-1.1959	-5.80728e-10	1.21157e-07	-0.187938	-5.80728e-10	8.34006e-05	-1.60827	-5.80728e-10
161595581	rs1602596	4.5167e-12	-0.893934	-1.66756	1.27879e-08	-0.751401	-1.68512	1.58689e-05	-1.6411	-1.62646
161595661	rs1580638	6.12912e-12	-1.75264	-0.503578	1.50165e-08	-0.710041	-1.56584	1.4555e-05	-1.72263	-1.63135
161595804	rs62280994	2.02746e-12	-1.74865	-1.61384	1.06988e-08	-0.873297	-1.7416	1.30041e-05	-1.72914	-1.73752
161596201	rs4856731	6.13647e-12	-1.74459	-0.510436	1.40684e-08	-0.77266	-1.56844	1.47269e-05	-1.70882	-1.63342
161596208	rs4856732	6.13647e-12	-1.74459	-0.510436	1.40684e-08	-0.77266	-1.56844	1.47269e-05	-1.70882	-1.63342
161596291	rs140493979	5.14598e-11	-1.29652e-10	-0.128473	4.99116e-08	-1.29652e-10	-1.07478	0.000142498	-1.29652e-10	-1.0726
161596353	rs4856733	6.15464e-12	-1.75076	-0.501307	1.47874e-08	-0.726282	-1.56497	1.4614e-05	-1.71927	-1.63067
161596470	rs4856734	5.0692e-12	-0.867562	-1.57853	1.24125e-08	-0.722971	-1.74335	1.45318e-05	-1.631	-1.72458
161596570	rs11713768	6.20168e-12	-1.75231	-0.492144	1.47172e-08	-0.734535	-1.56148	1.45876e-05	-1.72388	-1.62787
161596733	rs7629759	5.87025e-12	-1.74834	-0.551034	1.44783e-08	-0.737128	-1.57525	1.45258e-05	-1.71903	-1.63697
161596979	rs7640336	5.88293e-12	-1.74618	-0.551034	1.42482e-08	-0.753154	-1.57525	1.45766e-05	-1.71554	-1.63697
161597094	rs7640449	5.7789e-12	-1.74618	-0.568877	1.41532e-08	-0.753154	-1.58194	1.44992e-05	-1.71554	-1.64229
161597103	rs145229924	3.77342e-11	-1.29652e-10	-0.438705	4.3167e-08	-1.29652e-10	-1.21995	0.000124199	-1.29652e-10	-1.21004
161597540	rs13066303	6.25844e-12	-1.76192	-0.473419	1.74716e-08	-0.590599	-1.53385	1.46093e-05	-1.74436	-1.60591
161598035	rs9857513	9.08683e-12	-1.63857	-0.223873	5.16286e-09	-1.75807	-1.58547	1.8453e-05	-1.47752	-1.63917
161598533	rs28539730	1.00745e-11	-1.66448	-0.0947808	5.41428e-09	-1.75413	-1.54186	1.8314e-05	-1.5211	-1.60316
161599291	rs13078006	6.31705e-12	-1.76192	-0.464098	1.75383e-08	-0.590599	-1.53004	1.46546e-05	-1.74436	-1.60281
161599888	rs1565595	8.99641e-12	-1.63856	-0.233887	5.15719e-09	-1.75594	-1.5887	1.81583e-05	-1.49099	-1.64181
161601447	rs12489980	5.21781e-12	-0.895735	-1.52146	1.22239e-08	-0.736704	-1.74493	1.42971e-05	-1.63323	-1.73863
161601637	rs10936258	5.95904e-12	-1.75987	-0.524493	1.65953e-08	-0.621543	-1.55437	1.4453e-05	-1.73856	-1.62246
161602310	rs13095765	1.81889e-11	-1.16846	-5.80728e-10	1.12112e-07	-0.265527	-5.80728e-10	8.12695e-05	-1.63415	-5.80728e-10
161602539	rs3912845	8.70328e-12	-1.66171	-0.243866	5.18742e-09	-1.74689	-1.5919	1.76916e-05	-1.51443	-1.6444
161602677	rs2405021	2.05767e-12	-1.75914	-1.58856	9.76943e-09	-0.969302	-1.73647	1.29197e-05	-1.74261	-1.73055
161603177	rs9846725	8.52275e-12	-1.67055	-0.255987	5.18135e-09	-1.74284	-1.59712	1.73635e-05	-1.52827	-1.64928
161603232	rs9829046	8.79704e-12	-1.679	-0.215859	5.27915e-09	-1.7384	-1.58286	1.73422e-05	-1.54173	-1.63705
161603245	rs9809629	8.79704e-12	-1.679	-0.215859	5.27915e-09	-1.7384	-1.58286	1.73422e-05	-1.54173	-1.63705
161603309	rs12485381	7.974e-12	-1.37363	-0.619453	5.5989e-09	-1.67171	-1.59075	1.58037e-05	-1.62042	-1.65126
161603935	rs7629474	2.0669e-12	-1.76237	-1.58086	9.39895e-09	-1.00985	-1.73458	1.28674e-05	-1.74909	-1.72813
161604344	rs9852273	1.87901e-12	-1.75783	-1.6807	9.83228e-09	-0.955552	-1.7438	1.27623e-05	-1.74022	-1.74521
161604866	rs9840287	9.06435e-12	-1.69467	-0.170256	5.73631e-09	-1.70141	-1.53681	1.73537e-05	-1.5699	-1.60821
161605426	rs4856658	8.77151e-12	-1.71486	-0.182908	5.84294e-09	-1.67892	-1.54088	1.66917e-05	-1.60451	-1.6125
161605553	rs4856659	8.94935e-12	-1.29473	-0.582965	6.42971e-09	-1.62048	-1.50362	1.62154e-05	-1.66872	-1.57724
161606044	rs7636083	8.52536e-12	-1.73579	-0.190434	6.15209e-09	-1.66684	-1.5014	1.7081e-05	-1.62817	-1.56579
161606309	rs1492152	9.9704e-12	-1.75012	-0.0195301	6.95505e-09	-1.63433	-1.41123	1.78116e-05	-1.66148	-1.49059
161606389	rs1492153	9.82566e-12	-1.74446	-0.0398181	6.79287e-09	-1.64904	-1.42012	1.79217e-05	-1.64756	-1.49835
161606924	rs1994744	1.00609e-11	-1.75182	-0.00880239	7.02372e-09	-1.62924	-1.4065	1.78059e-05	-1.66593	-1.48646
161606982	rs1994745	9.95351e-12	-1.75182	-0.0195301	6.99058e-09	-1.62924	-1.41123	1.77325e-05	-1.66593	-1.49059
161607069	rs1994746	1.0176e-11	-1.75012	0.000881905	7.01802e-09	-1.63433	-1.40221	1.79525e-05	-1.66148	-1.48271
161607374	rs1994747	9.80527e-12	-1.75012	-0.0362305	6.99568e-09	-1.63433	-1.4054	1.79582e-05	-1.66148	-1.48239
161608193	rs1492154	1.07302e-11	-1.74446	0.0482442	7.07475e-09	-1.64904	-1.37946	1.85836e-05	-1.64756	-1.46208
161608274	rs1492155	1.00738e-11	-1.73334	-0.0260005	6.5649e-09	-1.67117	-1.43212	1.82443e-05	-1.62296	-1.50511
161609472	rs9824686	3.14796e-12	-1.4305	-1.49202	4.68462e-09	-1.7527	-1.68804	1.37034e-05	-1.73645	-1.67783
161609593	rs9882506	1.48626e-11	-1.74193	0.371505	7.52109e-09	-1.67612	-1.2912	1.98224e-05	-1.64317	-1.40194
161609817	rs1388706	1.56607e-11	-1.73748	0.419362	7.21644e-09	-1.68418	-1.32449	1.95355e-05	-1.63333	-1.42636
161610377	rs13082799	1.41162e-11	-1.74042	0.31847	7.46984e-09	-1.65789	-1.31626	1.9557e-05	-1.63829	-1.42029
161610460	rs13082968	1.63804e-11	-1.73748	0.464296	7.59205e-09	-1.68418	-1.27375	2.04708e-05	-1.63333	-1.3796
161610647	rs9868207	1.62485e-11	-1.73062	0.449348	7.47182e-09	-1.68422	-1.28967	2.0506e-05	-1.62442	-1.38678
161610896	rs35629517	9.68274e-11	-1.75718	2.26084	1.72814e-08	-1.5047	-0.630693	3.33973e-05	-1.72277	-0.800673
161611823	rs7637869	1.60348e-11	-1.74109	0.446573	7.88934e-09	-1.63571	-1.28381	1.98674e-05	-1.65348	-1.38936
161612165	rs1532212	1.69601e-11	-1.74323	0.504819	8.14588e-09	-1.63064	-1.25687	2.02502e-05	-1.6581	-1.36566
161612245	rs1492156	1.72057e-11	-1.74109	0.517054	8.1511e-09	-1.63571	-1.25116	2.04466e-05	-1.65348	-1.36063
161613249	rs6772555	1.78086e-11	-1.74109	0.551494	8.28392e-09	-1.63571	-1.235	2.07406e-05	-1.65348	-1.34635
161613424	rs77352877	1.12048e-11	-1.29652e-10	-1.65293	2.80361e-08	-1.29652e-10	-1.65154	7.71325e-05	-1.29652e-10	-1.6864
161613899	rs2029600	1.86921e-11	-1.74109	0.599914	8.47628e-09	-1.63571	-1.21205	2.11665e-05	-1.65348	-1.32603
161614552	rs1077660	2.03566e-11	-1.73594	0.680072	8.52464e-09	-1.6686	-1.17347	2.21043e-05	-1.64441	-1.29175
161615081	rs114889168	2.09924e-11	-1.02511	-5.80728e-10	3.25729e-08	-1.50155	-5.80728e-10	0.000107144	-1.35775	-5.80728e-10
161615340	rs1078307	1.99887e-11	-1.73434	0.66023	8.60277e-09	-1.64986	-1.18309	2.20226e-05	-1.63955	-1.3003
161615344	rs77914232	1.0234e-11	-1.29652e-10	-1.74356	2.94662e-08	-1.29652e-10	-1.60179	8.78563e-05	-1.29652e-10	-1.55622
161615536	rs11717637	1.49425e-11	-1.36506	-5.80728e-10	7.09595e-08	-0.722919	-5.80728e-10	0.000503929	0.190514	-5.80728e-10
161616071	rs2405025	2.1197e-11	-1.73676	0.721341	8.90499e-09	-1.64507	-1.15334	2.25036e-05	-1.64444	-1.2738
161616372	rs12696123	2.13983e-11	-1.73885	0.732889	8.99497e-09	-1.64068	-1.14768	2.25201e-05	-1.64877	-1.26875
161616585	rs11707244	2.26054e-11	-1.73434	0.783251	9.13715e-09	-1.64986	-1.12282	2.32395e-05	-1.63955	-1.24652
161616950	rs1532213	2.24898e-11	-1.7265	0.770287	8.95445e-09	-1.66363	-1.12925	2.34617e-05	-1.62429	-1.25227
161617047	rs1532214	1.67077e-11	-1.28478	0.0313719	8.13099e-09	-1.61493	-1.27442	1.94733e-05	-1.67316	-1.38972
161617418	rs6786568	2.35967e-11	-1.72921	0.821042	9.22473e-09	-1.65914	-1.104	2.38741e-05	-1.62947	-1.22966
161618520	rs2405029	2.66798e-11	-1.50222	0.716857	1.07442e-08	-1.45512	-1.15554	2.58025e-05	-1.50569	-1.27576
161618605	rs7637373	2.56315e-11	-1.52959	0.70414	1.08101e-08	-1.44279	-1.16176	2.63372e-05	-1.47963	-1.28131
161618765	rs4280649	2.44551e-11	-1.53702	0.664589	1.06983e-08	-1.43397	-1.18098	2.6106e-05	-1.47133	-1.29843
161618768	rs62278675	1.45941e-11	-1.21363	-0.17503	9.94569e-09	-1.64653	-1.04136	2.91541e-05	-1.61751	-1.04182
161618924	rs4558774	2.54237e-11	-1.52204	0.688449	1.06348e-08	-1.45149	-1.1694	2.5945e-05	-1.48782	-1.28812
161620009	rs34599099	1.93713e-12	-1.72647	-1.68159	6.21252e-09	-1.56431	-1.59415	1.50522e-05	-1.71881	-1.60159
161620429	rs722711	9.90021e-12	-1.61008	-0.166641	1.75224e-08	-0.958841	-1.16271	4.68103e-05	-1.06126	-1.12456
161620543	rs1388713	1.15577e-11	-1.62192	-5.80728e-10	2.61081e-08	-1.72278	-5.80728e-10	9.93572e-05	-1.4332	-5.80728e-10
161620761	rs140179926	4.041e-11	-1.29652e-10	-0.370197	5.25955e-08	-1.29652e-10	-1.0224	0.000135655	-1.29652e-10	-1.12181
161620858	rs1388712	3.52097e-12	-1.08378	-1.72676	8.93254e-09	-1.24388	-1.55145	3.75913e-05	-0.873198	-1.53195
161620976	rs1388711	3.77365e-12	-1.0113	-1.72993	9.41883e-09	-1.18024	-1.56208	4.03776e-05	-0.790541	-1.54311
161621081	rs1388710	3.84571e-12	-0.982506	-1.73981	9.27914e-09	-1.15484	-1.60242	3.99835e-05	-0.757844	-1.58561
161621430	rs1492164	4.11724e-12	-0.941716	-1.71237	9.93022e-09	-1.12238	-1.56707	4.32577e-05	-0.724685	-1.54006
161621441	rs1492163	3.63715e-12	-1.06426	-1.71381	8.88626e-09	-1.23009	-1.57043	3.75325e-05	-0.863041	-1.54367
161621478	rs28658351	2.36049e-12	-1.66555	-1.54485	7.66838e-09	-1.69952	-1.2484	2.06507e-05	-1.74422	-1.25996
161621866	rs1492162	4.16513e-12	-0.919144	-1.72338	9.46518e-09	-1.10242	-1.63499	4.12314e-05	-0.699334	-1.61339
161622661	rs7633348	3.51166e-12	-1.07276	-1.74042	8.36346e-09	-1.23752	-1.62364	3.52875e-05	-0.872686	-1.59571
161623976	rs1817827	3.83157e-12	-1.00318	-1.72282	9.27066e-09	-1.17656	-1.58162	3.95196e-05	-0.793922	-1.5612
161624784	rs1948391	3.34338e-12	-1.12884	-1.73345	8.04834e-09	-1.28633	-1.61323	3.31347e-05	-0.936507	-1.59484
161624890	rs1948390	3.32335e-12	-1.13111	-1.73719	7.99622e-09	-1.2883	-1.61776	3.3017e-05	-0.939097	-1.5958
161625084	rs2405046	2.99002e-12	-1.24311	-1.73088	7.35493e-09	-1.38472	-1.60493	2.93194e-05	-1.06769	-1.58598
161625116	rs2405047	3.28104e-12	-1.13721	-1.7439	7.4079e-09	-1.29359	-1.6889	3.02542e-05	-0.94606	-1.67623
161625776	rs372124426	1.05182e-11	-1.29652e-10	-1.71617	2.55906e-08	-1.29652e-10	-1.7428	7.32854e-05	-1.29652e-10	-1.73756
161626122	rs34373347	4.01323e-12	-0.948026	-1.73165	9.29213e-09	-1.12795	-1.62791	4.00481e-05	-0.731779	-1.61006
161626395	rs59476261	1.18174e-11	-1.74865	0.148949	5.05733e-09	-1.62172	-1.74247	1.29328e-05	-1.73888	-1.73327
161626621	rs74782672	4.77973e-11	-1.73398	1.53168	5.82212e-09	-1.73617	-1.4872	1.52624e-05	-1.765	-1.54152
161627292	rs143449347	1.27191e-11	-1.52617	-5.80728e-10	2.58875e-08	-1.73127	-5.80728e-10	7.53141e-05	-1.71025	-5.80728e-10
161627469	rs1492161	4.17935e-11	-0.336532	-5.80728e-10	5.20919e-08	-1.03202	-5.80728e-10	8.93464e-05	-1.5394	-5.80728e-10
161628231	rs6794790	2.23879e-12	-1.56964	-1.6937	5.18681e-09	-1.62306	-1.71585	3.03428e-05	-0.909449	-1.70991
161628246	rs6441411	2.20961e-12	-1.587	-1.68946	5.00708e-09	-1.63912	-1.73505	2.78301e-05	-0.975574	-1.73023
161628297	rs9831750	6.88864e-09	-0.706413	5.47477	6.79493e-09	-1.61788	-1.45097	1.76888e-05	-1.67851	-1.48048
161628425	rs13084838	5.88407e-11	0.00556076	-5.80728e-10	4.93828e-08	-1.08543	-5.80728e-10	0.000124102	-1.21081	-5.80728e-10
161628642	rs6441412	2.33992e-12	-1.58997	-1.62918	4.97763e-09	-1.64032	-1.73975	2.83377e-05	-0.952535	-1.73519
161629338	rs149442528	2.9228e-11	-0.694147	-5.80728e-10	3.883e-08	-1.32583	-5.80728e-10	8.05953e-05	-1.64248	-5.80728e-10
161629445	rs1352914	1.76393e-06	3.97627	6.33751	8.45709e-09	-1.59189	-1.25813	4.03817e-05	-1.03435	-1.29919
161630002	rs9841962	2.9228e-11	-0.694147	-5.80728e-10	3.883e-08	-1.32583	-5.80728e-10	8.05953e-05	-1.64248	-5.80728e-10
161630053	rs34133774	4.62945e-11	-0.23425	-5.80728e-10	4.44563e-08	-1.19052	-5.80728e-10	0.000109528	-1.33574	-5.80728e-10
161631452	rs9290102	2.47106e-12	-1.55723	-1.60739	5.09996e-09	-1.61245	-1.74335	3.01986e-05	-0.883737	-1.74039
161631599	rs117182610	2.77827e-11	-1.29652e-10	-0.74486	3.27712e-08	-1.29652e-10	-1.49548	8.80487e-05	-1.29652e-10	-1.55403
161631776	rs6441413	2.45589e-12	-1.55921	-1.61157	5.08933e-09	-1.61506	-1.74282	3.01634e-05	-0.885725	-1.73957
161631921	rs6441414	1.64203e-08	-1.2598	6.8968	1.25825e-08	-1.18819	-1.26453	2.2501e-05	-1.60373	-1.31463
161632467	rs2046940	8.80025e-07	2.48521	7.13322	9.93146e-09	-1.56785	-1.12147	2.22213e-05	-1.76234	-1.16853
161633104	rs7626487	9.02508e-09	-0.89975	5.93824	8.12649e-09	-1.53824	-1.35165	1.84782e-05	-1.72943	-1.3859
161633220	rs7626758	2.39507e-06	4.00851	6.61115	9.23352e-09	-1.57295	-1.18924	4.27782e-05	-1.04272	-1.23317
161633252	rs13072069	4.96842e-11	-0.163587	-5.80728e-10	4.64383e-08	-1.1469	-5.80728e-10	0.000113749	-1.29792	-5.80728e-10
161633696	rs9290103	3.77637e-11	-0.437925	-5.80728e-10	4.58233e-08	-1.16023	-5.80728e-10	8.81775e-05	-1.55257	-5.80728e-10
161633957	rs9882943	3.87347e-11	-0.412537	-5.80728e-10	4.66175e-08	-1.14305	-5.80728e-10	8.90856e-05	-1.54232	-5.80728e-10
161634145	rs144535661	4.33929e-11	-0.298976	-5.80728e-10	2.6725e-08	-1.69943	-5.80728e-10	0.00013981	-1.09164	-5.80728e-10
161634241	rs62278676	1.05134e-11	-1.71662	-5.80728e-10	2.5025e-08	-1.76515	-5.80728e-10	7.21001e-05	-1.75387	-5.80728e-10
161634643	rs56131973	8.70488e-12	-0.751663	-1.15373	5.43627e-09	-1.6641	-1.62783	1.7958e-05	-1.50501	-1.63888
161635924	rs13100369	2.04269e-06	2.67316	7.78735	1.17933e-08	-1.5877	-0.929797	2.67402e-05	-1.76482	-0.980935
161636177	rs117257555	1.30259e-11	-1.29652e-10	-1.50234	2.58269e-08	-1.29652e-10	-1.73361	7.32773e-05	-1.29652e-10	-1.73767
161636315	rs58172792	2.12943e-08	-1.23789	7.13481	1.30235e-08	-1.21112	-1.20716	2.34744e-05	-1.61576	-1.26025
161636507	rs10936262	2.98798e-06	4.0433	6.79753	9.8069e-09	-1.56154	-1.1404	4.52856e-05	-1.03267	-1.18626
161636572	rs60625001	2.04126e-08	-1.28017	7.13481	1.36247e-08	-1.16599	-1.20716	2.40421e-05	-1.59187	-1.26025
161636976	rs6769782	2.6142e-12	-1.5146	-1.59372	5.1918e-09	-1.59337	-1.74458	3.07591e-05	-0.863168	-1.74257
161637068	rs62278709	2.09365e-08	-1.28017	7.16015	1.37101e-08	-1.16599	-1.20091	2.41852e-05	-1.59187	-1.25432
161637315	rs12696125	1.07653e-08	-0.855177	6.06999	8.1938e-09	-1.56025	-1.3214	1.92037e-05	-1.71985	-1.35697
161637594	rs60371016	2.09365e-08	-1.28017	7.16015	1.37101e-08	-1.16599	-1.20091	2.41852e-05	-1.59187	-1.25432
161637662	rs143796638	1.48741e-11	-1.29652e-10	-1.36965	6.52199e-08	-1.29652e-10	-0.807264	0.000192709	-1.29652e-10	-0.77074
161637788	rs62278711	5.02277e-11	-1.16641	1.0137	1.06937e-08	-1.67638	-0.938992	3.59284e-05	-1.54605	-0.904347
161637800	rs7619616	2.64362e-12	-1.49898	-1.59814	5.26918e-09	-1.57889	-1.74426	3.27131e-05	-0.802203	-1.74194
161637841	rs80327179	9.54315e-10	-1.29652e-10	2.79172	5.06305e-07	-1.29652e-10	1.24211	0.00138665	-1.29652e-10	1.20272
161637864	rs57245356	2.09365e-08	-1.28017	7.16015	1.37101e-08	-1.16599	-1.20091	2.41852e-05	-1.59187	-1.25432
161637920	rs62278713	5.5691e-11	-1.09731	1.04785	1.12011e-08	-1.64854	-0.920485	3.82067e-05	-1.50346	-0.885449
161638629	rs6776255	3.01737e-06	4.00851	6.84212	9.81181e-09	-1.57295	-1.12849	4.5349e-05	-1.04272	-1.17481
161638897	rs55806914	2.14203e-08	-1.28017	7.18299	1.37879e-08	-1.16599	-1.19525	2.43155e-05	-1.59187	-1.24894
161639377	rs116931310	9.35474e-10	-1.29652e-10	2.77178	4.98181e-07	-1.29652e-10	1.22594	0.00136454	-1.29652e-10	1.18665
161639419	rs55644053	2.09365e-08	-1.28017	7.16015	1.37101e-08	-1.16599	-1.20091	2.41852e-05	-1.59187	-1.25432
161639634	rs55818910	2.66632e-10	-1.62035	3.13695	1.09895e-08	-0.924159	-1.66393	1.95048e-05	-1.37308	-1.68818
161639688	rs9882510	2.95395e-06	4.00851	6.82087	9.7562e-09	-1.57295	-1.13418	4.51018e-05	-1.04272	-1.18028
161639785	rs71625424	5.64682e-11	-0.0355949	-5.80728e-10	5.03301e-08	-1.06642	-5.80728e-10	0.000122033	-1.22763	-5.80728e-10
161639826	rs9863070	2.61604e-12	-1.50979	-1.59782	5.21409e-09	-1.58938	-1.74428	3.10579e-05	-0.854077	-1.74199
161639926	rs9866592	2.6122e-12	-1.50979	-1.59929	5.21472e-09	-1.58938	-1.74416	3.10648e-05	-0.854077	-1.74177
161640016	rs73170189	1.88774e-11	-1.13131	-5.80728e-10	2.53634e-08	-1.75172	-5.80728e-10	8.34349e-05	-1.60786	-5.80728e-10
161640093	rs9829079	2.60839e-12	-1.50979	-1.60075	5.2154e-09	-1.58938	-1.74403	3.10719e-05	-0.854077	-1.74154
161640488	rs62278717	2.28057e-08	-1.2489	7.21439	1.34352e-08	-1.19971	-1.18744	2.40613e-05	-1.6098	-1.24152
161640820	rs6765203	2.35955e-08	-1.23789	7.23743	1.33596e-08	-1.21112	-1.18168	2.40496e-05	-1.61576	-1.23604
161640871	rs112072123	4.73627e-11	-1.20007	0.988634	1.04168e-08	-1.68909	-0.952518	3.47271e-05	-1.56624	-0.918162
161641089	rs1826366	1.18615e-07	1.11131	6.50306	7.41375e-09	-1.76483	-1.21686	2.6021e-05	-1.51335	-1.25966
161641111	rs183768480	1.71784e-11	-1.22562	-5.80728e-10	2.94771e-08	-1.60141	-5.80728e-10	0.000103008	-1.39712	-5.80728e-10
161641242	rs7635202	1.19368e-08	-0.862217	6.18032	8.4379e-09	-1.55688	-1.29541	1.96568e-05	-1.72142	-1.33208
161641630	rs6441415	1.19368e-08	-0.862217	6.18032	8.4379e-09	-1.55688	-1.29541	1.96568e-05	-1.72142	-1.33208
161641643	rs1492159	2.26186e-08	-1.28017	7.23743	1.39763e-08	-1.16599	-1.18168	2.46312e-05	-1.59187	-1.23604
161642039	rs12490541	2.18714e-08	-1.29073	7.21439	1.40618e-08	-1.15413	-1.18744	2.46542e-05	-1.58546	-1.24152
161642234	rs141404361	1.26011e-10	0.767095	-5.80728e-10	1.36561e-05	4.53691	-5.80728e-10	0.0121544	3.37353	-5.80728e-10
161642348	rs1492158	2.18714e-08	-1.29073	7.21439	1.40618e-08	-1.15413	-1.18744	2.46542e-05	-1.58546	-1.24152
161642363	rs74535955	1.08275e-11	-1.68718	-5.80728e-10	2.17344e-07	0.396453	-5.80728e-10	0.000367251	-0.125877	-5.80728e-10
161642627	rs9878656	3.68722e-11	-0.461816	-5.80728e-10	4.50916e-08	-1.17633	-5.80728e-10	8.7343e-05	-1.56208	-5.80728e-10
161642700	rs9840712	3.73662e-11	-0.448507	-5.80728e-10	4.5656e-08	-1.16389	-5.80728e-10	8.8335e-05	-1.55079	-5.80728e-10
161642739	rs1388708	2.59858e-12	-1.49898	-1.61533	5.27958e-09	-1.57889	-1.74229	3.28173e-05	-0.802203	-1.73876
161642834	rs6796839	2.1374e-08	-1.29073	7.19139	1.39814e-08	-1.15413	-1.19316	2.45204e-05	-1.58546	-1.24696
161643009	rs1492157	2.1374e-08	-1.29073	7.19139	1.39814e-08	-1.15413	-1.19316	2.45204e-05	-1.58546	-1.24696
161643175	rs1844952	2.57536e-10	-1.62035	3.10224	1.0941e-08	-0.924159	-1.66835	1.94328e-05	-1.37308	-1.69187
161643283	rs4453856	4.49286e-11	-1.19652	0.932325	1.00625e-08	-1.68778	-0.988437	3.33729e-05	-1.56413	-0.960048
161643431	rs34180022	2.2287e-08	-1.2489	7.19139	1.33585e-08	-1.19971	-1.19316	2.39306e-05	-1.6098	-1.24696
161644025	rs4856660	2.09349e-08	-1.31149	7.19139	1.43218e-08	-1.13008	-1.19316	2.48453e-05	-1.57229	-1.24696
161644129	rs4856661	2.13139e-08	-1.27057	7.16841	1.35937e-08	-1.17656	-1.19886	2.40952e-05	-1.59754	-1.25237
161644132	rs4856662	2.51204e-12	-1.51834	-1.62984	5.20896e-09	-1.59504	-1.73961	3.17406e-05	-0.839323	-1.735
161644190	rs4856735	2.54627e-12	-1.50875	-1.6259	5.24635e-09	-1.58706	-1.74044	3.22958e-05	-0.820853	-1.73613
161644276	rs147436080	3.20356e-11	-1.29652e-10	-0.602424	6.68824e-08	-1.29652e-10	-0.782092	0.000192866	-1.29652e-10	-0.769928
161644296	rs7644652	5.58985e-11	-0.0457356	-5.80728e-10	5.00069e-08	-1.07287	-5.80728e-10	0.000121346	-1.23328	-5.80728e-10
161644494	rs56118139	1.97421e-08	-1.32169	7.14293	1.43247e-08	-1.11789	-1.20516	2.47304e-05	-1.56554	-1.25835
161644770	rs7624949	2.50059e-12	-1.51357	-1.63918	5.24172e-09	-1.59107	-1.73731	3.21318e-05	-0.83011	-1.73197
161644815	rs13064856	5.46589e-11	-0.0681604	-5.80728e-10	4.93015e-08	-1.08707	-5.80728e-10	0.000119845	-1.24572	-5.80728e-10
161645132	rs7615006	1.61251e-11	-1.28889	-5.80728e-10	2.75502e-08	-1.66902	-5.80728e-10	7.99144e-05	-1.65097	-5.80728e-10
161645855	rs76691109	1.94996e-11	-1.29652e-10	-1.09888	8.60307e-08	-1.29652e-10	-0.530324	0.000253713	-1.29652e-10	-0.495719
161646290	rs76421659	3.7919e-11	-0.43382	-5.80728e-10	4.59506e-08	-1.15746	-5.80728e-10	8.83229e-05	-1.55092	-5.80728e-10
161646332	rs6441416	1.99057e-08	-1.32169	7.15118	1.43538e-08	-1.11789	-1.20312	2.47783e-05	-1.56554	-1.25642
161646443	rs76233660	3.74399e-11	-0.446535	-5.80728e-10	4.55579e-08	-1.16604	-5.80728e-10	8.78745e-05	-1.55601	-5.80728e-10
161646571	rs7653510	2.48692e-12	-1.50875	-1.64948	5.2794e-09	-1.58706	-1.73416	3.25606e-05	-0.820853	-1.72797
161646576	rs9871478	1.20697e-08	-0.92184	6.25102	8.84517e-09	-1.52671	-1.27845	1.97324e-05	-1.73384	-1.31582
161646623	rs13087239	5.7136e-11	-0.0238386	-5.80728e-10	5.07081e-08	-1.05894	-5.80728e-10	0.000122837	-1.22106	-5.80728e-10
161646754	rs7653624	2.00641e-08	-1.29073	7.12814	1.37645e-08	-1.15413	-1.2088	2.4159e-05	-1.58546	-1.26181
161646864	rs9875612	2.47842e-12	-1.50875	-1.6529	5.28577e-09	-1.58706	-1.73295	3.26094e-05	-0.820853	-1.72647
161647411	rs35751723	5.649e-11	-0.0352089	-5.80728e-10	5.03425e-08	-1.06618	-5.80728e-10	0.000122059	-1.22741	-5.80728e-10
161647441	rs11711859	1.91624e-08	-1.29073	7.08216	1.36104e-08	-1.15413	-1.22006	2.39022e-05	-1.58546	-1.27249
161647587	rs11711919	2.54112e-10	-1.64151	3.11001	1.1556e-08	-0.870451	-1.66737	2.01808e-05	-1.33613	-1.69106
161647610	rs10460789	1.83917e-08	-1.33178	7.08216	1.42876e-08	-1.10557	-1.22006	2.45512e-05	-1.55867	-1.27249
161647678	rs4327405	2.45369e-12	-1.51363	-1.65805	5.27472e-09	-1.59113	-1.73098	3.23833e-05	-0.830238	-1.72404
161648367	rs73030414	3.89051e-11	-1.19839	0.790243	9.59305e-09	-1.66637	-1.05762	3.24849e-05	-1.52555	-1.0256
161648439	rs1948389	2.36735e-12	-1.54178	-1.66573	5.17064e-09	-1.61441	-1.72762	3.07754e-05	-0.885213	-1.71999
161648560	rs1492143	1.81106e-08	-1.32169	7.05667	1.40255e-08	-1.11789	-1.22626	2.42401e-05	-1.56554	-1.27838
161648566	rs75546354	4.16602e-11	-1.13411	0.794384	9.63993e-09	-1.66365	-1.05547	3.25314e-05	-1.52632	-1.02339
161648573	rs6792618	1.478e-06	2.42628	7.71066	1.20526e-08	-1.53401	-0.961736	2.6044e-05	-1.75754	-1.01459
161648672	rs1492142	1.75229e-08	-1.33178	7.03377	1.41207e-08	-1.10557	-1.23181	2.42791e-05	-1.55867	-1.28364
161648809	rs1492141	1.75229e-08	-1.33178	7.03377	1.41207e-08	-1.10557	-1.23181	2.42791e-05	-1.55867	-1.28364
161648844	rs74534580	3.60972e-11	-0.483058	-5.80728e-10	4.44534e-08	-1.19059	-5.80728e-10	8.66173e-05	-1.57042	-5.80728e-10
161649171	rs6769020	1.79289e-08	-1.33178	7.05667	1.41993e-08	-1.10557	-1.22626	2.44072e-05	-1.55867	-1.27838
161649352	rs6441417	2.41438e-12	-1.5232	-1.66464	5.2479e-09	-1.59907	-1.72813	3.18991e-05	-0.848744	-1.7206
161649516	rs6441418	2.40807e-12	-1.51844	-1.67201	5.28795e-09	-1.59512	-1.72448	3.23352e-05	-0.839513	-1.71625
161649670	rs112809357	3.74399e-11	-0.446535	-5.80728e-10	4.55579e-08	-1.16604	-5.80728e-10	8.78745e-05	-1.55601	-5.80728e-10
161649676	rs117326520	1.27715e-11	-1.29652e-10	-1.52206	3.02859e-08	-1.29652e-10	-1.57435	8.562e-05	-1.29652e-10	-1.582
161649701	rs35467798	5.649e-11	-0.0352089	-5.80728e-10	5.03425e-08	-1.06618	-5.80728e-10	0.000122059	-1.22741	-5.80728e-10
161649715	rs148581363	1.11844e-11	-1.65476	-5.80728e-10	3.10481e-08	-1.54949	-5.80728e-10	0.000124165	-1.21031	-5.80728e-10
161652220	rs34816434	5.7136e-11	-0.0238386	-5.80728e-10	5.07081e-08	-1.05894	-5.80728e-10	0.000122837	-1.22106	-5.80728e-10
161652269	rs6441419	2.63893e-06	3.86166	6.85495	9.59233e-09	-1.59901	-1.12505	4.32218e-05	-1.09408	-1.1715
161652335	rs56370506	1.86802e-08	-1.29073	7.05667	1.35262e-08	-1.15413	-1.22626	2.3762e-05	-1.58546	-1.27838
161652405	rs6809623	1.7349e-08	-1.34175	7.03377	1.42972e-08	-1.09315	-1.23181	2.44493e-05	-1.55168	-1.28364
161652536	rs78230670	4.81027e-12	-1.05658	-1.44194	4.71336e-09	-1.69269	-1.74194	1.30069e-05	-1.72637	-1.74006
161652612	rs6776643	1.80307e-08	-1.3516	7.08216	1.46488e-08	-1.08061	-1.22006	2.48995e-05	-1.54458	-1.27249
161652656	rs79428199	2.77555e-12	-1.34831	-1.70012	5.00151e-09	-1.68427	-1.69101	1.36281e-05	-1.73687	-1.68292
161652811	rs6764196	5.68896e-11	-1.6623	1.63414	2.21766e-08	-0.146804	-1.73918	4.12846e-05	-0.567717	-1.74372
161653188	rs6788766	1.84497e-08	-1.3516	7.10514	1.47313e-08	-1.08061	-1.21445	2.50326e-05	-1.54458	-1.26717
161653669	rs2101653	7.09773e-08	-0.974819	8.07566	3.82924e-08	-0.312533	-1.02724	6.28268e-05	-0.802348	-1.08919
161653680	rs7614632	1.19622e-06	2.35736	7.56804	1.18135e-08	-1.51338	-1.0024	2.51857e-05	-1.7518	-1.05384
161654157	rs144198866	1.80967e-11	-1.17355	-5.80728e-10	8.52602e-08	-0.53932	-5.80728e-10	0.000227371	-0.605339	-5.80728e-10
161654395	rs9838303	2.66144e-12	-1.44157	-1.64883	5.58597e-09	-1.53039	-1.73438	3.68942e-05	-0.695629	-1.72824
161654498	rs62278732	1.94523e-08	-1.32169	7.12814	1.42726e-08	-1.11789	-1.2088	2.46451e-05	-1.56554	-1.26181
161654599	rs16833959	3.68283e-11	-1.20356	0.740548	9.12736e-09	-1.69037	-1.08338	3.03154e-05	-1.56831	-1.05196
161654980	rs2897044	2.44487e-10	1.42989	-5.80728e-10	8.83477e-08	-0.503748	-5.80728e-10	0.000134591	-1.12968	-5.80728e-10
161655135	rs1826367	2.6487e-12	-1.44702	-1.64819	5.55894e-09	-1.53503	-1.73459	3.65206e-05	-0.705538	-1.72851
161655199	rs2405031	5.84246e-11	-0.00153678	-5.80728e-10	5.14349e-08	-1.04471	-5.80728e-10	0.000124383	-1.20856	-5.80728e-10
161655257	rs2087739	2.64555e-12	-1.44702	-1.64937	5.56116e-09	-1.53503	-1.73419	3.65388e-05	-0.705538	-1.72801
161655316	rs2897045	2.39301e-10	1.40845	-5.80728e-10	8.71665e-08	-0.517208	-5.80728e-10	0.000133312	-1.13923	-5.80728e-10
161655423	rs4455332	2.36148e-10	1.39519	-5.80728e-10	8.61934e-08	-0.528435	-5.80728e-10	0.000131679	-1.15156	-5.80728e-10
161655631	rs11707228	1.80731e-11	-1.17485	-5.80728e-10	4.62678e-07	1.152	-5.80728e-10	0.00162642	1.36221	-5.80728e-10
161655796	rs4501127	2.39301e-10	1.40845	-5.80728e-10	8.71665e-08	-0.517208	-5.80728e-10	0.000133312	-1.13923	-5.80728e-10
161655843	rs183771881	1.42694e-11	-1.41115	-5.80728e-10	3.96887e-08	-1.30396	-5.80728e-10	8.64707e-05	-1.57212	-5.80728e-10
161655844	rs4321540	5.9035e-11	0.00885709	-5.80728e-10	5.17781e-08	-1.03806	-5.80728e-10	0.000125112	-1.20271	-5.80728e-10
161655966	rs4501128	1.63558e-06	2.16695	8.07128	9.06857e-09	-1.75545	-1.02477	2.44749e-05	-1.74155	-1.09272
161656362	rs116110053	1.06593e-11	-1.70284	-5.80728e-10	2.51422e-08	-1.76048	-5.80728e-10	7.37929e-05	-1.73066	-5.80728e-10
161656504	rs2405032	2.59352e-12	-1.46308	-1.65318	5.49324e-09	-1.54866	-1.73285	3.55375e-05	-0.734992	-1.72634
161656593	rs13316167	2.30621e-10	1.3715	-5.80728e-10	8.49269e-08	-0.543237	-5.80728e-10	0.000130314	-1.16197	-5.80728e-10
161656793	rs151203892	1.51292e-11	-1.35265	-5.80728e-10	3.18404e-07	0.778293	-5.80728e-10	0.00103497	0.910204	-5.80728e-10
161656836	rs10936263	1.76593e-06	2.1196	8.19532	9.34929e-09	-1.75885	-0.990882	2.51936e-05	-1.74488	-1.06045
161656877	rs13317011	3.55225e-11	-0.499108	-5.80728e-10	4.25373e-08	-1.23465	-5.80728e-10	8.38649e-05	-1.60271	-5.80728e-10
161656958	rs75051499	1.67768e-11	-1.24927	-5.80728e-10	4.38722e-07	1.09884	-5.80728e-10	0.000414512	-0.0048202	-5.80728e-10
161657232	rs74565660	3.55225e-11	-0.499108	-5.80728e-10	4.25373e-08	-1.23465	-5.80728e-10	8.38649e-05	-1.60271	-5.80728e-10
161657256	rs6791333	6.10587e-11	0.0425628	-5.80728e-10	5.29109e-08	-1.01642	-5.80728e-10	0.000127519	-1.18366	-5.80728e-10
161657331	rs6778276	5.64479e-11	-0.0359556	-5.80728e-10	5.03186e-08	-1.06665	-5.80728e-10	0.000122009	-1.22783	-5.80728e-10
161657384	rs6778365	2.25243e-10	1.34791	-5.80728e-10	8.36866e-08	-0.557949	-5.80728e-10	0.000128976	-1.1723	-5.80728e-10
161657831	rs13317296	3.51284e-11	-0.510265	-5.80728e-10	4.22315e-08	-1.24186	-5.80728e-10	8.35312e-05	-1.6067	-5.80728e-10
161658511	rs4856736	5.04332e-11	-1.19853	1.04991	1.07038e-08	-1.68852	-0.925912	3.56157e-05	-1.56532	-0.893813
161658528	rs12330372	2.20528e-10	1.32675	-5.80728e-10	8.25923e-08	-0.571112	-5.80728e-10	0.000127792	-1.18152	-5.80728e-10
161658986	rs6797849	3.032e-10	-1.53093	3.17605	9.45e-09	-1.0802	-1.65881	1.76039e-05	-1.47992	-1.68388
161659084	rs62278734	5.18873e-11	-1.21463	1.09443	1.09743e-08	-1.69439	-0.895083	3.65089e-05	-1.57485	-0.859518
161659380	rs60852157	4.02205e-11	-0.374897	-5.80728e-10	4.59872e-08	-1.15667	-5.80728e-10	0.000102411	-1.40293	-5.80728e-10
161660069	rs6788455	7.09348e-09	-0.454982	5.25264	5.79233e-09	-1.62964	-1.59885	1.40492e-05	-1.76228	-1.62708
161660070	rs6763974	5.65392e-09	-0.539356	5.11019	5.80673e-09	-1.60718	-1.61883	1.39148e-05	-1.75402	-1.64495
161660437	rs16847288	3.77245e-07	-0.271573	9.04295	1.14199e-08	-1.71452	-0.835142	3.11509e-05	-1.71383	-0.879252
161660646	rs13433983	1.16327e-10	-1.72714	2.41428	7.79379e-09	-1.20502	-1.72668	1.75414e-05	-1.43284	-1.73451
161660715	rs17502679	2.76225e-11	-0.750644	-5.80728e-10	3.42743e-08	-1.45063	-5.80728e-10	7.47084e-05	-1.71833	-5.80728e-10
161661121	rs139505855	1.02549e-11	-1.74152	-5.80728e-10	2.56674e-08	-1.73981	-5.80728e-10	8.93845e-05	-1.53898	-5.80728e-10
161661354	rs12330759	1.00655e-10	-1.73762	2.28005	7.39844e-09	-1.24599	-1.73777	1.65481e-05	-1.48319	-1.74245
161661584	rs9810140	3.08085e-11	-0.641482	-5.80728e-10	3.6166e-08	-1.39691	-5.80728e-10	7.71634e-05	-1.686	-5.80728e-10
161661703	rs571999315	1.56866e-11	-1.29652e-10	-1.31646	6.03623e-08	-1.29652e-10	-0.884664	0.000173845	-1.29652e-10	-0.873757
161661750	rs9848176	3.08085e-11	-0.641482	-5.80728e-10	3.6166e-08	-1.39691	-5.80728e-10	7.71634e-05	-1.686	-5.80728e-10
161662275	rs190953043	1.19858e-11	-1.58555	-5.80728e-10	3.61924e-08	-1.39618	-5.80728e-10	0.000109523	-1.33579	-5.80728e-10
161662483	rs11927460	3.127e-10	-1.10496	2.78093	2.72349e-08	-1.69172	0.0111944	8.73496e-05	-1.62964	0.0676366
161662978	rs75317723	1.13358e-07	-0.255918	7.82495	8.59149e-09	-1.71738	-1.11688	2.35852e-05	-1.7167	-1.1546
161663982	rs9862890	6.73152e-11	-1.74493	1.88504	7.10701e-09	-1.27916	-1.74478	1.61084e-05	-1.50751	-1.74507
161665143	rs9877824	2.90785e-11	-0.699275	-5.80728e-10	3.49998e-08	-1.42969	-5.80728e-10	7.60269e-05	-1.70084	-5.80728e-10
161665370	rs62278736	3.19938e-10	-1.06628	2.76514	2.73299e-08	-1.67841	0.00135935	8.80394e-05	-1.61178	0.0576446
161665562	rs9841205	1.12747e-07	-0.271573	7.8352	8.6387e-09	-1.71452	-1.11425	2.37134e-05	-1.71383	-1.15205
161665740	rs9878666	1.12747e-07	-0.271573	7.8352	8.6387e-09	-1.71452	-1.11425	2.37134e-05	-1.71383	-1.15205
161666677	rs148616803	1.0831e-11	-1.68686	-5.80728e-10	3.30433e-08	-1.48721	-5.80728e-10	8.72937e-05	-1.56264	-5.80728e-10
161666875	rs9850486	2.8446e-11	-0.721266	-5.80728e-10	3.45721e-08	-1.44198	-5.80728e-10	7.56219e-05	-1.70618	-5.80728e-10
161666901	rs4856737	1.02719e-11	-1.29652e-10	-1.73986	9.79841e-08	-1.29652e-10	-0.400223	0.000324284	-1.29652e-10	-0.250302
161667800	rs10513576	3.17823e-10	-1.07292	2.76514	2.72661e-08	-1.68074	0.00135935	8.77665e-05	-1.61489	0.0576446
161668057	rs12496769	1.72065e-10	-0.181797	1.26039	5.12414e-09	-1.68752	-1.66355	1.38893e-05	-1.76347	-1.63733
161668092	rs79715699	2.81213e-11	-0.732747	-5.80728e-10	3.43523e-08	-1.44836	-5.80728e-10	7.54165e-05	-1.7089	-5.80728e-10
161668374	rs9818766	1.07139e-07	-0.299831	7.81244	8.63493e-09	-1.70913	-1.12008	2.37081e-05	-1.7084	-1.15771
161669809	rs6441421	6.52898e-11	-1.74095	1.85051	7.22876e-09	-1.26188	-1.74508	1.66243e-05	-1.4763	-1.74476
161669905	rs76358260	1.32931e-11	-1.48203	-5.80728e-10	2.39535e-07	0.493671	-5.80728e-10	0.000762788	0.605058	-5.80728e-10
161670091	rs4640579	2.75194e-11	-0.754382	-5.80728e-10	3.39445e-08	-1.4603	-5.80728e-10	7.50411e-05	-1.71389	-5.80728e-10
161670245	rs80276858	1.32931e-11	-1.48203	-5.80728e-10	2.39535e-07	0.493671	-5.80728e-10	0.000762788	0.605058	-5.80728e-10
161670580	rs9867560	2.75194e-11	-0.754382	-5.80728e-10	3.39445e-08	-1.4603	-5.80728e-10	7.50411e-05	-1.71389	-5.80728e-10
161670589	rs62278737	3.56879e-10	-1.04009	2.84822	2.90563e-08	-1.669	0.0532039	9.39598e-05	-1.59937	0.110312
161670683	rs16833981	1.22697e-11	-1.29652e-10	-1.56214	5.78543e-08	-1.29652e-10	-0.9271	0.000164834	-1.29652e-10	-0.926985
161670917	rs150274618	1.07372e-11	-1.29652e-10	-1.69556	2.56066e-08	-1.29652e-10	-1.74218	7.28431e-05	-1.29652e-10	-1.74361
161671183	rs9290104	2.78021e-11	-0.744163	-5.80728e-10	3.41361e-08	-1.45467	-5.80728e-10	7.52165e-05	-1.71155	-5.80728e-10
161671620	rs78405216	1.04039e-11	-1.29652e-10	-1.7271	4.43783e-08	-1.29652e-10	-1.19228	0.000128172	-1.29652e-10	-1.17855
161671649	rs146197142	1.02702e-11	-1.29652e-10	-1.74002	3.59039e-08	-1.29652e-10	-1.40418	0.000101123	-1.29652e-10	-1.41558
161671769	rs2405034	7.07218e-11	-1.74282	1.9323	7.51588e-09	-1.2239	-1.74411	1.64819e-05	-1.48443	-1.74523
161671879	rs2405035	1.27777e-07	-0.269797	7.95856	9.09443e-09	-1.69507	-1.0823	2.46843e-05	-1.70469	-1.12106
161672359	rs62278738	3.67118e-10	-1.05291	2.88932	2.96762e-08	-1.67364	0.0789584	9.58627e-05	-1.60548	0.136471
161672707	rs78369441	1.31679e-11	-1.49149	-5.80728e-10	2.5401e-08	-1.75024	-5.80728e-10	7.16354e-05	-1.76033	-5.80728e-10
161672848	rs16833987	1.34471e-11	-1.29652e-10	-1.47051	6.94987e-08	-1.29652e-10	-0.74372	0.000198012	-1.29652e-10	-0.743594
161673470	rs17443484	2.75194e-11	-0.754382	-5.80728e-10	3.39445e-08	-1.4603	-5.80728e-10	7.50411e-05	-1.71389	-5.80728e-10
161674093	rs2046941	2.81213e-11	-0.732747	-5.80728e-10	3.43523e-08	-1.44836	-5.80728e-10	7.54165e-05	-1.7089	-5.80728e-10
161674677	rs12632401	1.22309e-07	-0.313532	7.95856	9.18497e-09	-1.68516	-1.0823	2.49132e-05	-1.69546	-1.12106
161675024	rs9290105	2.9767e-11	-0.675874	-5.80728e-10	3.54646e-08	-1.41649	-5.80728e-10	7.64746e-05	-1.69496	-5.80728e-10
161675583	rs13080637	1.15062e-07	-0.313532	7.89748	9.04014e-09	-1.68516	-1.09819	2.4532e-05	-1.69546	-1.13648
161676114	rs9832680	1.17499e-07	-0.336608	7.94152	9.00421e-09	-1.6804	-1.10694	2.44049e-05	-1.68926	-1.14788
161676300	rs57468658	2.31072e-10	-1.07292	2.44637	2.24096e-08	-1.68074	-0.194797	7.19013e-05	-1.61489	-0.141741
161676997	rs12496691	1.7042e-11	-1.29652e-10	-1.23359	6.77785e-08	-1.29652e-10	-0.768783	0.000195343	-1.29652e-10	-0.757166
161677515	rs78488180	1.18119e-11	-1.60016	-5.80728e-10	5.76338e-08	-0.930919	-5.80728e-10	7.4489e-05	-1.72127	-5.80728e-10
161677906	rs182273373	1.03504e-11	-1.73225	-5.80728e-10	2.84385e-08	-1.63728	-5.80728e-10	8.62414e-05	-1.57477	-5.80728e-10
161678098	rs2131138	1.00935e-07	-0.379758	7.83271	8.67928e-09	-1.65259	-1.1715	2.34223e-05	-1.67023	-1.208
161678110	rs1352913	1.68004e-11	-0.824149	-0.423722	1.04996e-08	-1.06708	-1.56661	4.66457e-05	-0.603836	-1.5855
161678123	rs2131137	9.92794e-08	-0.350865	7.78729	8.59638e-09	-1.66065	-1.17303	2.32381e-05	-1.67763	-1.2085
161678339	rs75856274	1.00615e-11	-1.76056	-5.80728e-10	2.55259e-08	-1.74534	-5.80728e-10	8.12067e-05	-1.63493	-5.80728e-10
161678951	rs9811337	2.17551e-07	-0.089172	8.31009	6.84894e-09	-1.70776	-1.35317	1.88201e-05	-1.72337	-1.37363
161679044	rs73030447	3.32466e-10	-0.93285	2.67012	2.88122e-08	-1.69655	0.0723155	9.58848e-05	-1.59717	0.128395
161679176	rs9811662	1.16182e-09	-0.402003	3.39047	4.40286e-09	-1.76533	-1.73745	1.32627e-05	-1.71649	-1.73048
161679338	rs73875963	1.3054e-11	-1.50018	-5.80728e-10	2.51292e-08	-1.761	-5.80728e-10	7.13987e-05	-1.76364	-5.80728e-10
161679760	rs73875964	1.23227e-11	-1.55783	-5.80728e-10	2.50097e-08	-1.76577	-5.80728e-10	7.12618e-05	-1.76556	-5.80728e-10
161679833	rs36037470	1.67965e-07	-0.485086	8.44732	7.63527e-09	-1.59991	-1.35234	2.06752e-05	-1.62899	-1.374
161679898	rs1352912	2.95929e-11	-0.681739	-5.80728e-10	4.0044e-08	-1.29505	-5.80728e-10	7.70198e-05	-1.68786	-5.80728e-10
161680239	rs57874614	1.30215e-11	-1.50267	-5.80728e-10	2.51209e-08	-1.76133	-5.80728e-10	7.1383e-05	-1.76386	-5.80728e-10
161680398	rs9836800	1.24243e-10	-1.67021	2.42318	1.01363e-08	-0.938996	-1.72991	2.03968e-05	-1.29367	-1.72287
161680550	rs2201158	1.39109e-10	1.64337	-0.777385	6.55073e-09	-1.4157	-1.68975	1.96895e-05	-1.35468	-1.69716
161681004	rs114313973	2.78063e-11	-0.744011	-5.80728e-10	3.00918e-06	3.0244	-5.80728e-10	0.00158093	1.33385	-5.80728e-10
161681024	rs114871916	2.5857e-11	-0.81669	-5.80728e-10	2.56701e-06	2.86547	-5.80728e-10	0.00139157	1.20627	-5.80728e-10
161681122	rs140812904	1.66581e-11	-1.29652e-10	-1.25638	3.2262e-08	-1.29652e-10	-1.51114	9.13832e-05	-1.29652e-10	-1.51686
161681302	rs9842099	1.27765e-10	-1.67493	2.45585	9.97637e-09	-0.95299	-1.73182	2.01357e-05	-1.30423	-1.7252
161681686	rs144634222	1.67339e-11	-1.29652e-10	-1.25183	2.78979e-08	-1.29652e-10	-1.65648	7.78075e-05	-1.29652e-10	-1.67768
161681718	rs117378507	1.21081e-10	-1.29652e-10	0.727185	2.92551e-08	-1.29652e-10	-1.60898	8.31968e-05	-1.29652e-10	-1.61071
161681798	rs9822965	1.51354e-07	-0.566085	8.42419	7.97681e-09	-1.55162	-1.35687	2.14649e-05	-1.5871	-1.37841
161682283	rs76028586	2.99409e-11	-0.670049	-5.80728e-10	4.03541e-08	-1.28734	-5.80728e-10	7.72634e-05	-1.6847	-5.80728e-10
161682714	rs9865618	3.02949e-11	-0.658295	-5.80728e-10	4.06692e-08	-1.27956	-5.80728e-10	7.75126e-05	-1.68148	-5.80728e-10
161682843	rs143696406	1.02117e-11	-1.74574	-5.80728e-10	2.65378e-08	-1.70646	-5.80728e-10	7.40872e-05	-1.72668	-5.80728e-10
161682908	rs73030450	3.49884e-10	-0.904114	2.69244	2.94765e-08	-1.68809	0.0866515	9.857e-05	-1.58411	0.14295
161683092	rs12492746	2.06698e-08	0.24879	5.61837	4.80238e-09	-1.71281	-1.70311	1.28695e-05	-1.75859	-1.71848
161683262	rs59632634	1.52295e-11	-0.450438	-0.895602	4.85344e-09	-1.71852	-1.68682	1.76316e-05	-1.47182	-1.69042
161683332	rs9852776	3.06187e-11	-0.647662	-5.80728e-10	4.09571e-08	-1.2725	-5.80728e-10	7.77418e-05	-1.67853	-5.80728e-10
161683375	rs80036495	1.30917e-11	-1.29652e-10	-1.49729	1.37804e-07	-1.29652e-10	-0.0591963	0.000451854	-1.29652e-10	0.0814373
161683815	rs9871105	3.02949e-11	-0.658295	-5.80728e-10	4.06692e-08	-1.27956	-5.80728e-10	7.75126e-05	-1.68148	-5.80728e-10
161683859	rs9874929	3.09845e-11	-0.635787	-5.80728e-10	4.12819e-08	-1.2646	-5.80728e-10	7.8002e-05	-1.67519	-5.80728e-10
161684864	rs4555540	3.09845e-11	-0.635787	-5.80728e-10	4.12819e-08	-1.2646	-5.80728e-10	7.8002e-05	-1.67519	-5.80728e-10
161685455	rs4293714	3.13566e-11	-0.623847	-5.80728e-10	4.16119e-08	-1.25664	-5.80728e-10	7.82679e-05	-1.67178	-5.80728e-10
161685470	rs4544631	1.56023e-10	1.43872	-0.457997	4.85875e-09	-1.75978	-1.64447	1.35836e-05	-1.76577	-1.65729
161686128	rs73172704	2.90698e-11	-0.324033	-0.375539	5.74433e-09	-1.73972	-1.4971	2.11897e-05	-1.4747	-1.50371
161686760	rs35447687	7.62182e-07	-0.166524	9.64119	6.79802e-09	-1.69571	-1.37269	1.96648e-05	-1.64828	-1.40482
161686839	rs34440293	5.11834e-07	1.8324	7.24408	4.71775e-09	-1.75618	-1.67752	1.58465e-05	-1.57359	-1.69538
161687276	rs116951512	4.23348e-10	-1.29652e-10	1.97892	1.09304e-07	-1.29652e-10	-0.290896	0.00031556	-1.29652e-10	-0.277575
161687610	rs75697872	4.10695e-10	-1.29652e-10	1.94858	1.07253e-07	-1.29652e-10	-0.309834	0.000309613	-1.29652e-10	-0.2966
161687726	rs138920961	1.12377e-11	-1.29652e-10	-1.65	4.69722e-08	-1.29652e-10	-1.13547	0.000131466	-1.29652e-10	-1.15318
161687983	rs9830696	2.37887e-11	-0.900064	-5.80728e-10	3.51748e-08	-1.4247	-5.80728e-10	7.31477e-05	-1.73944	-5.80728e-10
161688919	rs6784918	8.87759e-08	-1.36726	8.69185	6.18662e-09	-1.75184	-1.4108	1.90189e-05	-1.65175	-1.43473
161689093	rs111822157	5.03416e-11	-0.150441	-5.80728e-10	4.25209e-08	-1.23503	-5.80728e-10	0.000132104	-1.14834	-5.80728e-10
161689156	rs4856740	2.99143e-07	1.9025	6.6369	4.54617e-09	-1.7446	-1.72614	1.60905e-05	-1.51917	-1.73452
161689376	rs79565042	1.02978e-11	-1.29652e-10	-1.73735	6.40133e-08	-1.29652e-10	-0.825937	0.000203093	-1.29652e-10	-0.71826
161689528	rs12632907	6.07754e-08	-1.319	8.26467	8.2277e-09	-1.66476	-1.21276	2.52538e-05	-1.54406	-1.25888
161689798	rs12638318	2.96999e-07	1.84597	6.68624	4.53858e-09	-1.7487	-1.72372	1.5888e-05	-1.53367	-1.73269
161690089	rs9841566	5.61501e-07	0.426209	8.74289	8.82743e-09	-1.37129	-1.43587	2.29455e-05	-1.43607	-1.46273
161690404	rs114504244	1.02544e-11	-1.74156	-5.80728e-10	2.65099e-08	-1.70751	-5.80728e-10	9.80356e-05	-1.44659	-5.80728e-10
161690608	rs11921208	1.14979e-11	-1.62711	-5.80728e-10	1.54838e-07	0.0573488	-5.80728e-10	0.000397763	-0.046065	-5.80728e-10
161690970	rs9866644	2.48525e-11	-0.856317	-5.80728e-10	3.55494e-08	-1.4141	-5.80728e-10	7.37028e-05	-1.73188	-5.80728e-10
161691288	rs191652330	2.66333e-11	-1.29652e-10	-0.787112	2.72188e-08	-1.29652e-10	-1.68112	7.78982e-05	-1.29652e-10	-1.67652
161691342	rs76062651	1.02254e-11	-1.7444	-5.80728e-10	8.66016e-08	-0.52371	-5.80728e-10	0.000233555	-0.578504	-5.80728e-10
161691566	rs6789450	5.56801e-07	2.06756	7.09313	4.75281e-09	-1.72768	-1.69861	1.70991e-05	-1.4805	-1.71239
161692137	rs75187069	1.14979e-11	-1.62711	-5.80728e-10	1.54838e-07	0.0573488	-5.80728e-10	0.000397763	-0.046065	-5.80728e-10
161692476	rs7637441	5.87566e-07	2.02003	7.19444	4.76875e-09	-1.73196	-1.69099	1.69079e-05	-1.49819	-1.70595
161693171	rs6780674	1.10036e-06	0.185574	9.6563	7.06255e-09	-1.70843	-1.3218	1.98462e-05	-1.68991	-1.354
161693718	rs73030455	1.40674e-10	-1.52396	2.40114	1.7861e-08	-1.75126	-0.351145	5.13018e-05	-1.76448	-0.329714
161693746	rs9820734	5.04973e-07	1.96262	7.10037	4.71032e-09	-1.73719	-1.69809	1.65548e-05	-1.5133	-1.71195
161693930	rs75151827	1.54005e-11	-0.360424	-0.974448	4.43119e-09	-1.75885	-1.73751	1.26143e-05	-1.76207	-1.73502
161693936	rs62278739	1.05862e-11	-0.157896	-1.55183	5.75683e-09	-1.76552	-1.46912	1.71507e-05	-1.74164	-1.44824
161695398	rs4510391	1.03866e-06	0.56234	9.22183	1.02054e-08	-1.28303	-1.37908	2.56949e-05	-1.3795	-1.40613
161695760	rs4575917	2.89117e-07	1.67344	6.83188	4.52969e-09	-1.75861	-1.71577	1.5327e-05	-1.57583	-1.72648
161695882	rs58707882	2.43059e-11	-1.29652e-10	-0.878554	2.74988e-08	-1.29652e-10	-1.67089	7.95142e-05	-1.29652e-10	-1.65599
161695953	rs147571792	1.81673e-11	-1.29652e-10	-1.16965	1.09915e-07	-1.29652e-10	-0.285319	0.00031475	-1.29652e-10	-0.280144
161696528	rs79040066	1.09179e-11	-1.67887	-5.80728e-10	1.26331e-07	-0.146121	-5.80728e-10	0.000326495	-0.243507	-5.80728e-10
161696620	rs73030460	1.39642e-10	-1.51618	2.38599	1.76726e-08	-1.75309	-0.359919	5.08242e-05	-1.76499	-0.338556
161697002	rs138087045	1.06382e-11	-1.70482	-5.80728e-10	2.52195e-08	-1.75741	-5.80728e-10	7.16455e-05	-1.76019	-5.80728e-10
161697079	rs149123142	1.4374e-11	-1.29652e-10	-1.40386	2.69443e-08	-1.29652e-10	-1.69126	7.67373e-05	-1.29652e-10	-1.69153
161697089	rs9812882	8.89955e-07	0.644109	8.98554	1.01596e-08	-1.24541	-1.4212	2.55218e-05	-1.34577	-1.44662
161697871	rs4532144	2.67918e-11	-0.781175	-5.80728e-10	3.7271e-08	-1.36681	-5.80728e-10	7.48703e-05	-1.71617	-5.80728e-10
161697906	rs117346835	1.28324e-11	-1.29652e-10	-1.5173	6.16335e-08	-1.29652e-10	-0.863822	0.000187127	-1.29652e-10	-0.800134
161698333	rs55959701	6.18399e-10	2.51825	-0.160389	5.15601e-09	-1.76396	-1.5809	1.46958e-05	-1.74989	-1.59447
161698393	rs55659212	1.05939e-10	0.981173	-0.387583	4.81431e-09	-1.76533	-1.6481	1.40653e-05	-1.72975	-1.65847
161698444	rs56177787	1.10535e-10	0.992587	-0.356529	4.94633e-09	-1.76539	-1.621	1.44828e-05	-1.72589	-1.63307
161699527	rs6803845	1.21645e-10	-1.52009	2.25192	1.63748e-08	-1.75219	-0.437093	4.70324e-05	-1.76475	-0.416332
161699627	rs117265422	1.26297e-11	-1.29652e-10	-1.53322	6.7529e-08	-1.29652e-10	-0.772471	0.000202543	-1.29652e-10	-0.720969
161699927	rs9290106	4.32133e-06	2.8132	8.3966	6.10387e-09	-1.53422	-1.64189	2.08643e-05	-1.32719	-1.66669
161700102	rs115946399	2.01263e-11	-1.06725	-5.80728e-10	2.62752e-08	-1.7164	-5.80728e-10	7.1295e-05	-1.7651	-5.80728e-10
161700441	rs9867137	4.44841e-07	1.43667	7.49953	1.04485e-08	-0.961603	-1.67697	2.1385e-05	-1.27712	-1.69212
161700542	rs13082202	3.80418e-07	1.3676	7.41215	9.95112e-09	-0.996028	-1.69132	2.05732e-05	-1.30387	-1.70406
161700564	rs4299495	1.905e-11	0.590895	-1.7131	4.83235e-09	-1.68427	-1.72542	1.56642e-05	-1.56232	-1.71823
161700737	rs13062562	6.81064e-11	0.151798	-5.80728e-10	2.5036e-08	-1.76471	-5.80728e-10	7.13382e-05	-1.76449	-5.80728e-10
161700815	rs66460554	3.564e-07	1.27738	7.43716	9.5375e-09	-1.04042	-1.68938	1.99144e-05	-1.33811	-1.70237
161700821	rs16834045	3.64605e-07	1.27738	7.45992	9.55457e-09	-1.04042	-1.68759	1.99457e-05	-1.33811	-1.7008
161700990	rs75588840	1.55911e-11	-1.32257	-5.80728e-10	3.39391e-08	-1.46046	-5.80728e-10	8.80691e-05	-1.5538	-5.80728e-10
161701112	rs66912051	3.85514e-07	1.29927	7.49379	9.72419e-09	-1.02971	-1.6807	2.02362e-05	-1.32988	-1.69457
161701196	rs4524290	1.2031e-11	-1.58179	-5.80728e-10	2.54321e-08	-1.74902	-5.80728e-10	7.41216e-05	-1.72621	-5.80728e-10
161701540	rs7621883	3.3518e-11	-1.65088	1.09369	1.37285e-08	-1.69107	-0.674481	3.92983e-05	-1.73002	-0.630724
161701590	rs9834910	4.43431e-07	1.29927	7.63376	9.79851e-09	-1.02971	-1.67309	2.03703e-05	-1.32988	-1.68797
161701650	rs4597725	1.83745e-11	0.564386	-1.72269	4.89174e-09	-1.6811	-1.71638	1.56298e-05	-1.57494	-1.70781
161701754	rs9817605	4.12058e-07	1.29927	7.56038	9.73693e-09	-1.02971	-1.67939	2.02565e-05	-1.32988	-1.69357
161702085	rs12696126	7.08586e-11	0.191414	-5.80728e-10	2.50647e-08	-1.76357	-5.80728e-10	7.12789e-05	-1.76532	-5.80728e-10
161702108	rs9821852	1.1419e-08	-1.73086	7.00462	7.04923e-09	-1.34992	-1.68219	1.75962e-05	-1.46837	-1.69587
161702228	rs9822026	4.21604e-07	1.29927	7.58328	9.75583e-09	-1.02971	-1.67745	2.02914e-05	-1.32988	-1.69185
161702346	rs6776328	4.32373e-07	1.29927	7.6085	9.77698e-09	-1.02971	-1.67529	2.03304e-05	-1.32988	-1.68993
161702533	rs6441422	4.22413e-07	1.25071	7.63376	1.00567e-08	-1.0037	-1.67309	2.04031e-05	-1.32827	-1.68797
161703422	rs59451012	1.68005e-11	0.480011	-1.72788	4.85763e-09	-1.69469	-1.70979	1.54234e-05	-1.59568	-1.70035
161703724	rs74404921	2.62785e-10	-1.29652e-10	1.50206	1.26165e-07	-1.29652e-10	-0.147439	0.000350552	-1.29652e-10	-0.172413
161704373	rs16834068	1.45234e-11	-1.39351	-5.80728e-10	4.3765e-07	1.09639	-5.80728e-10	0.00067399	0.481292	-5.80728e-10
161704694	rs9813600	1.65623e-07	1.23166	6.71653	9.672e-09	-1.06265	-1.65315	2.01337e-05	-1.35514	-1.67439
161704760	rs6810201	9.46781e-05	6.23496	8.06176	9.82291e-09	-0.966948	-1.73336	2.67537e-05	-1.00416	-1.74109
161705458	rs9839557	3.2321e-07	0.611214	8.00557	5.755e-09	-1.74125	-1.49371	1.64389e-05	-1.69973	-1.53254
161706056	rs6441423	2.07973e-11	0.539815	-1.57427	4.84776e-09	-1.68574	-1.72077	1.53705e-05	-1.58192	-1.71755
161706463	rs4586823	1.63235e-06	2.66058	7.57568	1.66776e-08	-0.439687	-1.73128	5.33221e-05	-0.315818	-1.73975
161706534	rs13099303	1.70301e-07	1.18844	6.78761	9.54415e-09	-1.0835	-1.6456	1.99481e-05	-1.37104	-1.66775
161706578	rs13099922	1.74018e-07	1.18844	6.80921	9.56656e-09	-1.0835	-1.64325	1.99894e-05	-1.37104	-1.66568
161707357	rs9850162	1.74043e-07	1.16479	6.83299	9.48344e-09	-1.09484	-1.64064	1.98638e-05	-1.37965	-1.66337
161707447	rs9812268	6.53539e-11	0.110544	-5.80728e-10	2.50168e-08	-1.76548	-5.80728e-10	7.14318e-05	-1.76318	-5.80728e-10
161707661	rs9850365	6.53539e-11	0.110544	-5.80728e-10	2.50168e-08	-1.76548	-5.80728e-10	7.14318e-05	-1.76318	-5.80728e-10
161707808	rs7618729	1.61692e-06	2.63257	7.59419	1.64163e-08	-0.454998	-1.73176	5.24502e-05	-0.331829	-1.74023
161707830	rs7640981	1.74043e-07	1.16479	6.83299	9.48344e-09	-1.09484	-1.64064	1.98638e-05	-1.37965	-1.66337
161707886	rs144426303	3.38338e-11	-1.29652e-10	-0.547813	3.55486e-08	-1.29652e-10	-1.41413	0.000100076	-1.29652e-10	-1.426
161707952	rs7641065	1.95173e-07	1.25557	6.8568	9.93423e-09	-1.05104	-1.638	2.05864e-05	-1.34626	-1.66103
161708099	rs4856663	1.66037e-06	2.65909	7.59419	1.72189e-08	-0.407264	-1.73176	5.43255e-05	-0.2967	-1.74023
161708249	rs9855315	6.53539e-11	0.110544	-5.80728e-10	2.50168e-08	-1.76548	-5.80728e-10	7.14318e-05	-1.76318	-5.80728e-10
161708628	rs4856741	8.9887e-10	2.70369	0.0281744	4.77389e-09	-1.76501	-1.65686	1.38144e-05	-1.74895	-1.65726
161708936	rs4241432	0.000118816	6.43591	8.08791	1.04855e-08	-0.902601	-1.73244	2.85052e-05	-0.941304	-1.74053
161709235	rs4241433	0.000136545	6.57499	8.08791	1.09738e-08	-0.857085	-1.73244	2.98022e-05	-0.896807	-1.74053
161709388	rs113013958	1.19437e-11	-1.58907	-5.80728e-10	2.55579e-08	-1.74408	-5.80728e-10	7.32894e-05	-1.73751	-5.80728e-10
161709943	rs4425278	0.000107364	6.38683	8.03564	1.03016e-08	-0.918474	-1.73425	2.80363e-05	-0.956816	-1.74161
161710141	rs4256145	2.12695e-11	0.586834	-1.59883	4.94351e-09	-1.67678	-1.71017	1.57544e-05	-1.56847	-1.70633
161710991	rs6801763	2.14204e-11	0.609387	-1.61432	5.00645e-09	-1.67235	-1.70195	1.59958e-05	-1.5619	-1.69769
161711058	rs6441424	1.20185e-06	2.52893	7.40116	1.54329e-08	-0.511295	-1.73723	4.9304e-05	-0.39074	-1.74318
161711412	rs62280470	6.93929e-11	0.170512	-5.80728e-10	2.50484e-08	-1.76422	-5.80728e-10	7.13065e-05	-1.76494	-5.80728e-10
161711870	rs9875923	6.67121e-11	0.131114	-5.80728e-10	2.5025e-08	-1.76515	-5.80728e-10	7.1381e-05	-1.76389	-5.80728e-10
161711890	rs16834101	5.33355e-09	-1.29652e-10	4.5125	2.58829e-08	-1.29652e-10	-1.73145	7.47417e-05	-1.29652e-10	-1.71788
161712035	rs9876129	6.81064e-11	0.151798	-5.80728e-10	2.5036e-08	-1.76471	-5.80728e-10	7.13382e-05	-1.76449	-5.80728e-10
161712191	rs7637261	1.74604e-07	1.09866	6.90235	9.26164e-09	-1.12629	-1.63286	1.95316e-05	-1.40342	-1.65647
161712268	rs35018139	6.81064e-11	0.151798	-5.80728e-10	2.5036e-08	-1.76471	-5.80728e-10	7.13382e-05	-1.76449	-5.80728e-10
161712444	rs62280472	6.61733e-11	0.123004	-5.80728e-10	2.50493e-08	-1.76418	-5.80728e-10	7.13644e-05	-1.76412	-5.80728e-10
161712492	rs73172707	1.30575e-11	-1.29652e-10	-1.49991	9.31749e-08	-1.29652e-10	-0.45055	0.000266575	-1.29652e-10	-0.446266
161713105	rs139321912	1.54405e-11	-1.29652e-10	-1.33228	6.40787e-08	-1.29652e-10	-0.824916	0.000179696	-1.29652e-10	-0.840653
161713464	rs4856664	3.78729e-11	-1.67574	1.2407	1.44572e-08	-1.67567	-0.638161	4.16843e-05	-1.70928	-0.592517
161714384	rs9849367	6.51675e-11	0.107688	-5.80728e-10	2.50651e-08	-1.76355	-5.80728e-10	7.13845e-05	-1.76384	-5.80728e-10
161715295	rs12494760	2.28215e-09	-0.783458	4.44706	9.01901e-09	-1.0575	-1.7282	2.33776e-05	-1.16677	-1.71338
161715400	rs59539229	3.47862e-11	-1.6826	1.16254	1.52963e-08	-1.66854	-0.588879	4.40211e-05	-1.7036	-0.543652
161715656	rs57628918	3.54757e-11	-1.66756	1.16713	1.43424e-08	-1.63903	-0.682775	3.95027e-05	-1.7175	-0.638052
161715705	rs58618482	3.40266e-11	-1.68956	1.14743	1.38693e-08	-1.66069	-0.694662	3.98228e-05	-1.6973	-0.650186
161715939	rs4856742	9.51759e-07	2.54863	7.14816	1.55648e-08	-0.497023	-1.74299	5.05575e-05	-0.363594	-1.74522
161716055	rs115137513	1.10434e-11	-1.66744	-5.80728e-10	2.53699e-08	-1.75146	-5.80728e-10	7.42764e-05	-1.72413	-5.80728e-10
161717078	rs73030496	3.61661e-11	-1.67075	1.1896	1.40481e-08	-1.67335	-0.669189	4.00559e-05	-1.71746	-0.624183
161717404	rs10470481	6.79123e-11	0.148944	-5.80728e-10	2.50871e-08	-1.76267	-5.80728e-10	7.13425e-05	-1.76443	-5.80728e-10
161717445	rs10470482	2.66177e-11	-0.787697	-5.80728e-10	3.59699e-08	-1.40235	-5.80728e-10	7.39525e-05	-1.7285	-5.80728e-10
161717623	rs9875486	7.70505e-07	0.97908	8.50645	6.18756e-09	-1.75448	-1.408	1.71252e-05	-1.73815	-1.45322
161718574	rs9842798	6.38495e-11	0.0872555	-5.80728e-10	2.50367e-08	-1.76469	-5.80728e-10	7.14978e-05	-1.76226	-5.80728e-10
161719098	rs73875980	1.01034e-11	-1.7564	-5.80728e-10	1.29832e-07	-0.118789	-5.80728e-10	0.000285336	-0.378256	-5.80728e-10
161719141	rs7615033	0.0432186	7.01968	13.4006	6.47991e-09	-1.75117	-1.36516	1.74942e-05	-1.76189	-1.40816
161719142	rs7626556	2.19737e-05	2.01662	10.8195	7.87288e-09	-1.31581	-1.60579	2.48022e-05	-1.19148	-1.62951
161719432	rs79731883	2.23818e-11	-1.29652e-10	-0.961023	2.68447e-08	-1.29652e-10	-1.69496	7.67275e-05	-1.29652e-10	-1.69166
161720138	rs4608713	2.29824e-07	2.30346	5.97234	1.32821e-08	-0.720243	-1.67837	4.36743e-05	-0.604914	-1.65025
161720149	rs4346557	4.01024e-11	-1.67805	1.30022	1.42538e-08	-1.67332	-0.65468	4.09828e-05	-1.70742	-0.611353
161720214	rs13088576	8.38645e-11	0.35993	-5.80728e-10	2.50491e-08	-1.76419	-5.80728e-10	7.35703e-05	-1.73368	-5.80728e-10
161720892	rs13071617	0.00816693	6.9755	11.7786	4.9013e-09	-1.7493	-1.64622	1.34437e-05	-1.7609	-1.67251
161721693	rs4295178	6.20206e-11	0.058194	-5.80728e-10	2.50685e-08	-1.76341	-5.80728e-10	7.14145e-05	-1.76342	-5.80728e-10
161722384	rs4323020	4.70228e-06	2.09876	9.19553	7.06442e-09	-1.28719	-1.74277	2.28182e-05	-1.1592	-1.74516
161722403	rs9826521	6.25586e-11	0.0668314	-5.80728e-10	2.50458e-08	-1.76432	-5.80728e-10	7.14763e-05	-1.76256	-5.80728e-10
161723193	rs150135164	1.39027e-11	-1.43719	-5.80728e-10	4.25952e-08	-1.23329	-5.80728e-10	0.000125518	-1.19947	-5.80728e-10
161723230	rs138603952	1.1718e-11	-1.60815	-5.80728e-10	5.82178e-08	-0.920837	-5.80728e-10	0.000210478	-0.682539	-5.80728e-10
161723933	rs80034494	1.19706e-11	-1.58682	-5.80728e-10	2.51754e-08	-1.75916	-5.80728e-10	7.30616e-05	-1.74062	-5.80728e-10
161724926	rs12374003	6.25586e-11	0.0668314	-5.80728e-10	2.50458e-08	-1.76432	-5.80728e-10	7.14763e-05	-1.76256	-5.80728e-10
161725482	rs12374105	1.17437e-11	-0.32244	-1.28351	8.90362e-09	-1.15345	-1.64512	2.57926e-05	-1.12857	-1.65326
161725560	rs59872885	5.85495e-11	-1.39376	1.39435	1.37976e-08	-1.76247	-0.59806	4.10126e-05	-1.76441	-0.553634
161725787	rs4494944	6.25586e-11	0.0668314	-5.80728e-10	2.50458e-08	-1.76432	-5.80728e-10	7.14763e-05	-1.76256	-5.80728e-10
161725855	rs12630366	0.00630794	6.92702	11.5688	4.82821e-09	-1.74713	-1.66343	1.32647e-05	-1.75968	-1.68714
161726047	rs80299203	2.45559e-10	-1.29652e-10	1.43426	7.52202e-08	-1.29652e-10	-0.664608	0.000189007	-1.29652e-10	-0.790139
161727089	rs77364586	2.39296e-11	-1.29652e-10	-0.894158	2.58535e-08	-1.29652e-10	-1.73258	7.32946e-05	-1.29652e-10	-1.73744
161727372	rs75972915	5.32803e-11	-0.0937067	-5.80728e-10	3.03005e-08	-1.57386	-5.80728e-10	7.17886e-05	-1.7582	-5.80728e-10
161727782	rs9862898	1.10551e-11	-0.377227	-1.28916	9.21102e-09	-1.11689	-1.64774	2.67053e-05	-1.09129	-1.65577
161727898	rs77800677	1.32621e-11	-1.48437	-5.80728e-10	2.50254e-08	-1.76514	-5.80728e-10	7.14317e-05	-1.76318	-5.80728e-10
161728680	rs4856665	0.00553803	6.9755	11.3901	4.75336e-09	-1.7493	-1.67687	1.31005e-05	-1.7609	-1.69837
161728845	rs9834707	6.25586e-11	0.0668314	-5.80728e-10	2.50458e-08	-1.76432	-5.80728e-10	7.14763e-05	-1.76256	-5.80728e-10
161729127	rs180940285	2.9397e-09	-1.29652e-10	3.91679	6.48562e-07	-1.29652e-10	1.48973	0.00201103	-1.29652e-10	1.57448
161729768	rs4241434	1.3886e-07	2.17707	5.59488	1.29767e-08	-0.783815	-1.63806	4.28134e-05	-0.671954	-1.60312
161729814	rs16834133	3.68537e-11	-1.65866	1.19635	1.31613e-08	-1.69127	-0.716475	3.79421e-05	-1.72148	-0.674382
161729883	rs4594629	1.0981e-11	-0.358456	-1.31465	8.98976e-09	-1.12961	-1.65933	2.60705e-05	-1.10426	-1.66686
161730410	rs4312667	1.27012e-07	2.15299	5.52978	1.29252e-08	-0.795815	-1.63003	4.26662e-05	-0.684622	-1.59389
161730546	rs117708268	1.50575e-11	-1.29652e-10	-1.3574	2.7953e-08	-1.29652e-10	-1.6545	7.931e-05	-1.29652e-10	-1.65856
161730602	rs9840976	0.00493247	6.9755	11.2743	4.71494e-09	-1.7493	-1.68499	1.30134e-05	-1.7609	-1.70505
161730880	rs73032205	4.11517e-11	-1.64284	1.29083	1.38381e-08	-1.69731	-0.660293	3.96683e-05	-1.73429	-0.617077
161731143	rs4856743	1.24461e-07	2.15299	5.50949	1.29585e-08	-0.795815	-1.62746	4.2792e-05	-0.684622	-1.59095
161731309	rs117166396	1.30879e-11	-1.29652e-10	-1.49758	2.58034e-08	-1.29652e-10	-1.73452	7.33669e-05	-1.29652e-10	-1.73645
161731312	rs2068396	1.00331e-11	-1.76338	-5.80728e-10	1.15121e-07	-0.239044	-5.80728e-10	0.000255565	-0.488446	-5.80728e-10
161731444	rs34264430	6.37137e-11	0.0851269	-5.80728e-10	2.506e-08	-1.76376	-5.80728e-10	7.14246e-05	-1.76328	-5.80728e-10
161731794	rs16834167	1.31713e-11	-1.49124	-5.80728e-10	2.5015e-08	-1.76555	-5.80728e-10	7.14079e-05	-1.76351	-5.80728e-10
161732081	rs9813053	6.37137e-11	0.0851269	-5.80728e-10	2.506e-08	-1.76376	-5.80728e-10	7.14246e-05	-1.76328	-5.80728e-10
161732421	rs73875984	1.00287e-11	-1.76382	-5.80728e-10	1.13786e-07	-0.250709	-5.80728e-10	0.000252853	-0.499113	-5.80728e-10
161732691	rs9871773	2.75551e-11	-0.753084	-5.80728e-10	3.76318e-08	-1.35718	-5.80728e-10	7.47368e-05	-1.71795	-5.80728e-10
161732704	rs9871781	1.28545e-11	-0.188939	-1.32664	7.94975e-09	-1.24725	-1.66464	2.22512e-05	-1.2576	-1.67192
161732792	rs78537310	1.33621e-11	-1.47685	-5.80728e-10	2.50357e-08	-1.76472	-5.80728e-10	7.13837e-05	-1.76385	-5.80728e-10
161733182	rs79280340	1.32443e-11	-1.48571	-5.80728e-10	3.95032e-07	0.993939	-5.80728e-10	0.000554922	0.286906	-5.80728e-10
161733638	rs4333098	6.13064e-11	0.0466117	-5.80728e-10	2.50327e-08	-1.76484	-5.80728e-10	7.15414e-05	-1.76165	-5.80728e-10
161733830	rs7431844	1.70888e-11	-0.0995177	-1.13133	8.37808e-09	-1.29093	-1.56848	2.37041e-05	-1.28692	-1.57935
161734446	rs79695408	9.33438e-11	-1.29652e-10	0.467017	3.26402e-08	-1.29652e-10	-1.49948	9.13044e-05	-1.29652e-10	-1.51772
161735162	rs6441426	1.38264e-11	-1.44269	-5.80728e-10	2.50316e-08	-1.76489	-5.80728e-10	7.12711e-05	-1.76543	-5.80728e-10
161735496	rs1912454	0.00558548	7.33536	11.0388	4.60571e-09	-1.75772	-1.70001	1.27978e-05	-1.76553	-1.71712
161735624	rs76368957	1.02528e-11	-1.29652e-10	-1.74172	4.13794e-08	-1.29652e-10	-1.26224	0.000116843	-1.29652e-10	-1.27109
161735668	rs1355290	1.02268e-07	2.07878	5.3873	1.25428e-08	-0.832555	-1.62333	4.13569e-05	-0.72343	-1.58625
161735834	rs112846229	1.42517e-11	-1.4124	-5.80728e-10	3.13553e-08	-1.53965	-5.80728e-10	7.70042e-05	-1.68806	-5.80728e-10
161736128	rs7635026	9.98641e-08	2.05499	5.3873	1.23969e-08	-0.844257	-1.62333	4.08484e-05	-0.7358	-1.58625
161736542	rs28413956	0.00483166	7.30475	10.9244	4.57658e-09	-1.75751	-1.70657	1.2732e-05	-1.76557	-1.72224
161736584	rs114250748	1.13551e-11	-1.6396	-5.80728e-10	2.73635e-08	-1.67582	-5.80728e-10	7.64066e-05	-1.69585	-5.80728e-10
161736644	rs13079461	2.34181e-10	1.38682	-5.80728e-10	8.2712e-08	-0.569664	-5.80728e-10	0.000272803	-0.423172	-5.80728e-10
161737146	rs74824614	1.02271e-11	-1.74423	-5.80728e-10	3.43239e-08	-1.44919	-5.80728e-10	0.000107056	-1.35857	-5.80728e-10
161737206	rs114146294	1.18793e-11	-1.59448	-5.80728e-10	2.60925e-08	-1.72338	-5.80728e-10	7.13219e-05	-1.76472	-5.80728e-10
161737211	rs16834190	1.29393e-11	-1.50901	-5.80728e-10	2.50148e-08	-1.76556	-5.80728e-10	7.14496e-05	-1.76293	-5.80728e-10
161737258	rs16834194	1.67049e-11	-0.111934	-1.14164	8.55745e-09	-1.26424	-1.57399	2.41543e-05	-1.26277	-1.58469
161737288	rs4333097	4.81e-11	-1.67805	1.48206	1.57306e-08	-1.67332	-0.556096	4.5244e-05	-1.70742	-0.512435
161737393	rs4450831	0.00436404	7.29041	10.837	4.56056e-09	-1.75633	-1.71126	1.26908e-05	-1.76523	-1.72582
161737583	rs1510338	6.356e-11	0.0827112	-5.80728e-10	2.5033e-08	-1.76483	-5.80728e-10	7.14961e-05	-1.76228	-5.80728e-10
161737937	rs34670686	2.41655e-10	1.41824	-5.80728e-10	7.64784e-08	-0.64802	-5.80728e-10	0.000269693	-0.43464	-5.80728e-10
161738116	rs961839	6.37137e-11	0.0851269	-5.80728e-10	2.506e-08	-1.76376	-5.80728e-10	7.14246e-05	-1.76328	-5.80728e-10
161738202	rs961840	1.67472e-11	-0.111934	-1.13911	8.56901e-09	-1.26424	-1.57264	2.41859e-05	-1.26277	-1.58338
161738587	rs1510340	0.00443377	7.33536	10.8079	4.54739e-09	-1.75772	-1.71275	1.26726e-05	-1.76553	-1.72694
161739090	rs9822058	6.25586e-11	0.0668314	-5.80728e-10	2.50458e-08	-1.76432	-5.80728e-10	7.14763e-05	-1.76256	-5.80728e-10
161739189	rs77226143	3.30684e-11	-1.29652e-10	-0.570695	3.08861e-08	-1.29652e-10	-1.55472	8.98951e-05	-1.29652e-10	-1.53328
161739682	rs907079	0.00377444	7.29041	10.6918	4.5281e-09	-1.75633	-1.7184	1.26237e-05	-1.76523	-1.73111
161739777	rs9290107	1.90791e-11	0.0196924	-1.14037	8.13478e-09	-1.31556	-1.57332	2.18692e-05	-1.36281	-1.58404
161740082	rs9827385	1.70942e-11	-0.0914273	-1.13911	8.47362e-09	-1.27543	-1.57264	2.39163e-05	-1.27398	-1.58338
161740338	rs4602407	7.42314e-08	2.07878	5.06689	1.31339e-08	-0.832555	-1.57727	4.35672e-05	-0.72343	-1.53419
161740419	rs6779506	4.53921e-11	-1.68918	1.43525	1.54785e-08	-1.66113	-0.584445	4.43879e-05	-1.69765	-0.541303
161740488	rs4498059	0.00356231	7.29041	10.634	4.51624e-09	-1.75633	-1.72102	1.26e-05	-1.76523	-1.733
161740585	rs73172712	1.12862e-11	-1.64569	-5.80728e-10	2.50574e-08	-1.76386	-5.80728e-10	7.58573e-05	-1.70307	-5.80728e-10
161740697	rs4498060	0.00356231	7.29041	10.634	4.51624e-09	-1.75633	-1.72102	1.26e-05	-1.76523	-1.733
161741282	rs907080	0.00306878	7.19638	10.5789	4.52039e-09	-1.75303	-1.7234	1.25915e-05	-1.76423	-1.73467
161742176	rs6767956	5.69425e-10	2.27535	-5.80728e-10	2.50309e-08	-1.76492	-5.80728e-10	7.22894e-05	-1.75124	-5.80728e-10
161742746	rs17504334	6.27695e-11	0.0701957	-5.80728e-10	2.50357e-08	-1.76473	-5.80728e-10	7.14778e-05	-1.76254	-5.80728e-10
161743374	rs56028442	1.00677e-11	-1.75994	-5.80728e-10	8.81615e-08	-0.505858	-5.80728e-10	0.000194062	-0.763746	-5.80728e-10
161743417	rs78920988	4.42159e-11	-1.67805	1.39787	1.49501e-08	-1.67332	-0.606986	4.29589e-05	-1.70742	-0.564261
161743911	rs148354533	1.19783e-11	-1.58618	-5.80728e-10	6.5633e-08	-0.800949	-5.80728e-10	0.000238101	-0.559226	-5.80728e-10
161743941	rs1858239	1.79906e-11	-0.0521113	-1.12731	8.35075e-09	-1.29636	-1.56632	2.35641e-05	-1.29494	-1.57726
161744090	rs984096	6.07906e-08	2.00527	4.94065	1.29315e-08	-0.868596	-1.55677	4.29101e-05	-0.76154	-1.51127
161744269	rs984097	6.07906e-08	2.00527	4.94065	1.29315e-08	-0.868596	-1.55677	4.29101e-05	-0.76154	-1.51127
161744436	rs984098	6.52507e-11	0.108963	-5.80728e-10	2.50642e-08	-1.76359	-5.80728e-10	7.1376e-05	-1.76396	-5.80728e-10
161744461	rs984099	6.66068e-11	0.129533	-5.80728e-10	2.50834e-08	-1.76282	-5.80728e-10	7.1334e-05	-1.76455	-5.80728e-10
161744694	rs17504417	6.52507e-11	0.108963	-5.80728e-10	2.50642e-08	-1.76359	-5.80728e-10	7.1376e-05	-1.76396	-5.80728e-10
161744724	rs13340124	1.60322e-11	-1.29467	-5.80728e-10	2.53502e-08	-1.75224	-5.80728e-10	7.16249e-05	-1.76048	-5.80728e-10
161744827	rs10936266	2.12248e-11	0.0650146	-1.07912	8.27906e-09	-1.33133	-1.53997	2.30974e-05	-1.3405	-1.5517
161744889	rs4453857	5.20288e-12	-1.23725	-1.18281	6.06087e-09	-1.57651	-1.60666	1.72441e-05	-1.58403	-1.60042
161744973	rs58885376	4.91306e-11	-1.66118	1.48639	1.56305e-08	-1.68233	-0.553471	4.46237e-05	-1.7239	-0.509762
161745436	rs11917938	7.55675e-10	-1.67225	4.23059	2.76329e-07	-0.593478	1.23004	0.000593297	-0.916322	1.2701
161745870	rs1510344	5.22197e-09	0.33294	4.15842	1.176e-07	-1.14817	0.930431	0.000322252	-1.2179	0.961309
161745897	rs114848298	3.383e-11	-0.547925	-5.80728e-10	3.39318e-08	-1.46068	-5.80728e-10	9.8865e-05	-1.43817	-5.80728e-10
161746042	rs116606144	1.10633e-11	-1.66564	-5.80728e-10	2.53874e-08	-1.75077	-5.80728e-10	7.41907e-05	-1.72528	-5.80728e-10
161746233	rs9869343	6.52507e-11	0.108963	-5.80728e-10	2.50642e-08	-1.76359	-5.80728e-10	7.1376e-05	-1.76396	-5.80728e-10
161746376	rs9869369	5.42565e-09	0.401864	4.12776	1.11067e-07	-1.1847	0.909803	0.000304969	-1.25227	0.940561
161746438	rs73032224	4.60362e-11	-1.66118	1.42133	1.5027e-08	-1.68233	-0.592845	4.28698e-05	-1.7239	-0.549858
161746457	rs9814278	5.46489e-09	0.401864	4.13496	1.11606e-07	-1.1847	0.914648	0.000306459	-1.25227	0.945435
161746554	rs4241435	5.31879e-08	1.95586	4.85646	1.28083e-08	-0.892614	-1.54232	4.25106e-05	-0.78696	-1.49521
161746674	rs9869853	5.55433e-09	0.401864	4.1512	1.12832e-07	-1.1847	0.92557	0.000309844	-1.25227	0.956419
161746675	rs142646044	1.74236e-11	-1.29652e-10	-1.21145	2.56115e-08	-1.29652e-10	-1.74199	7.27843e-05	-1.29652e-10	-1.74442
161747138	rs150221438	3.10105e-11	-1.29652e-10	-0.634946	3.27183e-08	-1.29652e-10	-1.49709	9.18578e-05	-1.29652e-10	-1.51168
161747143	rs4856666	0.00408654	7.59715	10.4645	4.46054e-09	-1.7618	-1.72795	1.2537e-05	-1.76548	-1.73776
161747156	rs6809393	6.52507e-11	0.108963	-5.80728e-10	2.50642e-08	-1.76359	-5.80728e-10	7.1376e-05	-1.76396	-5.80728e-10
161747358	rs9874973	6.52507e-11	0.108963	-5.80728e-10	2.50642e-08	-1.76359	-5.80728e-10	7.1376e-05	-1.76396	-5.80728e-10
161747463	rs7632987	0.00393531	7.50159	10.5224	4.48051e-09	-1.75958	-1.72571	1.25518e-05	-1.7658	-1.73626
161747790	rs1397234	5.31879e-08	1.95586	4.85646	1.28083e-08	-0.892614	-1.54232	4.25106e-05	-0.78696	-1.49521
161748659	rs73032234	4.6271e-11	-1.65609	1.42133	1.49606e-08	-1.68676	-0.592845	4.27362e-05	-1.72702	-0.549858
161748681	rs28532919	0.00350451	7.50159	10.4065	4.46102e-09	-1.75958	-1.73007	1.25158e-05	-1.7658	-1.73913
161749386	rs73032236	1.36947e-11	-1.45226	-5.80728e-10	2.12202e-07	0.372509	-5.80728e-10	0.000937037	0.8108	-5.80728e-10
161749981	rs76193507	1.16041e-11	-1.61792	-5.80728e-10	2.55178e-07	0.556934	-5.80728e-10	0.000378461	-0.0958093	-5.80728e-10
161749992	rs9814837	4.91906e-08	1.87773	4.85646	1.24658e-08	-0.919721	-1.54232	4.02897e-05	-0.840619	-1.49521
161750476	rs1858240	4.68148e-11	-1.6535	1.43043	1.50103e-08	-1.68893	-0.587357	4.29107e-05	-1.72853	-0.544268
161751275	rs56315604	0.0041702	7.50159	10.5804	4.49118e-09	-1.75958	-1.72334	1.25723e-05	-1.7658	-1.73462
161751457	rs62280492	6.39295e-11	0.0885079	-5.80728e-10	2.50479e-08	-1.76424	-5.80728e-10	7.1426e-05	-1.76326	-5.80728e-10
161751507	rs16847297	4.71644e-11	-1.65088	1.43525	1.50219e-08	-1.69107	-0.584445	4.29743e-05	-1.73002	-0.541303
161752172	rs9863326	1.16335e-11	-1.61539	-5.80728e-10	2.57744e-07	0.566938	-5.80728e-10	0.000381686	-0.0873245	-5.80728e-10
161752231	rs13317077	6.39295e-11	0.0885079	-5.80728e-10	2.50479e-08	-1.76424	-5.80728e-10	7.1426e-05	-1.76326	-5.80728e-10
161752277	rs9826218	5.77358e-09	0.363578	4.2282	1.21891e-07	-1.15937	0.977475	0.000331971	-1.2355	1.00862
161752753	rs9826712	1.02706e-11	-1.73999	-5.80728e-10	8.00043e-08	-0.602948	-5.80728e-10	0.000173737	-0.874381	-5.80728e-10
161752847	rs75837117	1.04873e-11	-1.71911	-5.80728e-10	1.57093e-07	0.0718071	-5.80728e-10	0.000251912	-0.502844	-5.80728e-10
161753561	rs1983209	1.59658e-11	-1.29882	-5.80728e-10	2.53325e-08	-1.75294	-5.80728e-10	7.15939e-05	-1.76091	-5.80728e-10
161753898	rs1154807	5.78045e-09	0.356579	4.23638	1.22381e-07	-1.16089	0.983003	0.000335703	-1.22988	1.01418
161754030	rs77001797	4.82867e-12	-1.2535	-1.2412	6.23281e-09	-1.58619	-1.56901	1.77313e-05	-1.59351	-1.56309
161754109	rs1983208	5.73331e-09	0.356579	4.2282	1.21706e-07	-1.16089	0.977475	0.000333842	-1.22988	1.00862
161754837	rs962873	5.91951e-09	0.380352	4.23638	1.2085e-07	-1.17348	0.983003	0.00033175	-1.24172	1.01418
161755240	rs1510346	5.65207e-08	1.93244	4.94065	1.24824e-08	-0.903938	-1.55677	4.13345e-05	-0.798952	-1.51127
161755517	rs1397246	5.8227e-09	0.356579	4.24367	1.22985e-07	-1.16089	0.987922	0.000337368	-1.22988	1.01913
161755742	rs73878503	1.02392e-11	-1.74305	-5.80728e-10	8.17272e-08	-0.581642	-5.80728e-10	0.00017701	-0.855715	-5.80728e-10
161756086	rs7620145	5.87063e-09	0.356579	4.25187	1.23668e-07	-1.16089	0.993462	0.000339253	-1.22988	1.0247
161756578	rs75809076	4.59477e-11	-1.66901	1.42724	1.51908e-08	-1.67505	-0.589283	4.32501e-05	-1.71869	-0.54623
161756579	rs80228035	4.4162e-11	-1.66014	1.37873	1.4633e-08	-1.68326	-0.61849	4.17372e-05	-1.72455	-0.575979
161756602	rs35282795	0.00385126	7.41102	10.5914	4.51227e-09	-1.757	-1.72123	1.25936e-05	-1.76565	-1.73308
161756606	rs9819461	5.38061e-08	1.85456	4.96931	1.20567e-08	-0.930867	-1.56454	3.88397e-05	-0.852276	-1.5202
161757134	rs1027921	5.21059e-08	1.83146	4.9603	1.19776e-08	-0.941941	-1.56005	3.85952e-05	-0.863861	-1.51493
161757137	rs13323724	6.39295e-11	0.0885079	-5.80728e-10	2.50479e-08	-1.76424	-5.80728e-10	7.1426e-05	-1.76326	-5.80728e-10
161757272	rs1397245	0.00408521	7.45625	10.6051	4.50147e-09	-1.75834	-1.72228	1.25818e-05	-1.76578	-1.73389
161757575	rs34922593	0.00390455	7.41102	10.6051	4.50752e-09	-1.757	-1.72228	1.25835e-05	-1.76565	-1.73389
161757588	rs16847298	2.16652e-11	-1.29652e-10	-0.993565	2.82357e-08	-1.29652e-10	-1.64444	8.3944e-05	-1.29652e-10	-1.60177
161757599	rs13323875	6.27695e-11	0.0701957	-5.80728e-10	2.50357e-08	-1.76473	-5.80728e-10	7.14778e-05	-1.76254	-5.80728e-10
161757677	rs1397244	0.00278215	7.41102	10.2662	4.45218e-09	-1.757	-1.73463	1.24834e-05	-1.76565	-1.74187
161757895	rs1397243	0.00278215	7.41102	10.2662	4.45218e-09	-1.757	-1.73463	1.24834e-05	-1.76565	-1.74187
161757939	rs1397242	0.00278215	7.41102	10.2662	4.45218e-09	-1.757	-1.73463	1.24834e-05	-1.76565	-1.74187
161758036	rs1397241	0.00416405	7.50159	10.5789	4.4909e-09	-1.75958	-1.7234	1.25717e-05	-1.7658	-1.73467
161758060	rs73878507	1.60421e-11	-1.29406	-5.80728e-10	2.53528e-08	-1.75214	-5.80728e-10	7.16297e-05	-1.76041	-5.80728e-10
161758357	rs2175265	6.08066e-08	1.90107	5.04511	1.22159e-08	-0.908452	-1.57383	3.93601e-05	-0.828837	-1.53033
161758523	rs6796372	5.04621e-10	2.15453	-5.80728e-10	2.51673e-08	-1.75948	-5.80728e-10	7.18996e-05	-1.75665	-5.80728e-10
161758678	rs2136712	5.22858e-08	1.85456	4.94065	1.21508e-08	-0.930867	-1.55677	3.91881e-05	-0.852276	-1.51127
161758748	rs6796554	0.00371549	7.36139	10.6051	4.51477e-09	-1.75539	-1.72228	1.25869e-05	-1.76538	-1.73389
161758772	rs2175264	6.27695e-11	0.0701957	-5.80728e-10	2.50357e-08	-1.76473	-5.80728e-10	7.14778e-05	-1.76254	-5.80728e-10
161759112	rs1397240	0.00391058	7.41102	10.6067	4.51591e-09	-1.757	-1.72042	1.26032e-05	-1.76565	-1.73232
161759119	rs1397239	5.76424e-08	1.93244	4.9603	1.24415e-08	-0.903938	-1.56005	4.11835e-05	-0.798952	-1.51493
161759129	rs11923750	1.16632e-11	-1.61283	-5.80728e-10	2.60341e-07	0.576964	-5.80728e-10	0.000384946	-0.0788189	-5.80728e-10
161759211	rs1397238	5.33234e-08	1.85456	4.9603	1.21109e-08	-0.930867	-1.56005	3.90449e-05	-0.852276	-1.51493
161759680	rs150815838	1.07716e-11	-1.69236	-5.80728e-10	3.08806e-08	-1.5549	-5.80728e-10	0.000120007	-1.24437	-5.80728e-10
161759698	rs16834360	0.00503751	7.69201	10.5789	4.46981e-09	-1.76428	-1.7234	1.25841e-05	-1.76482	-1.73467
161760549	rs951475	0.00457638	7.59601	10.5789	4.47637e-09	-1.76282	-1.7234	1.25748e-05	-1.76556	-1.73467
161760608	rs7640608	1.67398e-11	-1.25149	-5.80728e-10	2.55567e-08	-1.74413	-5.80728e-10	7.20156e-05	-1.75504	-5.80728e-10
161760785	rs1397237	5.76138e-08	1.97318	4.91907	1.31067e-08	-0.858779	-1.55313	4.13115e-05	-0.803565	-1.50722
161760786	rs4856667	8.84001e-10	-1.65369	4.36888	2.86435e-07	-0.655371	1.32785	0.000621164	-0.968883	1.36856
161760864	rs79142684	1.65813e-11	-1.261	-5.80728e-10	2.55078e-08	-1.74605	-5.80728e-10	7.19193e-05	-1.75638	-5.80728e-10
161761078	rs1397236	0.00479017	7.64167	10.5789	4.47297e-09	-1.76358	-1.7234	1.25785e-05	-1.76527	-1.73467
161761231	rs10513577	6.52507e-11	0.108963	-5.80728e-10	2.50642e-08	-1.76359	-5.80728e-10	7.1376e-05	-1.76396	-5.80728e-10
161761523	rs13100661	0.00479017	7.64167	10.5789	4.47297e-09	-1.76358	-1.7234	1.25785e-05	-1.76527	-1.73467
161761627	rs9883680	5.91062e-08	2.0203	4.89751	1.34649e-08	-0.835493	-1.54945	4.24877e-05	-0.779585	-1.50312
161761778	rs9884026	5.98033e-09	0.356579	4.27038	1.25225e-07	-1.16089	1.00598	0.00034355	-1.22988	1.03729
161761836	rs114299252	1.05663e-11	-1.71161	-5.80728e-10	1.64423e-07	0.117416	-5.80728e-10	0.000261632	-0.464985	-5.80728e-10
161761866	rs9850597	6.17653e-08	2.00248	4.95935	1.2959e-08	-0.855252	-1.56799	4.1817e-05	-0.7745	-1.52412
161761879	rs35512559	0.00674464	7.93176	10.631	4.48841e-09	-1.76581	-1.71772	1.2686e-05	-1.76088	-1.73054
161761886	rs34793869	0.00674464	7.93176	10.631	4.48841e-09	-1.76581	-1.71772	1.2686e-05	-1.76088	-1.73054
161761920	rs9850613	6.33317e-11	0.0791134	-5.80728e-10	2.50215e-08	-1.76529	-5.80728e-10	7.15494e-05	-1.76153	-5.80728e-10
161762248	rs6789071	0.00479017	7.64167	10.5789	4.47297e-09	-1.76358	-1.7234	1.25785e-05	-1.76527	-1.73467
161762294	rs114195528	1.09296e-11	-1.6778	-5.80728e-10	1.96717e-07	0.29674	-5.80728e-10	0.000303889	-0.31526	-5.80728e-10
161762349	rs6789187	5.61465e-08	1.94738	4.91907	1.29415e-08	-0.871463	-1.55313	4.07753e-05	-0.81663	-1.50722
161762425	rs6776232	0.00457638	7.59601	10.5789	4.47637e-09	-1.76282	-1.7234	1.25748e-05	-1.76556	-1.73467
161762471	rs6778769	3.73521e-06	5.7707	5.29335	1.05387e-08	-1.0879	-1.54208	2.87401e-05	-1.17909	-1.49454
161762474	rs191126850	1.17621e-11	-1.60439	-5.80728e-10	2.72871e-08	-1.67861	-5.80728e-10	7.42676e-05	-1.72425	-5.80728e-10
161762484	rs6791872	0.0046541	7.64167	10.5501	4.46762e-09	-1.76358	-1.72459	1.25681e-05	-1.76527	-1.7355
161762558	rs6779000	0.0047148	7.64167	10.563	4.47549e-09	-1.76358	-1.72283	1.25912e-05	-1.76527	-1.73365
161762663	rs6779195	0.00489442	7.69201	10.5501	4.46446e-09	-1.76428	-1.72459	1.25737e-05	-1.76482	-1.7355
161762762	rs2089738	8.33837e-10	-1.64978	4.30654	2.70747e-07	-0.667551	1.28371	0.000588068	-0.979197	1.32412
161763085	rs150342756	1.86951e-11	-1.29652e-10	-1.14101	2.67639e-08	-1.29652e-10	-1.69797	7.49151e-05	-1.29652e-10	-1.71557
161763159	rs115893695	1.50661e-11	-1.35682	-5.80728e-10	4.00132e-08	-1.29582	-5.80728e-10	7.12545e-05	-1.76566	-5.80728e-10
161763214	rs1813301	5.38847e-08	1.94738	4.87795	1.30331e-08	-0.871463	-1.54607	4.10965e-05	-0.81663	-1.49937
161763328	rs7625559	5.07038e-11	-1.6535	1.51023	1.57544e-08	-1.68893	-0.538975	4.50776e-05	-1.72853	-0.495003
161763334	rs7647638	8.2739e-10	-1.65754	4.30654	2.77442e-07	-0.643124	1.28371	0.000600364	-0.958503	1.32412
161763388	rs7625640	5.86119e-10	2.30425	-5.80728e-10	2.50215e-08	-1.76529	-5.80728e-10	7.24184e-05	-1.74946	-5.80728e-10
161763390	rs77499329	1.55789e-11	-1.29652e-10	-1.32335	2.55719e-08	-1.29652e-10	-1.74354	7.27893e-05	-1.29652e-10	-1.74435
161763391	rs4133847	6.66068e-11	0.129533	-5.80728e-10	2.50834e-08	-1.76282	-5.80728e-10	7.1334e-05	-1.76455	-5.80728e-10
161763414	rs7625822	5.70824e-10	2.27781	-5.80728e-10	2.503e-08	-1.76495	-5.80728e-10	7.23001e-05	-1.7511	-5.80728e-10
161763524	rs7628078	5.09717e-11	-1.64823	1.51023	1.56876e-08	-1.69318	-0.538975	4.49453e-05	-1.73147	-0.495003
161763820	rs2102509	0.00452204	7.64167	10.5213	4.46243e-09	-1.76358	-1.72576	1.25581e-05	-1.76527	-1.73629
161764063	rs11716576	6.39295e-11	0.0885079	-5.80728e-10	2.50479e-08	-1.76424	-5.80728e-10	7.1426e-05	-1.76326	-5.80728e-10
161764162	rs2089737	5.38847e-08	1.94738	4.87795	1.30331e-08	-0.871463	-1.54607	4.10965e-05	-0.81663	-1.49937
161764248	rs2102508	0.00432022	7.59601	10.5213	4.46582e-09	-1.76282	-1.72576	1.25544e-05	-1.76556	-1.73629
161764377	rs35298688	0.00452204	7.64167	10.5213	4.46243e-09	-1.76358	-1.72576	1.25581e-05	-1.76527	-1.73629
161764383	rs34869298	0.00452204	7.64167	10.5213	4.46243e-09	-1.76358	-1.72576	1.25581e-05	-1.76527	-1.73629
161764592	rs7631119	1.66638e-11	-1.25604	-5.80728e-10	2.5533e-08	-1.74506	-5.80728e-10	7.19688e-05	-1.75569	-5.80728e-10
161764646	rs73014613	5.11937e-11	-1.64823	1.51457	1.57292e-08	-1.69318	-0.536329	4.50665e-05	-1.73147	-0.49231
161764880	rs4856668	5.15204e-08	1.924	4.85646	1.29331e-08	-0.882917	-1.54232	4.07837e-05	-0.828431	-1.49521
161765158	rs73878517	1.68311e-11	-1.24605	-5.80728e-10	2.55856e-08	-1.743	-5.80728e-10	7.20732e-05	-1.75424	-5.80728e-10
161765251	rs6786598	0.00426945	7.64167	10.4638	4.45251e-09	-1.76358	-1.72798	1.25394e-05	-1.76527	-1.73777
161765259	rs6786600	0.00483768	7.73789	10.4925	4.4519e-09	-1.76481	-1.72689	1.25608e-05	-1.7643	-1.73705
161765431	rs9876455	5.04267e-08	1.924	4.835	1.29821e-08	-0.882917	-1.53854	4.09552e-05	-0.828431	-1.49101
161765438	rs6762210	0.00439386	7.64167	10.4925	4.45739e-09	-1.76358	-1.72689	1.25486e-05	-1.76527	-1.73705
161765630	rs13319565	6.66068e-11	0.129533	-5.80728e-10	2.50834e-08	-1.76282	-5.80728e-10	7.1334e-05	-1.76455	-5.80728e-10
161765667	rs6789427	0.00401084	7.55046	10.4925	4.46466e-09	-1.76195	-1.72689	1.25426e-05	-1.76574	-1.73705
161765762	rs60886133	5.10582e-11	-1.65088	1.51457	1.57624e-08	-1.69107	-0.536329	4.51321e-05	-1.73002	-0.49231
161765767	rs139041487	5.1327e-11	-1.64563	1.51457	1.5878e-08	-1.68376	-0.536329	4.52852e-05	-1.72663	-0.49231
161765917	rs6789851	5.57264e-08	2.00248	4.85646	1.32959e-08	-0.855252	-1.54232	4.30436e-05	-0.7745	-1.49521
161766226	rs144031276	1.2489e-11	-1.54443	-5.80728e-10	5.17708e-08	-1.0382	-5.80728e-10	7.25852e-05	-1.74716	-5.80728e-10
161766236	rs11921532	1.05503e-11	-1.71312	-5.80728e-10	1.62953e-07	0.108431	-5.80728e-10	0.000259685	-0.472451	-5.80728e-10
161766286	rs9844411	5.57264e-08	2.00248	4.85646	1.32959e-08	-0.855252	-1.54232	4.30436e-05	-0.7745	-1.49521
161766289	rs140100897	6.21962e-11	-1.29652e-10	0.0610204	4.66958e-08	-1.29652e-10	-1.14137	0.000123488	-1.29652e-10	-1.21578
161766355	rs57955167	5.10582e-11	-1.65088	1.51457	1.57624e-08	-1.69107	-0.536329	4.51321e-05	-1.73002	-0.49231
161766603	rs9882103	4.92651e-08	1.9007	4.835	1.28352e-08	-0.894298	-1.53854	4.04777e-05	-0.84016	-1.49101
161766614	rs13099598	0.0040789	7.59601	10.4638	4.45589e-09	-1.76282	-1.72798	1.25358e-05	-1.76556	-1.73777
161766811	rs60022403	5.07677e-11	-1.6535	1.51149	1.61119e-08	-1.68893	-0.516537	4.59176e-05	-1.72853	-0.476542
161766863	rs9848787	6.39295e-11	0.0885079	-5.80728e-10	2.50479e-08	-1.76424	-5.80728e-10	7.1426e-05	-1.76326	-5.80728e-10
161767082	rs7637893	0.0043629	7.69201	10.4351	4.44464e-09	-1.76428	-1.72904	1.25364e-05	-1.76482	-1.73847
161767145	rs143859432	1.08108e-11	-1.68873	-5.80728e-10	2.80075e-08	-1.65256	-5.80728e-10	7.51438e-05	-1.71252	-5.80728e-10
161767243	rs7615800	0.00414869	7.64167	10.4351	4.44778e-09	-1.76358	-1.72904	1.25308e-05	-1.76527	-1.73847
161767296	rs142497573	1.0372e-11	-1.73016	-5.80728e-10	7.53579e-08	-0.66278	-5.80728e-10	0.000164886	-0.926669	-5.80728e-10
161767481	rs144311841	1.0951e-11	-1.67585	-5.80728e-10	1.98576e-07	0.306146	-5.80728e-10	0.000306296	-0.307369	-5.80728e-10
161767551	rs4856669	0.00580846	7.97819	10.4351	4.4381e-09	-1.76576	-1.72904	1.25997e-05	-1.75978	-1.73847
161767599	rs4856744	0.00580846	7.97819	10.4351	4.4381e-09	-1.76576	-1.72904	1.25997e-05	-1.75978	-1.73847
161767800	rs79421717	1.70797e-11	-1.23138	-5.80728e-10	2.56663e-08	-1.73985	-5.80728e-10	7.22373e-05	-1.75197	-5.80728e-10
161767914	rs35648700	0.00696316	8.14456	10.4501	4.45884e-09	-1.76551	-1.72463	1.26935e-05	-1.75504	-1.73579
161767997	rs13067265	0.00455044	7.75015	10.4191	4.4768e-09	-1.76538	-1.72074	1.263e-05	-1.76334	-1.73251
161768014	rs13067435	0.00516169	7.99058	10.3047	4.45456e-09	-1.76549	-1.72561	1.26542e-05	-1.75799	-1.73595
161768017	rs13067436	0.00548804	7.9375	10.4191	4.47814e-09	-1.76508	-1.72074	1.26975e-05	-1.75801	-1.73251
161768098	rs75879675	1.77893e-11	-1.19068	-5.80728e-10	2.54739e-08	-1.74737	-5.80728e-10	7.24262e-05	-1.74935	-5.80728e-10
161768100	rs73014673	5.467e-11	-1.58253	1.51457	1.51326e-08	-1.73185	-0.536329	4.39838e-05	-1.75579	-0.49231
161768215	rs9816747	5.69096e-08	2.04495	4.835	1.31676e-08	-0.868731	-1.53854	4.32394e-05	-0.774158	-1.49101
161768330	rs35888322	0.00566202	8.09307	10.2947	4.41732e-09	-1.76572	-1.73377	1.26022e-05	-1.75668	-1.74138
161768397	rs117524521	1.31985e-09	-1.29652e-10	3.116	3.23413e-08	-1.29652e-10	-1.50868	9.70613e-05	-1.29652e-10	-1.45658
161768468	rs56210893	0.00566202	8.09307	10.2947	4.41732e-09	-1.76572	-1.73377	1.26022e-05	-1.75668	-1.74138
161768540	rs7432475	0.00566202	8.09307	10.2947	4.41732e-09	-1.76572	-1.73377	1.26022e-05	-1.75668	-1.74138
161768847	rs142819191	3.54298e-11	-0.501719	-5.80728e-10	4.09538e-08	-1.27258	-5.80728e-10	0.000160198	-0.955509	-5.80728e-10
161768851	rs74587680	4.64686e-11	-1.53034	1.29985	1.32595e-08	-1.73465	-0.665662	3.81751e-05	-1.7657	-0.624043
161768924	rs4340718	4.76895e-11	0.724498	-0.929061	5.86016e-09	-1.48713	-1.72972	1.88928e-05	-1.36307	-1.73008
161768966	rs115264970	6.41034e-11	0.0912236	-5.80728e-10	2.51141e-08	-1.7616	-5.80728e-10	7.13895e-05	-1.76377	-5.80728e-10
161769064	rs4611839	0.00550288	8.09307	10.2662	4.41351e-09	-1.76572	-1.73463	1.2596e-05	-1.75668	-1.74187
161769193	rs6800261	0.00550288	8.09307	10.2662	4.41351e-09	-1.76572	-1.73463	1.2596e-05	-1.75668	-1.74187
161769251	rs6800276	0.00472543	7.99768	10.2093	4.40664e-09	-1.76566	-1.73626	1.25711e-05	-1.75777	-1.74276
161769252	rs6800277	0.00472543	7.99768	10.2093	4.40664e-09	-1.76566	-1.73626	1.25711e-05	-1.75777	-1.74276
161769420	rs113315529	1.33275e-11	-1.47944	-5.80728e-10	3.26982e-08	-1.49771	-5.80728e-10	7.93708e-05	-1.65779	-5.80728e-10
161769439	rs115189908	1.09296e-11	-1.6778	-5.80728e-10	1.96717e-07	0.29674	-5.80728e-10	0.000303889	-0.31526	-5.80728e-10
161769592	rs13097361	0.00579368	8.14456	10.2662	4.41447e-09	-1.76551	-1.73463	1.26165e-05	-1.75504	-1.74187
161769704	rs9880694	5.72534e-08	2.12534	4.76063	1.36157e-08	-0.840698	-1.53311	4.61416e-05	-0.718306	-1.4819
161769790	rs34880574	0.00579368	8.14456	10.2662	4.41447e-09	-1.76551	-1.73463	1.26165e-05	-1.75504	-1.74187
161769827	rs34834722	6.52953e-11	0.109647	-5.80728e-10	2.51372e-08	-1.76068	-5.80728e-10	7.13493e-05	-1.76433	-5.80728e-10
161769933	rs34210407	1.00212e-11	-1.76457	-5.80728e-10	2.50183e-08	-1.76542	-5.80728e-10	7.14271e-05	-1.76325	-5.80728e-10
161769961	rs62278873	0.00621494	8.24323	10.2377	4.41429e-09	-1.76472	-1.73546	1.26548e-05	-1.75155	-1.74233
161770029	rs34497191	6.52953e-11	0.109647	-5.80728e-10	2.51372e-08	-1.76068	-5.80728e-10	7.13493e-05	-1.76433	-5.80728e-10
161770119	rs4856746	1.63377e-07	2.86026	5.07429	1.11551e-08	-0.987745	-1.58538	3.57433e-05	-0.914992	-1.54057
161770234	rs4856747	9.12243e-10	-1.58856	4.3352	2.24349e-07	-0.764037	1.19221	0.000488753	-1.09658	1.25652
161770290	rs12637049	0.005631	8.14456	10.2377	4.41081e-09	-1.76551	-1.73546	1.26107e-05	-1.75504	-1.74233
161770370	rs12631615	0.005631	8.14456	10.2377	4.41081e-09	-1.76551	-1.73546	1.26107e-05	-1.75504	-1.74233
161770990	rs13085452	0.005631	8.14456	10.2377	4.41081e-09	-1.76551	-1.73546	1.26107e-05	-1.75504	-1.74233
161771075	rs13085482	0.005631	8.14456	10.2377	4.41081e-09	-1.76551	-1.73546	1.26107e-05	-1.75504	-1.74233
161771227	rs73014684	5.56784e-11	-1.58253	1.53285	1.42378e-08	-1.73185	-0.597274	4.19957e-05	-1.75579	-0.538563
161771261	rs73014685	5.58653e-11	-1.57918	1.53285	1.42176e-08	-1.73327	-0.597274	4.19636e-05	-1.75656	-0.538563
161771382	rs9871102	8.94364e-10	-1.57348	4.30032	2.11482e-07	-0.798867	1.16798	0.000463567	-1.125	1.23203
161771440	rs59423366	0.00624952	8.24878	10.2377	4.41261e-09	-1.7651	-1.73546	1.26671e-05	-1.75058	-1.74233
161771578	rs61342226	0.00534837	8.09307	10.2377	4.40985e-09	-1.76572	-1.73546	1.25902e-05	-1.75668	-1.74233
161771642	rs34809784	0.00624952	8.24878	10.2377	4.41261e-09	-1.7651	-1.73546	1.26671e-05	-1.75058	-1.74233
161771956	rs9837615	6.52953e-11	0.109647	-5.80728e-10	2.51372e-08	-1.76068	-5.80728e-10	7.13493e-05	-1.76433	-5.80728e-10
161771986	rs6767648	6.86465e-09	0.59538	4.16949	9.47103e-08	-1.27862	0.844413	0.000266807	-1.34031	0.894917
161771989	rs12632991	0.00534837	8.09307	10.2377	4.40985e-09	-1.76572	-1.73546	1.25902e-05	-1.75668	-1.74233
161772005	rs117397948	5.01079e-11	-1.29652e-10	-0.155095	3.40957e-08	-1.29652e-10	-1.45586	9.45035e-05	-1.29652e-10	-1.48329
161772031	rs12638401	0.00550288	8.09307	10.2662	4.41351e-09	-1.76572	-1.73463	1.2596e-05	-1.75668	-1.74187
161772252	rs113822701	1.78837e-11	-1.18538	-5.80728e-10	2.54983e-08	-1.74642	-5.80728e-10	7.24918e-05	-1.74845	-5.80728e-10
161772404	rs6768079	4.96596e-08	2.04495	4.69873	1.33905e-08	-0.868731	-1.52175	4.41899e-05	-0.774158	-1.46927
161772469	rs13072361	0.00566202	8.09307	10.2947	4.41732e-09	-1.76572	-1.73377	1.26022e-05	-1.75668	-1.74138
161772583	rs35690877	6.52953e-11	0.109647	-5.80728e-10	2.51372e-08	-1.76068	-5.80728e-10	7.13493e-05	-1.76433	-5.80728e-10
161772599	rs142687140	1.1743e-11	-1.60602	-5.80728e-10	2.81593e-08	-1.64715	-5.80728e-10	7.83808e-05	-1.67034	-5.80728e-10
161773266	rs5002246	0.00566202	8.09307	10.2947	4.41732e-09	-1.76572	-1.73377	1.26022e-05	-1.75668	-1.74138
161773296	rs73878520	1.80657e-11	-1.17526	-5.80728e-10	2.55464e-08	-1.74453	-5.80728e-10	7.26215e-05	-1.74666	-5.80728e-10
161773472	rs13098951	0.00540367	8.04636	10.2947	4.41696e-09	-1.76581	-1.73377	1.2585e-05	-1.75804	-1.74138
161773508	rs9843945	5.63204e-08	2.14956	4.71997	1.38803e-08	-0.828867	-1.52569	4.71134e-05	-0.70572	-1.47364
161773519	rs13098556	0.00540367	8.04636	10.2947	4.41696e-09	-1.76581	-1.73377	1.2585e-05	-1.75804	-1.74138
161773715	rs4380421	0.00689707	8.29038	10.2947	4.42418e-09	-1.76417	-1.73377	1.26901e-05	-1.74972	-1.74138
161773738	rs9844303	9.03533e-09	0.77206	4.26756	7.7145e-08	-1.54732	0.907979	0.000211106	-1.61503	0.935466
161773876	rs9810844	6.80467e-11	0.150921	-5.80728e-10	2.51969e-08	-1.75831	-5.80728e-10	7.12833e-05	-1.76526	-5.80728e-10
161774064	rs75013365	1.93961e-11	-1.29652e-10	-1.1042	2.76032e-08	-1.29652e-10	-1.6671	7.72929e-05	-1.29652e-10	-1.68432
161774275	rs9290108	6.52953e-11	0.109647	-5.80728e-10	2.51372e-08	-1.76068	-5.80728e-10	7.13493e-05	-1.76433	-5.80728e-10
161774391	rs13061799	0.00581085	8.09307	10.3207	4.42092e-09	-1.76572	-1.73296	1.26082e-05	-1.75668	-1.7409
161774751	rs34739573	0.00616837	8.14456	10.3289	4.4287e-09	-1.76551	-1.73142	1.26416e-05	-1.75504	-1.73988
161775067	rs7613889	6.41034e-11	0.0912236	-5.80728e-10	2.51141e-08	-1.7616	-5.80728e-10	7.13895e-05	-1.76377	-5.80728e-10
161775099	rs7646349	6.41034e-11	0.0912236	-5.80728e-10	2.51141e-08	-1.7616	-5.80728e-10	7.13895e-05	-1.76377	-5.80728e-10
161775100	rs146790848	1.02932e-11	-1.29652e-10	-1.73779	2.89703e-08	-1.29652e-10	-1.61876	8.18696e-05	-1.29652e-10	-1.6268
161775150	rs12636815	0.00529322	7.99977	10.3207	4.42069e-09	-1.76578	-1.73296	1.25751e-05	-1.7593	-1.7409
161775268	rs12636833	0.00581085	8.09307	10.3207	4.42092e-09	-1.76572	-1.73296	1.26082e-05	-1.75668	-1.7409
161775271	rs6766969	1.12345e-09	-1.5836	4.53849	2.55528e-07	-0.775714	1.33402	0.000558724	-1.10612	1.39985
161775313	rs6441431	5.49026e-08	2.14532	4.69873	1.38461e-08	-0.835268	-1.52175	4.70883e-05	-0.710629	-1.46927
161775390	rs28736802	1.15433e-11	-1.62317	-5.80728e-10	2.4989e-07	0.535991	-5.80728e-10	0.000371802	-0.11356	-5.80728e-10
161775444	rs13058751	0.0055457	8.04636	10.3207	4.42056e-09	-1.76581	-1.73296	1.2591e-05	-1.75804	-1.7409
161775641	rs10049344	6.52953e-11	0.109647	-5.80728e-10	2.51372e-08	-1.76068	-5.80728e-10	7.13493e-05	-1.76433	-5.80728e-10
161775877	rs3991663	8.69193e-09	0.620477	4.3804	1.07738e-07	-1.28992	0.984597	0.000304141	-1.35087	1.03644
161776192	rs12629678	0.00597926	8.09307	10.3492	4.42502e-09	-1.76572	-1.73203	1.26152e-05	-1.75668	-1.74034
161776345	rs2405274	8.49362e-09	0.620477	4.35732	1.035e-07	-1.28992	0.944463	0.000286005	-1.35087	0.97496
161776352	rs12632119	0.00513856	8.04636	10.2444	4.41538e-09	-1.76581	-1.73413	1.25836e-05	-1.75804	-1.74149
161776430	rs79069656	1.64872e-11	-1.26669	-5.80728e-10	2.53057e-08	-1.754	-5.80728e-10	7.1794e-05	-1.75812	-5.80728e-10
161776457	rs57994213	1.21841e-09	-1.57857	4.6146	2.59178e-07	-0.787325	1.35981	0.000553472	-1.11559	1.39988
161776564	rs12629781	0.00753252	8.14456	10.5287	4.45567e-09	-1.76551	-1.72534	1.2684e-05	-1.75504	-1.73653
161776593	rs71314075	6.41034e-11	0.0912236	-5.80728e-10	2.51141e-08	-1.7616	-5.80728e-10	7.13895e-05	-1.76377	-5.80728e-10
161776603	rs12637619	0.00731895	8.14456	10.4999	4.45059e-09	-1.76551	-1.72649	1.26745e-05	-1.75504	-1.73728
161776626	rs12637654	0.00846792	8.29038	10.4999	4.45653e-09	-1.76417	-1.72649	1.27422e-05	-1.74972	-1.73728
161776935	rs13089467	5.28307e-08	2.04495	4.76063	1.32393e-08	-0.868731	-1.53311	4.36352e-05	-0.774158	-1.4819
161776943	rs13090072	0.00695159	8.09307	10.4999	4.44962e-09	-1.76572	-1.72649	1.26539e-05	-1.75668	-1.73728
161776993	rs75289195	1.04654e-11	-1.7212	-5.80728e-10	7.80129e-08	-0.628155	-5.80728e-10	0.000161966	-0.944537	-5.80728e-10
161777035	rs13090130	0.0243455	9.20495	10.6414	4.65527e-09	-1.72647	-1.72056	1.36262e-05	-1.68664	-1.73328
161777049	rs34640718	6.52953e-11	0.109647	-5.80728e-10	2.51372e-08	-1.76068	-5.80728e-10	7.13493e-05	-1.76433	-5.80728e-10
161777050	rs114359719	1.45505e-11	-1.39165	-5.80728e-10	2.42016e-07	0.503977	-5.80728e-10	0.000355234	-0.159147	-5.80728e-10
161777076	rs13090291	9.10214e-06	1.82785	10.1269	4.54005e-09	-1.75815	-1.71394	1.27902e-05	-1.75468	-1.72856
161777136	rs1119974	5.28307e-08	2.04495	4.76063	1.32393e-08	-0.868731	-1.53311	4.36352e-05	-0.774158	-1.4819
161777151	rs1119975	0.00731895	8.14456	10.4999	4.45059e-09	-1.76551	-1.72649	1.26745e-05	-1.75504	-1.73728
161777167	rs1119976	0.00731895	8.14456	10.4999	4.45059e-09	-1.76551	-1.72649	1.26745e-05	-1.75504	-1.73728
161777345	rs62278898	6.28113e-11	0.0708612	-5.80728e-10	2.50911e-08	-1.76251	-5.80728e-10	7.14419e-05	-1.76304	-5.80728e-10
161777508	rs1119977	0.00804415	8.09307	10.6459	4.47696e-09	-1.76572	-1.72036	1.27064e-05	-1.75668	-1.73314
161777862	rs28411090	1.2679e-09	-1.59346	4.6693	2.78887e-07	-0.752292	1.39807	0.000591894	-1.08698	1.43838
161777872	rs6776758	0.00733925	8.00136	10.6459	4.47686e-09	-1.76575	-1.72036	1.26873e-05	-1.75817	-1.73314
161777884	rs73172723	1.96922e-11	-0.282632	-0.806419	5.00159e-09	-1.7632	-1.61207	1.42043e-05	-1.75706	-1.62132
161778092	rs6788445	0.00804415	8.09307	10.6459	4.47696e-09	-1.76572	-1.72036	1.27064e-05	-1.75668	-1.73314
161778116	rs73016621	7.34962e-11	-1.56841	1.79637	1.64091e-08	-1.73011	-0.45708	4.76386e-05	-1.75562	-0.412655
161778465	rs9842314	1.02595e-08	0.645709	4.52098	1.14139e-07	-1.30109	1.05348	0.000315831	-1.3613	1.08459
161778531	rs11720600	6.52953e-11	0.109647	-5.80728e-10	2.51372e-08	-1.76068	-5.80728e-10	7.13493e-05	-1.76433	-5.80728e-10
161778541	rs9824863	1.0823e-11	-1.6876	-5.80728e-10	1.87389e-07	0.248156	-5.80728e-10	0.00029177	-0.355955	-5.80728e-10
161778612	rs9825008	1.00974e-08	0.645709	4.50505	1.1293e-07	-1.30109	1.04283	0.000312469	-1.3613	1.07388
161778666	rs9825150	1.03465e-08	0.645709	4.52943	1.14785e-07	-1.30109	1.05912	0.000317629	-1.3613	1.09026
161778875	rs1397221	0.00633234	7.99977	10.4999	4.44939e-09	-1.76578	-1.72649	1.26207e-05	-1.7593	-1.73728
161778895	rs938001	4.82469e-08	1.99484	4.71997	1.30186e-08	-0.892957	-1.52569	4.28901e-05	-0.799637	-1.47364
161778954	rs76118018	7.2123e-11	-1.57239	1.78149	1.61668e-08	-1.73602	-0.466047	4.70943e-05	-1.75799	-0.421776
161778959	rs907078	4.9528e-08	2.02105	4.71997	1.31844e-08	-0.880308	-1.52569	4.34646e-05	-0.786331	-1.47364
161778975	rs1397222	3.83754e-08	-0.840527	7.32642	5.98723e-09	-1.7224	-1.473	1.77529e-05	-1.64069	-1.51468
161779104	rs73172728	1.90254e-11	-0.273501	-0.849996	4.91995e-09	-1.76357	-1.62816	1.39958e-05	-1.75634	-1.63682
161779318	rs55988235	9.66029e-10	2.80392	-5.80728e-10	2.53444e-08	-1.75247	-5.80728e-10	7.58375e-05	-1.70333	-5.80728e-10
161779379	rs9847504	1.15518e-11	-1.62244	-5.80728e-10	2.50625e-07	0.538931	-5.80728e-10	0.00037273	-0.111069	-5.80728e-10
161779418	rs35538103	0.00839061	8.29038	10.4907	4.45698e-09	-1.76417	-1.72638	1.2742e-05	-1.74972	-1.7373
161779449	rs28552501	2.28098e-10	-1.04923	2.40974	2.31791e-08	-1.76433	-0.0774464	6.93666e-05	-1.76557	-0.0269496
161779481	rs67954438	0.00823766	8.24323	10.5195	4.45965e-09	-1.76472	-1.72524	1.27282e-05	-1.75155	-1.73655
161779669	rs35626895	0.00782227	8.19149	10.5195	4.45754e-09	-1.76519	-1.72524	1.27042e-05	-1.75344	-1.73655
161779824	rs1510330	0.0107888	8.33764	10.6949	4.49944e-09	-1.76351	-1.71756	1.28439e-05	-1.74778	-1.73128
161779888	rs1510331	0.0107888	8.33764	10.6949	4.49944e-09	-1.76351	-1.71756	1.28439e-05	-1.74778	-1.73128
161780055	rs871934	0.0107888	8.33764	10.6949	4.49944e-09	-1.76351	-1.71756	1.28439e-05	-1.74778	-1.73128
161780088	rs9815099	1.13193e-11	-1.64277	-5.80728e-10	2.30467e-07	0.455081	-5.80728e-10	0.000347208	-0.181999	-5.80728e-10
161780154	rs871933	1.0766e-08	0.627437	4.58743	1.08502e-07	-1.31393	1.01567	0.000305593	-1.36306	1.05339
161780197	rs871932	0.0105953	8.29038	10.724	4.50274e-09	-1.76417	-1.71617	1.28317e-05	-1.74972	-1.73028
161780233	rs9852513	1.15544e-11	-1.6222	-5.80728e-10	2.24472e-07	0.428724	-5.80728e-10	0.000353782	-0.16324	-5.80728e-10
161780341	rs871935	8.2073e-11	-1.51791	1.85624	1.66342e-08	-1.7527	-0.420869	4.89697e-05	-1.76489	-0.37583
161780454	rs28435143	6.41034e-11	0.0912236	-5.80728e-10	2.51141e-08	-1.7616	-5.80728e-10	7.13895e-05	-1.76377	-5.80728e-10
161780488	rs6804239	0.0120168	8.38974	10.7506	4.51538e-09	-1.76266	-1.71488	1.28978e-05	-1.74551	-1.72935
161780693	rs35026741	1.96386e-10	1.21081	-5.80728e-10	7.16738e-08	-0.712903	-5.80728e-10	0.00022898	-0.598286	-5.80728e-10
161780887	rs1397223	0.0114067	8.33764	10.7506	4.51154e-09	-1.76351	-1.71488	1.28686e-05	-1.74778	-1.72935
161780948	rs1397224	0.0114067	8.33764	10.7506	4.51154e-09	-1.76351	-1.71488	1.28686e-05	-1.74778	-1.72935
161780987	rs79917056	6.2081e-12	-0.862642	-1.38078	8.43289e-09	-1.38869	-1.4642	2.45748e-05	-1.37105	-1.45915
161781051	rs1397225	1.2579e-08	0.694023	4.67649	1.14165e-07	-1.32196	1.07458	0.000318577	-1.38075	1.11269
161781149	rs6804840	0.0108802	8.29038	10.7506	4.50857e-09	-1.76417	-1.71488	1.28436e-05	-1.74972	-1.72935
161781254	rs79020426	1.34817e-11	-1.29652e-10	-1.46794	2.65377e-08	-1.29652e-10	-1.70646	7.68075e-05	-1.29652e-10	-1.69062
161781288	rs6769304	0.0114067	8.33764	10.7506	4.51154e-09	-1.76351	-1.71488	1.28686e-05	-1.74778	-1.72935
161781331	rs9858010	1.12545e-11	-1.64851	-5.80728e-10	2.01757e-07	0.322038	-5.80728e-10	0.000323018	-0.254216	-5.80728e-10
161781337	rs13071732	0.0114067	8.33764	10.7506	4.51154e-09	-1.76351	-1.71488	1.28686e-05	-1.74778	-1.72935
161781423	rs13072249	0.0115227	8.33764	10.7607	4.52277e-09	-1.76351	-1.71239	1.28929e-05	-1.74778	-1.72746
161781431	rs13071757	0.0114067	8.33764	10.7506	4.51154e-09	-1.76351	-1.71488	1.28686e-05	-1.74778	-1.72935
161781520	rs13072429	0.0120168	8.38974	10.7506	4.51538e-09	-1.76266	-1.71488	1.28978e-05	-1.74551	-1.72935
161781591	rs16847305	0.0114067	8.33764	10.7506	4.51154e-09	-1.76351	-1.71488	1.28686e-05	-1.74778	-1.72935
161781739	rs9858657	1.16531e-11	-1.6137	-5.80728e-10	2.31978e-07	0.461613	-5.80728e-10	0.000363873	-0.135118	-5.80728e-10
161781887	rs73016695	9.2138e-11	-1.50252	1.95653	1.76245e-08	-1.75595	-0.359783	5.20714e-05	-1.76558	-0.313725
161782037	rs1567453	0.0114067	8.33764	10.7506	4.51154e-09	-1.76351	-1.71488	1.28686e-05	-1.74778	-1.72935
161782188	rs1157715	5.7636e-08	2.1763	4.71633	1.38893e-08	-0.815767	-1.53815	4.71771e-05	-0.691789	-1.48623
161782354	rs28688125	5.70824e-11	-0.0247773	-5.80728e-10	2.50203e-08	-1.76534	-5.80728e-10	7.1803e-05	-1.758	-5.80728e-10
161782551	rs16847309	0.00984479	8.33764	10.6033	4.48077e-09	-1.76351	-1.72172	1.28066e-05	-1.74778	-1.73418
161782579	rs73878534	1.63155e-11	-1.27716	-5.80728e-10	2.51033e-08	-1.76203	-5.80728e-10	7.14839e-05	-1.76245	-5.80728e-10
161782595	rs117624139	1.65491e-11	-1.29652e-10	-1.26294	9.36012e-08	-1.29652e-10	-0.445985	0.00025799	-1.29652e-10	-0.479003
161782714	rs1016744	0.00984479	8.33764	10.6033	4.48077e-09	-1.76351	-1.72172	1.28066e-05	-1.74778	-1.73418
161782729	rs1016743	0.0103713	8.38974	10.6033	4.48459e-09	-1.76266	-1.72172	1.28357e-05	-1.74551	-1.73418
161783163	rs73172732	1.06448e-11	-1.7042	-5.80728e-10	2.55287e-08	-1.74522	-5.80728e-10	8.06076e-05	-1.64233	-5.80728e-10
161783192	rs34141100	0.0103713	8.38974	10.6033	4.48459e-09	-1.76266	-1.72172	1.28357e-05	-1.74551	-1.73418
161783220	rs34036050	0.00984479	8.33764	10.6033	4.48077e-09	-1.76351	-1.72172	1.28066e-05	-1.74778	-1.73418
161783276	rs73878535	1.74846e-11	-1.20795	-5.80728e-10	2.51905e-08	-1.75856	-5.80728e-10	7.18872e-05	-1.75682	-5.80728e-10
161783413	rs79906786	1.76681e-11	-1.19751	-5.80728e-10	2.52216e-08	-1.75733	-5.80728e-10	7.19855e-05	-1.75546	-5.80728e-10
161783543	rs35598685	0.00984479	8.33764	10.6033	4.48077e-09	-1.76351	-1.72172	1.28066e-05	-1.74778	-1.73418
161783674	rs34707800	0.00984479	8.33764	10.6033	4.48077e-09	-1.76351	-1.72172	1.28066e-05	-1.74778	-1.73418
161783701	rs35797074	0.00984479	8.33764	10.6033	4.48077e-09	-1.76351	-1.72172	1.28066e-05	-1.74778	-1.73418
161783897	rs34585114	0.00984479	8.33764	10.6033	4.48077e-09	-1.76351	-1.72172	1.28066e-05	-1.74778	-1.73418
161783943	rs118159764	1.12703e-10	-1.29652e-10	0.65548	7.26451e-08	-1.29652e-10	-0.699442	0.000190853	-1.29652e-10	-0.780419
161784079	rs9856062	4.93414e-08	2.06892	4.66833	1.3505e-08	-0.857081	-1.52488	4.46503e-05	-0.76191	-1.47115
161784084	rs35722908	0.00959	8.33764	10.5771	4.47571e-09	-1.76351	-1.72285	1.27968e-05	-1.74778	-1.73495
161784241	rs35628140	0.00984479	8.33764	10.6033	4.48077e-09	-1.76351	-1.72172	1.28066e-05	-1.74778	-1.73418
161784466	rs12632886	0.00959	8.33764	10.5771	4.47571e-09	-1.76351	-1.72285	1.27968e-05	-1.74778	-1.73495
161784496	rs79755843	1.63155e-11	-1.27716	-5.80728e-10	2.51033e-08	-1.76203	-5.80728e-10	7.14839e-05	-1.76245	-5.80728e-10
161784695	rs1858237	5.7662e-11	-0.0146755	-5.80728e-10	2.50409e-08	-1.76452	-5.80728e-10	7.17582e-05	-1.75862	-5.80728e-10
161785141	rs77642628	1.63155e-11	-1.27716	-5.80728e-10	2.51033e-08	-1.76203	-5.80728e-10	7.14839e-05	-1.76245	-5.80728e-10
161785259	rs35535628	0.00959	8.33764	10.5771	4.47571e-09	-1.76351	-1.72285	1.27968e-05	-1.74778	-1.73495
161785466	rs9813888	5.92479e-11	0.0124568	-5.80728e-10	2.50404e-08	-1.76454	-5.80728e-10	7.16392e-05	-1.76028	-5.80728e-10
161785539	rs11915351	1.14392e-11	-1.63222	-5.80728e-10	2.15736e-07	0.389027	-5.80728e-10	0.000341991	-0.197137	-5.80728e-10
161785687	rs7619710	0.00914735	8.29038	10.5771	4.47277e-09	-1.76417	-1.72285	1.27719e-05	-1.74972	-1.73495
161785771	rs79767954	9.46632e-11	-1.50611	1.98716	1.79711e-08	-1.75525	-0.341019	5.30803e-05	-1.76546	-0.294653
161785831	rs7619822	4.61774e-08	2.04495	4.62603	1.34548e-08	-0.868731	-1.51696	4.44979e-05	-0.774158	-1.46232
161785908	rs7641676	0.00898068	8.27199	10.5771	4.4825e-09	-1.762	-1.72285	1.27837e-05	-1.7488	-1.73495
161785972	rs11715427	5.92479e-11	0.0124568	-5.80728e-10	2.50404e-08	-1.76454	-5.80728e-10	7.16392e-05	-1.76028	-5.80728e-10
161786349	rs78888364	1.2226e-09	-1.29652e-10	3.03946	3.2378e-08	-1.29652e-10	-1.50755	9.77924e-05	-1.29652e-10	-1.44908
161786663	rs4856749	0.00847822	8.24323	10.5483	4.46491e-09	-1.76472	-1.72406	1.27381e-05	-1.75155	-1.73577
161786729	rs4856750	0.00888754	8.29038	10.5483	4.46735e-09	-1.76417	-1.72406	1.27615e-05	-1.74972	-1.73577
161786799	rs4856751	0.00888754	8.29038	10.5483	4.46735e-09	-1.76417	-1.72406	1.27615e-05	-1.74972	-1.73577
161786860	rs4856752	0.00847822	8.24323	10.5483	4.46491e-09	-1.76472	-1.72406	1.27381e-05	-1.75155	-1.73577
161786980	rs62278935	6.03254e-11	0.0304795	-5.80728e-10	2.50536e-08	-1.76401	-5.80728e-10	7.15707e-05	-1.76124	-5.80728e-10
161787026	rs60253806	2.94374e-10	-0.985533	2.60111	2.61741e-08	-1.76485	0.0445892	7.85903e-05	-1.76456	0.0968874
161787079	rs62278936	5.92479e-11	0.0124568	-5.80728e-10	2.50404e-08	-1.76454	-5.80728e-10	7.16392e-05	-1.76028	-5.80728e-10
161787275	rs12631171	0.00847822	8.24323	10.5483	4.46491e-09	-1.76472	-1.72406	1.27381e-05	-1.75155	-1.73577
161787351	rs73878537	1.63951e-11	-1.27229	-5.80728e-10	2.51144e-08	-1.76159	-5.80728e-10	7.15135e-05	-1.76204	-5.80728e-10
161787624	rs9825054	1.08112e-11	-1.68869	-5.80728e-10	1.68011e-07	0.139001	-5.80728e-10	0.000276605	-0.409332	-5.80728e-10
161787643	rs9844852	5.73218e-11	-0.0205924	-5.80728e-10	2.50458e-08	-1.76432	-5.80728e-10	7.1651e-05	-1.76012	-5.80728e-10
161787701	rs6780071	4.20874e-08	2.02105	4.55718	1.3353e-08	-0.880308	-1.51298	4.41653e-05	-0.786331	-1.45765
161787967	rs60991485	3.06992e-10	-1.09922	2.75677	2.93662e-08	-1.75293	0.147746	8.80544e-05	-1.76384	0.20987
161788101	rs1159486	1.14696e-11	-1.62957	-5.80728e-10	2.18039e-07	0.399644	-5.80728e-10	0.000345104	-0.188077	-5.80728e-10
161788289	rs9867070	1.13849e-11	-1.63698	-5.80728e-10	2.11625e-07	0.369789	-5.80728e-10	0.000336426	-0.213545	-5.80728e-10
161788936	rs11923641	4.05281e-08	1.99484	4.54564	1.33382e-08	-0.892957	-1.50144	4.41332e-05	-0.799637	-1.44507
161789018	rs35575496	5.80795e-11	-0.0074599	-5.80728e-10	2.50285e-08	-1.76501	-5.80728e-10	7.17231e-05	-1.75911	-5.80728e-10
161789163	rs1510332	1.67779e-08	0.694023	4.96452	1.38321e-07	-1.32196	1.26651	0.000386476	-1.38075	1.3059
161789365	rs62278938	0.00725213	8.14456	10.4907	4.45104e-09	-1.76551	-1.72638	1.26744e-05	-1.75504	-1.7373
161789788	rs1033057	1.69257e-08	0.694023	4.97329	1.39137e-07	-1.32196	1.27239	0.000388768	-1.38075	1.31181
161789904	rs115259011	1.22715e-11	-1.562	-5.80728e-10	2.5322e-08	-1.75335	-5.80728e-10	7.16338e-05	-1.76036	-5.80728e-10
161790078	rs12638648	0.00863537	8.29038	10.5195	4.46209e-09	-1.76417	-1.72524	1.27515e-05	-1.74972	-1.73655
161790308	rs75937176	1.0833e-11	-1.68668	-5.80728e-10	1.69693e-07	0.14896	-5.80728e-10	0.00027894	-0.400926	-5.80728e-10
161790326	rs1033058	5.80795e-11	-0.0074599	-5.80728e-10	2.50285e-08	-1.76501	-5.80728e-10	7.17231e-05	-1.75911	-5.80728e-10
161790365	rs12638716	0.00863537	8.29038	10.5195	4.46209e-09	-1.76417	-1.72524	1.27515e-05	-1.74972	-1.73655
161790432	rs1033059	5.58306e-11	-0.0469508	-5.80728e-10	2.5013e-08	-1.76563	-5.80728e-10	7.19152e-05	-1.75643	-5.80728e-10
161790538	rs993595	1.65417e-08	0.671076	4.97329	1.4051e-07	-1.31213	1.27239	0.000392343	-1.3716	1.31181
161790814	rs993596	4.35937e-08	2.14956	4.46383	1.44565e-08	-0.828867	-1.48502	4.93691e-05	-0.70572	-1.42688
161790833	rs9841291	5.69407e-11	-0.0272624	-5.80728e-10	2.50193e-08	-1.76538	-5.80728e-10	7.18151e-05	-1.75783	-5.80728e-10
161790870	rs189855692	1.0375e-11	-1.72988	-5.80728e-10	2.98834e-08	-1.58773	-5.80728e-10	0.000106731	-1.36162	-5.80728e-10
161791399	rs12696134	6.14079e-11	1.01029	-0.962028	6.36365e-09	-1.40046	-1.73397	2.13101e-05	-1.23962	-1.73313
161791409	rs74905434	1.41172e-11	-1.42188	-5.80728e-10	3.12384e-08	-1.54338	-5.80728e-10	7.68855e-05	-1.68961	-5.80728e-10
161791443	rs73018723	8.93035e-11	-1.52943	1.95219	1.76848e-08	-1.74988	-0.362436	5.2011e-05	-1.76404	-0.316422
161791586	rs62278939	0.00792245	8.29038	10.4333	4.44724e-09	-1.76417	-1.72857	1.27242e-05	-1.74972	-1.73869
161792258	rs9850826	2.06647e-08	0.844782	5.02213	1.35588e-07	-1.38055	1.30514	0.0003761	-1.44685	1.34478
161792327	rs73018726	9.44035e-11	-1.49444	1.97275	1.77739e-08	-1.75744	-0.349856	5.25903e-05	-1.76576	-0.303634
161793581	rs7431778	0.00701499	8.33764	10.2644	4.42497e-09	-1.76351	-1.73425	1.27065e-05	-1.74778	-1.74203
161793759	rs2405276	3.16384e-08	1.81325	4.4796	1.24483e-08	-0.965693	-1.49775	4.0871e-05	-0.881639	-1.43986
161793895	rs79944976	1.45654e-10	0.911963	-5.80728e-10	2.81729e-07	0.655917	-5.80728e-10	0.000260918	-0.467716	-5.80728e-10
161794194	rs60020746	1.22245e-10	-1.52943	2.26618	2.14819e-08	-1.74988	-0.167936	6.33744e-05	-1.76404	-0.118818
161794461	rs77365805	1.10949e-11	-1.66279	-5.80728e-10	1.64752e-07	0.119411	-5.80728e-10	0.000296175	-0.340973	-5.80728e-10
161794603	rs73018729	4.06529e-10	-1.04705	2.98544	3.37097e-08	-1.76138	0.294135	0.000101094	-1.76581	0.349934
161794988	rs73018731	4.11098e-10	-1.02974	2.9793	3.35322e-08	-1.76263	0.290104	0.000100691	-1.76571	0.345849
161795213	rs111226678	1.19111e-11	-1.5918	-5.80728e-10	2.71319e-08	-1.68432	-5.80728e-10	7.7177e-05	-1.68582	-5.80728e-10
161795645	rs6789240	0.00653343	7.88431	10.6466	4.5104e-09	-1.76581	-1.71283	1.27146e-05	-1.7611	-1.72807
161795675	rs11719823	5.69407e-11	-0.0272624	-5.80728e-10	2.50193e-08	-1.76538	-5.80728e-10	7.18151e-05	-1.75783	-5.80728e-10
161796150	rs73018739	1.14102e-10	-1.52562	2.19344	2.05067e-08	-1.75085	-0.213422	6.04946e-05	-1.76436	-0.165012
161797034	rs9868656	3.75325e-08	1.84878	4.61491	1.20585e-08	-0.962572	-1.53268	3.9688e-05	-0.872955	-1.47792
161797037	rs73878543	1.73079e-11	-1.21811	-5.80728e-10	2.52729e-08	-1.7553	-5.80728e-10	7.19457e-05	-1.75601	-5.80728e-10
161797102	rs3920194	4.34567e-08	1.95308	4.65717	1.24411e-08	-0.923693	-1.54033	4.20424e-05	-0.806746	-1.4865
161797310	rs1397230	3.94236e-08	1.89794	4.61491	1.23423e-08	-0.939312	-1.53268	4.06729e-05	-0.84844	-1.47792
161797801	rs6771758	3.10642e-10	-1.00337	2.67274	2.74284e-08	-1.76411	0.0906613	8.22999e-05	-1.76518	0.143623
161797820	rs6796571	1.78458e-11	-1.18751	-5.80728e-10	2.52534e-08	-1.75607	-5.80728e-10	7.20855e-05	-1.75407	-5.80728e-10
161797938	rs6441432	3.86752e-08	1.89794	4.59574	1.23858e-08	-0.939312	-1.52916	4.08338e-05	-0.84844	-1.47397
161798077	rs9290109	5.58306e-11	-0.0469508	-5.80728e-10	2.5013e-08	-1.76563	-5.80728e-10	7.19152e-05	-1.75643	-5.80728e-10
161798630	rs4856753	0.00695382	7.97706	10.6162	4.49556e-09	-1.76559	-1.71635	1.27079e-05	-1.75883	-1.73087
161798804	rs4856754	3.69918e-08	1.87449	4.57469	1.22968e-08	-0.950429	-1.52526	4.05352e-05	-0.860155	-1.4696
161799077	rs4856755	5.43334e-05	4.89677	8.8446	4.40251e-09	-1.76476	-1.73809	1.2473e-05	-1.76467	-1.74369
161799090	rs9879552	1.06782e-11	-1.70107	-5.80728e-10	1.57645e-07	0.0753187	-5.80728e-10	0.000262155	-0.462988	-5.80728e-10
161799148	rs56292019	4.14705e-10	-1.021	2.9793	3.35139e-08	-1.76317	0.290104	0.000100704	-1.76558	0.345849
161799475	rs9822409	5.58306e-11	-0.0469508	-5.80728e-10	2.5013e-08	-1.76563	-5.80728e-10	7.19152e-05	-1.75643	-5.80728e-10
161799635	rs12636327	5.43334e-05	4.89677	8.8446	4.40251e-09	-1.76476	-1.73809	1.2473e-05	-1.76467	-1.74369
161799819	rs9860754	1.11423e-11	-1.65852	-5.80728e-10	1.67764e-07	0.137529	-5.80728e-10	0.000300878	-0.325216	-5.80728e-10
161799837	rs9860767	7.59778e-10	-0.719575	3.28333	1.11503e-08	-1.10562	-1.46795	3.17436e-05	-1.16183	-1.4124
161799848	rs9809327	7.98647e-10	-0.680471	3.29412	1.14651e-08	-1.08168	-1.46404	3.32398e-05	-1.12038	-1.40779
161800150	rs6803547	7.44225e-10	-0.733658	3.27673	1.11153e-08	-1.11679	-1.45991	3.16941e-05	-1.17252	-1.40327
161800553	rs12637053	5.43429e-05	4.924	8.81756	4.39623e-09	-1.7655	-1.73878	1.24605e-05	-1.76537	-1.74399
161801025	rs56340997	9.32202e-11	-1.52178	1.98747	1.80366e-08	-1.75179	-0.340831	5.31342e-05	-1.76464	-0.294462
161801069	rs41497744	9.32202e-11	-1.52178	1.98747	1.80366e-08	-1.75179	-0.340831	5.31342e-05	-1.76464	-0.294462
161801206	rs1397229	1.23589e-11	-1.55489	-5.80728e-10	2.50589e-08	-1.7638	-5.80728e-10	7.19031e-05	-1.7566	-5.80728e-10
161801398	rs7618754	3.07559e-10	-1.02974	2.68913	2.77611e-08	-1.76263	0.101232	8.31426e-05	-1.76571	0.154345
161801528	rs6441433	7.27784e-10	-0.719575	3.24031	1.13392e-08	-1.10562	-1.45115	3.23433e-05	-1.16183	-1.39369
161802241	rs76449714	4.37175e-10	3.4507	-1.43964	6.24423e-09	-1.70412	-1.44925	1.91751e-05	-1.63652	-1.44179
161802431	rs35775644	9.41378e-11	-1.52733	2.00282	1.84147e-08	-1.74047	-0.331412	5.3716e-05	-1.76332	-0.284889
161803210	rs76815224	1.08366e-11	-1.68634	-5.80728e-10	1.54564e-07	0.0555829	-5.80728e-10	0.000261873	-0.464061	-5.80728e-10
161803754	rs9826637	1.07969e-11	-1.69001	-5.80728e-10	1.51848e-07	0.0378529	-5.80728e-10	0.000257979	-0.479043	-5.80728e-10
161804018	rs2202974	1.6736e-09	-0.197343	3.5508	9.2346e-09	-1.22503	-1.53705	2.5325e-05	-1.31242	-1.48772
161804196	rs2202973	1.67435e-09	-0.179096	3.533	9.36744e-09	-1.21429	-1.5335	2.56763e-05	-1.30258	-1.48377
161804426	rs35197901	6.93008e-05	5.03914	8.94555	4.43247e-09	-1.76579	-1.73029	1.25127e-05	-1.76581	-1.73937
161804631	rs34015870	1.74354e-09	-0.134233	3.52863	9.52437e-09	-1.19352	-1.53766	2.64668e-05	-1.26806	-1.48797
161804844	rs28592740	1.08568e-11	-1.68448	-5.80728e-10	1.55946e-07	0.0644792	-5.80728e-10	0.000263851	-0.456539	-5.80728e-10
161804869	rs12632884	1.70442e-09	-0.179096	3.5508	9.33427e-09	-1.21429	-1.53705	2.55753e-05	-1.30258	-1.48772
161805163	rs9837065	1.0628e-11	-1.70578	-5.80728e-10	1.40106e-07	-0.0426318	-5.80728e-10	0.000241059	-0.546881	-5.80728e-10
161805263	rs9290110	1.70442e-09	-0.179096	3.5508	9.33427e-09	-1.21429	-1.53705	2.55753e-05	-1.30258	-1.48772
161805314	rs11711585	5.43181e-11	-0.0744154	-5.80728e-10	2.50087e-08	-1.7658	-5.80728e-10	7.21134e-05	-1.75368	-5.80728e-10
161805657	rs13319309	5.53893e-11	-0.0548865	-5.80728e-10	2.50109e-08	-1.76572	-5.80728e-10	7.19987e-05	-1.75528	-5.80728e-10
161806179	rs1510335	5.53893e-11	-0.0548865	-5.80728e-10	2.50109e-08	-1.76572	-5.80728e-10	7.19987e-05	-1.75528	-5.80728e-10
161806191	rs981642	7.66208e-11	-1.53824	1.80784	1.64139e-08	-1.73674	-0.450159	4.7667e-05	-1.76207	-0.405616
161806462	rs981641	1.76834e-09	-0.160746	3.56927	9.46704e-09	-1.20345	-1.53376	2.59548e-05	-1.29264	-1.48293
161806535	rs981640	1.76834e-09	-0.160746	3.56927	9.46704e-09	-1.20345	-1.53376	2.59548e-05	-1.29264	-1.48293
161806570	rs981639	1.84829e-09	-0.0969149	3.54966	9.8146e-09	-1.17133	-1.52983	2.72763e-05	-1.24736	-1.47855
161806711	rs9880910	1.80128e-09	-0.142292	3.56927	9.57123e-09	-1.1925	-1.53376	2.62168e-05	-1.2826	-1.48293
161806746	rs9843494	1.07189e-11	-1.69727	-5.80728e-10	1.46466e-07	0.0017668	-5.80728e-10	0.000250242	-0.509495	-5.80728e-10
161807012	rs6804961	1.7663e-09	-0.142292	3.54966	9.60895e-09	-1.1925	-1.52983	2.63318e-05	-1.2826	-1.47855
161807163	rs6805150	1.80128e-09	-0.142292	3.56927	9.57123e-09	-1.1925	-1.53376	2.62168e-05	-1.2826	-1.48293
161807776	rs2202972	6.30788e-05	4.99817	8.89245	4.41849e-09	-1.7658	-1.73343	1.24878e-05	-1.76576	-1.74141
161808167	rs62280342	2.50349e-10	1.45358	-5.80728e-10	7.66401e-08	-0.645907	-5.80728e-10	0.0002742	-0.418066	-5.80728e-10
161808352	rs6796159	3.74497e-09	-0.650478	4.80937	4.60331e-09	-1.76259	-1.69566	1.35675e-05	-1.75632	-1.66792
161808477	rs76926155	1.40862e-11	-1.42408	-5.80728e-10	3.05687e-08	-1.56505	-5.80728e-10	7.4378e-05	-1.72276	-5.80728e-10
161808598	rs7372638	3.81951e-09	-0.650478	4.82908	4.5955e-09	-1.76259	-1.69736	1.35387e-05	-1.75632	-1.67005
161808600	rs34101982	5.3377e-11	-0.0918939	-5.80728e-10	2.50091e-08	-1.76579	-5.80728e-10	7.22238e-05	-1.75215	-5.80728e-10
161808681	rs2175262	3.81951e-09	-0.650478	4.82908	4.5955e-09	-1.76259	-1.69736	1.35387e-05	-1.75632	-1.67005
161808700	rs4856672	3.84181e-09	-0.666371	4.8508	4.58342e-09	-1.76339	-1.6992	1.34885e-05	-1.75773	-1.67235
161808960	rs4856759	7.30831e-05	5.03914	8.99869	4.43534e-09	-1.76579	-1.72964	1.25156e-05	-1.76581	-1.73914
161809070	rs2175261	3.90336e-09	-0.650478	4.8508	4.58708e-09	-1.76259	-1.6992	1.35076e-05	-1.75632	-1.67235
161809109	rs2175260	3.98917e-09	-0.650478	4.87254	4.57885e-09	-1.76259	-1.70099	1.3477e-05	-1.75632	-1.67462
161809471	rs1912455	3.98917e-09	-0.650478	4.87254	4.57885e-09	-1.76259	-1.70099	1.3477e-05	-1.75632	-1.67462
161809671	rs1510334	3.92627e-09	-0.666371	4.87254	4.57519e-09	-1.76339	-1.70099	1.3458e-05	-1.75773	-1.67462
161809695	rs1510333	5.43181e-11	-0.0744154	-5.80728e-10	2.50087e-08	-1.7658	-5.80728e-10	7.21134e-05	-1.75368	-5.80728e-10
161810023	rs1949079	4.1686e-09	-0.606482	4.87254	4.58114e-09	-1.76209	-1.70099	1.35627e-05	-1.74998	-1.67462
161810217	rs1949078	4.00479e-09	-0.666371	4.89234	4.56786e-09	-1.76339	-1.7026	1.34307e-05	-1.75773	-1.67665
161810380	rs12696135	3.92627e-09	-0.666371	4.87254	4.57519e-09	-1.76339	-1.70099	1.3458e-05	-1.75773	-1.67462
161810484	rs62280343	3.87368e-07	3.41068	5.38718	4.63345e-09	-1.75197	-1.69975	1.34191e-05	-1.76191	-1.67334
161810630	rs34949416	7.80511e-05	4.99817	9.10543	4.45448e-09	-1.7658	-1.72532	1.25513e-05	-1.76576	-1.73634
161810668	rs12696136	4.09309e-09	-0.666371	4.91415	4.55997e-09	-1.76339	-1.70432	1.34012e-05	-1.75773	-1.67884
161810680	rs13313961	5.43181e-11	-0.0744154	-5.80728e-10	2.50087e-08	-1.7658	-5.80728e-10	7.21134e-05	-1.75368	-5.80728e-10
161810706	rs13079563	4.18349e-09	-0.666371	4.936	4.55226e-09	-1.76339	-1.70602	1.33723e-05	-1.75773	-1.681
161810879	rs9813352	4.01009e-09	-0.666371	4.89367	4.55352e-09	-1.76339	-1.70574	1.33695e-05	-1.75773	-1.68121
161810880	rs9868823	5.95811e-11	0.0180651	-5.80728e-10	2.50258e-08	-1.76512	-5.80728e-10	7.16839e-05	-1.75966	-5.80728e-10
161810931	rs6787654	4.09852e-09	-0.666371	4.91548	4.54596e-09	-1.76339	-1.7074	1.33412e-05	-1.75773	-1.68333
161811048	rs6800712	2.10703e-09	-0.666371	4.25013	4.69476e-09	-1.76339	-1.67519	1.3851e-05	-1.75773	-1.64583
161811291	rs1588428	4.36205e-09	-0.666371	4.9778	4.53802e-09	-1.76339	-1.70915	1.33186e-05	-1.75773	-1.68503
161811430	rs1588427	4.36205e-09	-0.666371	4.9778	4.53802e-09	-1.76339	-1.70915	1.33186e-05	-1.75773	-1.68503
161811751	rs10222445	4.45882e-09	-0.666371	4.99974	4.53082e-09	-1.76339	-1.71074	1.32912e-05	-1.75773	-1.68709
161811774	rs35303397	8.16518e-05	4.96104	9.18767	4.4713e-09	-1.7657	-1.72165	1.25846e-05	-1.76562	-1.73383
161811868	rs10222387	5.3377e-11	-0.0918939	-5.80728e-10	2.50091e-08	-1.76579	-5.80728e-10	7.22238e-05	-1.75215	-5.80728e-10
161811977	rs10222628	4.55331e-09	-0.650478	5.00481	4.52642e-09	-1.76259	-1.71251	1.32726e-05	-1.75632	-1.6899
161811984	rs10222465	4.48215e-09	-0.686214	5.0248	4.51984e-09	-1.76267	-1.71388	1.32009e-05	-1.75994	-1.6917
161812201	rs9819073	4.54879e-09	-0.666371	5.01971	4.52443e-09	-1.76339	-1.71215	1.32668e-05	-1.75773	-1.68893
161812225	rs56400336	9.92791e-05	5.07649	9.26769	4.48873e-09	-1.76567	-1.71779	1.26174e-05	-1.76574	-1.73111
161812340	rs9290111	4.54879e-09	-0.666371	5.01971	4.52443e-09	-1.76339	-1.71215	1.32668e-05	-1.75773	-1.68893
161812348	rs12638307	9.92791e-05	5.07649	9.26769	4.48873e-09	-1.76567	-1.71779	1.26174e-05	-1.76574	-1.73111
161812412	rs4465957	4.72449e-09	-0.650478	5.04172	4.52117e-09	-1.76259	-1.71367	1.32592e-05	-1.75632	-1.69091
161812514	rs4355296	4.53629e-09	-0.650478	5.00107	4.52167e-09	-1.76259	-1.71356	1.32543e-05	-1.75632	-1.69128
161812570	rs4355297	4.62783e-09	-0.650478	5.02105	4.51556e-09	-1.76259	-1.71491	1.32308e-05	-1.75632	-1.69305
161812637	rs4468993	5.75763e-11	-0.0161625	-5.80728e-10	2.50127e-08	-1.76564	-5.80728e-10	7.18459e-05	-1.7574	-5.80728e-10
161812669	rs4508798	4.83624e-09	-0.650478	5.0651	4.50261e-09	-1.76259	-1.71778	1.31808e-05	-1.75632	-1.69685
161812694	rs4355298	2.35665e-11	-0.909445	-5.80728e-10	2.81162e-08	-1.64868	-5.80728e-10	7.22774e-05	-1.75141	-5.80728e-10
161812735	rs12638402	4.52665e-07	3.41068	5.54295	4.56877e-09	-1.75197	-1.71381	1.31729e-05	-1.76191	-1.69186
161812868	rs1588426	4.85647e-09	-0.666371	5.08517	4.49335e-09	-1.76339	-1.71904	1.31401e-05	-1.75773	-1.69852
161812929	rs1588425	4.83624e-09	-0.650478	5.0651	4.50261e-09	-1.76259	-1.71778	1.31808e-05	-1.75632	-1.69685
161812940	rs1588424	4.83624e-09	-0.650478	5.0651	4.50261e-09	-1.76259	-1.71778	1.31808e-05	-1.75632	-1.69685
161813123	rs1605978	4.93427e-09	-0.650478	5.08517	4.49695e-09	-1.76259	-1.71904	1.31587e-05	-1.75632	-1.69852
161813464	rs1605976	5.26249e-09	-0.650478	5.14956	4.47977e-09	-1.76259	-1.72287	1.30909e-05	-1.75632	-1.70368
161813565	rs73020769	7.48772e-11	-1.53451	1.78108	1.77994e-08	-1.73806	-0.367807	5.15403e-05	-1.76253	-0.32703
161813602	rs34359679	5.00382e-09	-0.699534	5.14822	4.48699e-09	-1.76336	-1.72049	1.30777e-05	-1.76102	-1.69999
161813617	rs35557428	0.000114137	5.07649	9.40715	4.53138e-09	-1.76567	-1.70833	1.27098e-05	-1.76574	-1.72381
161813690	rs34467216	0.000109953	5.03914	9.40715	4.53084e-09	-1.76579	-1.70833	1.2709e-05	-1.76581	-1.72381
161814142	rs73020772	5.06395e-07	3.41068	5.65512	4.53732e-09	-1.75197	-1.72072	1.30531e-05	-1.76191	-1.70099
161814164	rs67821376	5.61413e-09	-0.650478	5.21425	4.46401e-09	-1.76259	-1.72639	1.30275e-05	-1.75632	-1.70854
161814280	rs62278961	5.38064e-09	-0.650478	5.17177	4.47419e-09	-1.76259	-1.72411	1.30687e-05	-1.75632	-1.70539
161814452	rs35571555	5.50162e-09	-0.650478	5.194	4.46879e-09	-1.76259	-1.72532	1.30469e-05	-1.75632	-1.70705
161814694	rs62278963	5.50162e-09	-0.650478	5.194	4.46879e-09	-1.76259	-1.72532	1.30469e-05	-1.75632	-1.70705
161814901	rs13098748	5.61413e-09	-0.650478	5.21425	4.46401e-09	-1.76259	-1.72639	1.30275e-05	-1.75632	-1.70854
161814982	rs9862247	5.3377e-11	-0.0918939	-5.80728e-10	2.50091e-08	-1.76579	-5.80728e-10	7.22238e-05	-1.75215	-5.80728e-10
161815123	rs9862141	5.74073e-09	-0.650478	5.23655	4.45892e-09	-1.76259	-1.72753	1.30067e-05	-1.75632	-1.71014
161815130	rs80308200	1.38237e-11	-1.29652e-10	-1.44289	3.44324e-08	-1.29652e-10	-1.44603	9.88296e-05	-1.29652e-10	-1.43852
161815155	rs9862586	5.8965e-09	-0.666371	5.27921	4.4461e-09	-1.76339	-1.72961	1.295e-05	-1.75773	-1.7131
161815210	rs16834540	6.84503e-11	-1.53391	1.69075	1.52476e-08	-1.74015	-0.520462	4.43105e-05	-1.76357	-0.477135
161815494	rs9863090	5.87038e-09	-0.650478	5.25888	4.45399e-09	-1.76259	-1.72864	1.29863e-05	-1.75632	-1.7117
161815505	rs9862824	5.99096e-09	-0.650478	5.27921	4.44966e-09	-1.76259	-1.72961	1.29683e-05	-1.75632	-1.7131
161815824	rs6441434	6.03005e-09	-0.666371	5.30161	4.44149e-09	-1.76339	-1.73065	1.29306e-05	-1.75773	-1.71459
161815957	rs7626286	5.76662e-07	3.33924	5.85649	4.47595e-09	-1.75543	-1.73088	1.2848e-05	-1.76363	-1.7151
161815998	rs7616071	6.42072e-09	-0.699379	5.39739	4.41251e-09	-1.7647	-1.73589	1.27951e-05	-1.76033	-1.72252
161816011	rs6441435	6.61509e-09	-0.682151	5.40999	4.41853e-09	-1.76407	-1.73515	1.28275e-05	-1.75903	-1.7213
161816216	rs6441436	6.22822e-09	-0.699379	5.36695	4.42321e-09	-1.7647	-1.73346	1.28437e-05	-1.76033	-1.71874
161816335	rs6441437	6.43724e-09	-0.666371	5.36695	4.42901e-09	-1.76339	-1.73346	1.28771e-05	-1.75773	-1.71874
161816413	rs184527449	2.06817e-11	-1.04002	-5.80728e-10	3.43766e-08	-1.44765	-5.80728e-10	9.31628e-05	-1.49757	-5.80728e-10
161816547	rs6441438	6.39488e-09	-0.650478	5.34446	4.43669e-09	-1.76259	-1.73253	1.29133e-05	-1.75632	-1.71735
161816681	rs7651664	6.03905e-09	-0.68731	5.32404	4.43658e-09	-1.76349	-1.73165	1.29037e-05	-1.75836	-1.71605
161816689	rs7651480	2.67204e-09	-0.143389	3.96471	8.95952e-09	-1.18253	-1.60978	2.4542e-05	-1.26205	-1.56948
161817215	rs2202971	6.33645e-09	-0.682151	5.36695	4.42597e-09	-1.76407	-1.73346	1.28604e-05	-1.75903	-1.71874
161817368	rs1397228	6.98163e-09	-0.666371	5.44814	4.41022e-09	-1.76339	-1.73772	1.27834e-05	-1.75773	-1.72604
161817456	rs151074668	3.8614e-11	-0.415659	-5.80728e-10	5.65492e-08	-0.949917	-5.80728e-10	0.000181463	-0.830869	-5.80728e-10
161817513	rs16834555	4.9672e-11	-1.57047	1.40663	1.47942e-08	-1.72356	-0.567233	4.3116e-05	-1.75655	-0.51148
161817702	rs4856761	4.74565e-07	3.13115	5.86973	4.42872e-09	-1.76275	-1.73417	1.27527e-05	-1.76581	-1.72037
161817721	rs4856762	4.74565e-07	3.13115	5.86973	4.42872e-09	-1.76275	-1.73417	1.27527e-05	-1.76581	-1.72037
161817809	rs9874141	1.0422e-11	-1.72535	-5.80728e-10	1.25107e-07	-0.15586	-5.80728e-10	0.000219229	-0.641807	-5.80728e-10
161817846	rs141875762	1.07804e-11	-1.69154	-5.80728e-10	2.54845e-08	-1.74696	-5.80728e-10	7.23713e-05	-1.75011	-5.80728e-10
161818448	rs73024725	4.73206e-11	-1.57389	1.36157	1.44164e-08	-1.72194	-0.594723	4.19519e-05	-1.75578	-0.539617
161818744	rs1397227	3.2491e-09	-0.0572851	4.07414	9.09915e-09	-1.14758	-1.62927	2.49048e-05	-1.22517	-1.5917
161819003	rs141717464	1.97121e-11	-1.29652e-10	-1.08804	1.08525e-07	-1.29652e-10	-0.298048	0.000304312	-1.29652e-10	-0.313869
161819786	rs7628375	6.49196e-09	-0.615014	5.32406	4.43067e-09	-1.76085	-1.73563	1.29146e-05	-1.75104	-1.72252
161819896	rs150814420	1.24905e-10	-1.29652e-10	0.758282	8.04704e-08	-1.29652e-10	-0.597139	0.000221137	-1.29652e-10	-0.633142
161819948	rs7628479	1.31836e-08	-0.600479	6.01794	4.40022e-09	-1.75942	-1.74395	1.26232e-05	-1.75142	-1.74497
161820179	rs7617022	6.31272e-05	4.08471	9.80668	4.88093e-09	-1.75797	-1.64172	1.34472e-05	-1.76559	-1.66756
161820190	rs73024729	6.90554e-11	-1.41634	1.58197	1.58517e-08	-1.76263	-0.459118	4.78478e-05	-1.76301	-0.400891
161820439	rs7639255	5.07066e-12	-1.26172	-1.18408	5.80218e-09	-1.70794	-1.51885	1.57371e-05	-1.76194	-1.51396
161820990	rs62278966	3.85662e-11	-0.416897	-5.80728e-10	2.5482e-08	-1.74706	-5.80728e-10	7.58099e-05	-1.70369	-5.80728e-10
161821337	rs9856659	7.40257e-12	-0.510442	-1.557	6.3138e-09	-1.42249	-1.7198	1.8144e-05	-1.41641	-1.71718
161821456	rs2405278	7.51452e-12	-0.510442	-1.54199	6.34989e-09	-1.42249	-1.7141	1.82527e-05	-1.41641	-1.7112
161821515	rs2405279	8.14886e-12	-0.444755	-1.52664	6.61518e-09	-1.38774	-1.70792	1.9026e-05	-1.38136	-1.70476
161821524	rs1581057	1.78276e-08	-0.152866	5.8721	4.85336e-09	-1.66108	-1.74427	1.50099e-05	-1.57842	-1.74479
161823068	rs62278967	1.17817e-10	0.699863	-5.80728e-10	3.05926e-08	-1.56427	-5.80728e-10	8.01915e-05	-1.64751	-5.80728e-10
161823150	rs7609974	6.25303e-11	-1.58399	1.65037	1.6581e-08	-1.71691	-0.459857	4.83754e-05	-1.75331	-0.399623
161823208	rs77370398	1.38105e-11	-1.44384	-5.80728e-10	4.78718e-07	1.18608	-5.80728e-10	0.00038567	-0.0769409	-5.80728e-10
161823434	rs2063357	3.44558e-12	-1.25628	-1.5759	4.47497e-09	-1.7601	-1.72643	1.27117e-05	-1.76523	-1.72416
161824213	rs60190193	1.42855e-09	-1.29652e-10	3.19514	1.13106e-07	-1.29652e-10	-0.256707	0.000312631	-1.29652e-10	-0.286899
161824408	rs13088846	7.75121e-05	3.95155	10.1451	5.2641e-09	-1.75256	-1.57156	1.43907e-05	-1.76581	-1.59953
161824428	rs57353052	1.05378e-09	-0.827126	3.71799	1.21177e-08	-0.783526	-1.70684	2.45798e-05	-1.14506	-1.68494
161825215	rs9812326	3.37102e-12	-1.27142	-1.58264	4.44382e-09	-1.75994	-1.73358	1.26208e-05	-1.76507	-1.7315
161825335	rs9832121	3.31333e-10	-1.76567	3.49952	3.11191e-07	-0.159384	0.914762	0.000418819	-0.950808	0.956325
161825439	rs9849916	5.43197e-10	-1.7656	3.9938	4.74784e-07	-0.092135	1.26997	0.000628553	-0.90271	1.31421
161825440	rs76992138	1.05378e-09	-0.827126	3.71799	1.21177e-08	-0.783526	-1.70684	2.45798e-05	-1.14506	-1.68494
161825593	rs73154008	2.34885e-12	-1.55542	-1.65993	4.38509e-09	-1.76296	-1.74386	1.28385e-05	-1.73674	-1.74273
161825797	rs16834592	1.88894e-11	-1.13067	-5.80728e-10	1.17027e-06	2.07996	-5.80728e-10	0.000753541	0.592861	-5.80728e-10
161825807	rs13063743	3.78238e-11	-1.34939	0.913057	2.40233e-08	-1.0248	-0.781202	4.80063e-05	-1.40999	-0.750596
161826023	rs74646404	8.17208e-12	-0.567486	-1.40106	4.4776e-09	-1.74201	-1.74393	1.2453e-05	-1.76515	-1.74481
161826058	rs9817087	3.39063e-12	-1.27142	-1.57684	4.45089e-09	-1.75994	-1.73199	1.26425e-05	-1.76507	-1.72978
161826111	rs4588375	3.39727e-12	-1.27142	-1.57488	4.45335e-09	-1.75994	-1.73143	1.26501e-05	-1.76507	-1.72918
161826125	rs13067939	1.20227e-10	0.720112	-5.80728e-10	3.07711e-08	-1.55845	-5.80728e-10	8.05505e-05	-1.64304	-5.80728e-10
161826265	rs4336139	1.17817e-10	0.699863	-5.80728e-10	3.05926e-08	-1.56427	-5.80728e-10	8.01915e-05	-1.64751	-5.80728e-10
161826690	rs4539953	1.15208e-10	0.677464	-5.80728e-10	3.03984e-08	-1.57064	-5.80728e-10	7.98022e-05	-1.65237	-5.80728e-10
161827134	rs142041788	1.38105e-11	-1.44384	-5.80728e-10	4.78718e-07	1.18608	-5.80728e-10	0.00038567	-0.0769409	-5.80728e-10
161827534	rs951937	1.12668e-10	0.65517	-5.80728e-10	3.02086e-08	-1.5769	-5.80728e-10	7.94229e-05	-1.65714	-5.80728e-10
161827727	rs146671487	2.48738e-11	-1.29652e-10	-0.85546	2.97375e-08	-1.29652e-10	-1.59262	8.36717e-05	-1.29652e-10	-1.60502
161827760	rs1397235	3.36182e-12	-1.28191	-1.57488	4.45872e-09	-1.75873	-1.73143	1.26559e-05	-1.76461	-1.72918
161828370	rs13080578	7.49004e-05	3.93967	10.1227	5.52219e-09	-1.7472	-1.52905	1.49125e-05	-1.76577	-1.56395
161828549	rs16834616	2.48461e-08	1.57432	4.47687	7.66392e-09	-1.21433	-1.73418	1.75981e-05	-1.44279	-1.72134
161828597	rs78606684	3.38298e-10	1.75465	-5.80728e-10	2.50184e-08	-1.76542	-5.80728e-10	7.51142e-05	-1.71291	-5.80728e-10
161828876	rs7639999	4.65527e-11	-1.60533	1.37665	1.50577e-08	-1.70483	-0.568308	4.27123e-05	-1.74687	-0.530565
161828936	rs7628350	3.43298e-12	-1.26082	-1.57503	4.44653e-09	-1.76103	-1.73187	1.26459e-05	-1.76542	-1.72916
161829158	rs12107164	4.01865e-10	-1.76373	3.69058	4.13855e-07	-0.0108292	1.05132	0.00053475	-0.844051	1.09393
161829204	rs13086633	0.000133396	3.80115	10.8384	6.05827e-09	-1.74778	-1.43582	1.6269e-05	-1.76554	-1.47713
161829296	rs62278969	2.16484e-11	0.666867	-1.66121	5.22323e-09	-1.58978	-1.74213	1.38827e-05	-1.65918	-1.74209
161829464	rs13087182	9.8039e-05	3.94335	10.3883	5.32063e-09	-1.75422	-1.55921	1.44195e-05	-1.76541	-1.59794
161829537	rs77806024	1.4115e-11	-1.42203	-5.80728e-10	5.35514e-07	1.2982	-5.80728e-10	0.000412474	-0.00974929	-5.80728e-10
161829758	rs73024748	5.19036e-11	-1.62133	1.50144	1.64368e-08	-1.6943	-0.491213	4.64719e-05	-1.74081	-0.452262
161829827	rs76459767	1.36868e-11	-1.45284	-5.80728e-10	4.87755e-07	1.20479	-5.80728e-10	0.000384379	-0.0802921	-5.80728e-10
161830152	rs4459917	0.000166052	4.21932	10.6392	5.52437e-09	-1.76513	-1.51073	1.5244e-05	-1.75543	-1.5523
161830287	rs139045175	1.45203e-11	-1.39373	-5.80728e-10	5.55117e-07	1.33415	-5.80728e-10	0.000431566	0.0354977	-5.80728e-10
161830642	rs7617720	3.23739e-11	-1.31208	0.720158	1.9943e-08	-1.09402	-0.898133	4.03881e-05	-1.46907	-0.864314
161831019	rs114680584	1.45612e-11	-1.39091	-5.80728e-10	5.5964e-07	1.34227	-5.80728e-10	0.000434244	0.0416853	-5.80728e-10
161831242	rs6771785	3.53877e-12	-1.20026	-1.60524	4.39325e-09	-1.76568	-1.73927	1.25666e-05	-1.76346	-1.73742
161831675	rs4856763	0.000163512	3.8858	10.9573	6.42313e-09	-1.75781	-1.36731	1.73543e-05	-1.76503	-1.41305
161831829	rs4856764	2.74251e-11	-1.37358	0.615766	2.03269e-08	-1.01423	-0.958857	4.00597e-05	-1.41529	-0.926261
161832223	rs4856766	2.72427e-11	-1.36364	0.599151	1.9861e-08	-1.02784	-0.968434	3.93038e-05	-1.42457	-0.936034
161832815	rs11922869	0.000103682	4.07461	10.3129	5.32176e-09	-1.76269	-1.55054	1.46532e-05	-1.76061	-1.58665
161832921	rs79460461	1.41023e-11	-1.42293	-5.80728e-10	3.53856e-08	-1.41872	-5.80728e-10	8.64323e-05	-1.57256	-5.80728e-10
161833010	rs13090089	1.2905e-10	0.790929	-5.80728e-10	3.21912e-08	-1.51333	-5.80728e-10	8.35903e-05	-1.606	-5.80728e-10
161833289	rs1510345	3.41055e-12	-1.20026	-1.64214	4.36971e-09	-1.76568	-1.74465	1.24844e-05	-1.76346	-1.74398
161833442	rs71314079	4.6214e-08	1.78666	4.8851	8.4898e-09	-1.103	-1.74316	1.95265e-05	-1.32522	-1.73493
161833766	rs17744035	1.32043e-10	0.813855	-5.80728e-10	3.24251e-08	-1.50609	-5.80728e-10	8.4074e-05	-1.60023	-5.80728e-10
161833839	rs11923944	2.56951e-11	-1.35357	0.530602	1.88408e-08	-1.04133	-1.00768	3.74163e-05	-1.43372	-0.976098
161834098	rs78885350	1.81848e-09	-0.810815	4.2473	1.1993e-08	-0.766841	-1.73386	2.40808e-05	-1.13178	-1.71873
161835445	rs6809637	2.87631e-11	-1.68127	0.971095	1.27296e-08	-1.63852	-0.802578	3.52307e-05	-1.70457	-0.765434
161835814	rs11920395	2.29398e-11	-1.34338	0.406985	1.73403e-08	-1.05469	-1.07731	3.45338e-05	-1.44275	-1.04724
161836284	rs76096941	1.04988e-11	-1.71801	-5.80728e-10	2.60905e-08	-1.72346	-5.80728e-10	7.12698e-05	-1.76545	-5.80728e-10
161836408	rs73024758	2.64507e-11	-1.6835	0.88951	1.2169e-08	-1.63575	-0.850383	3.3619e-05	-1.70265	-0.814184
161836437	rs34783972	1.47531e-10	0.924762	-5.80728e-10	3.39312e-08	-1.46069	-5.80728e-10	8.65586e-05	-1.5711	-5.80728e-10
161836903	rs13059924	1.41204e-10	0.880931	-5.80728e-10	3.31324e-08	-1.48452	-5.80728e-10	8.55425e-05	-1.58291	-5.80728e-10
161837807	rs73024759	2.40615e-11	-1.69001	0.801346	1.16617e-08	-1.62727	-0.901451	3.21025e-05	-1.6967	-0.866289
161837852	rs9852534	2.17348e-11	-1.33307	0.342715	1.6514e-08	-1.06792	-1.11289	3.30046e-05	-1.45165	-1.08363
161837898	rs11706936	1.44322e-10	0.902773	-5.80728e-10	3.31739e-08	-1.48327	-5.80728e-10	8.54152e-05	-1.5844	-5.80728e-10
161838540	rs73024762	2.3062e-11	-1.69001	0.758919	1.13812e-08	-1.62727	-0.925797	3.13145e-05	-1.6967	-0.891141
161838588	rs75046321	1.4997e-11	-1.36142	-5.80728e-10	3.25171e-08	-1.50326	-5.80728e-10	7.31037e-05	-1.74004	-5.80728e-10
161838594	rs148772558	1.05261e-11	-1.71541	-5.80728e-10	3.16699e-08	-1.52966	-5.80728e-10	0.000108062	-1.34922	-5.80728e-10
161839491	rs78971225	2.80299e-09	-1.08731	4.95648	8.92481e-09	-1.05272	-1.74347	1.86921e-05	-1.35887	-1.74495
161839628	rs9290113	1.92384e-11	-1.20708	0.0947186	1.29449e-08	-1.17042	-1.25391	2.63677e-05	-1.52806	-1.23173
161839697	rs9290114	3.50151e-12	-1.10845	-1.70763	4.41617e-09	-1.76576	-1.73399	1.26358e-05	-1.75974	-1.73564
161839810	rs139492317	5.76946e-11	-1.29652e-10	-0.0141097	4.87983e-08	-1.29652e-10	-1.09733	0.000130477	-1.29652e-10	-1.16073
161840409	rs35214999	5.72347e-10	0.519908	1.76056	3.49051e-08	-0.799242	-0.633152	7.86162e-05	-0.990242	-0.677103
161840540	rs73154010	2.55279e-11	0.840752	-1.67025	6.69749e-09	-1.34943	-1.73387	3.39413e-05	-0.770916	-1.73637
161840730	rs1510342	1.74342e-11	-1.21084	-5.80728e-10	1.72365e-07	0.164584	-5.80728e-10	0.000662382	0.463921	-5.80728e-10
161840862	rs73154011	1.21655e-10	2.14938	-1.41746	2.40542e-08	-0.0995524	-1.70517	5.67007e-05	-0.278349	-1.71579
161840939	rs12486041	8.66859e-12	-1.36813	-0.541441	4.59571e-09	-1.76523	-1.69467	1.32838e-05	-1.74063	-1.70474
161841018	rs2175263	1.32435e-11	0.116062	-1.60183	4.56103e-09	-1.73965	-1.72783	1.38168e-05	-1.67142	-1.73462
161841304	rs78318001	8.72063e-12	-1.4128	-0.490785	1.37172e-08	-1.2523	-1.11407	5.55458e-05	-0.961542	-1.05317
161841333	rs2136711	4.77246e-12	-1.74248	-0.76393	4.86114e-09	-1.76562	-1.63814	1.35775e-05	-1.7658	-1.6577
161841728	rs62278989	2.77469e-12	-1.46155	-1.58719	1.43461e-08	-1.21091	-1.11064	3.93118e-05	-1.26216	-1.09824
161841870	rs62278990	1.35108e-11	-1.46578	-5.80728e-10	2.6778e-08	-1.69745	-5.80728e-10	7.18932e-05	-1.75674	-5.80728e-10
161842146	rs12496458	5.48933e-12	-1.74023	-0.626242	4.76486e-09	-1.76445	-1.65931	1.33777e-05	-1.76489	-1.67345
161842308	rs1510336	1.99557e-12	-1.7579	-1.62044	1.82377e-08	-0.793899	-1.28764	4.72863e-05	-0.865729	-1.30997
161843643	rs62278991	5.33604e-12	-1.73595	-0.658842	4.824e-09	-1.76523	-1.64619	1.35251e-05	-1.7655	-1.66187
161843889	rs116644619	1.41336e-11	-1.42072	-5.80728e-10	5.04529e-08	-1.06399	-5.80728e-10	0.000143532	-1.06536	-5.80728e-10
161844119	rs73154012	2.361e-10	2.65281	-1.25783	3.63931e-08	0.236688	-1.62734	7.51718e-05	-0.062458	-1.64969
161844411	rs76271975	8.53474e-12	-1.40238	-0.522749	1.35798e-08	-1.23976	-1.13669	5.5103e-05	-0.945857	-1.07686
161844573	rs9830251	2.06749e-12	-1.76131	-1.58162	1.87796e-08	-0.836557	-1.2157	4.86869e-05	-0.906763	-1.23975
161844655	rs73154014	2.80455e-11	0.599734	-1.33518	4.89987e-09	-1.76542	-1.6304	1.39623e-05	-1.75881	-1.63676
161844791	rs13060818	3.64996e-12	-1.14732	-1.62724	8.16652e-09	-1.31043	-1.57455	1.86282e-05	-1.50908	-1.59817
161844857	rs13075714	1.54621e-11	-1.40804	0.0771593	4.46941e-09	-1.76377	-1.724	1.28972e-05	-1.76426	-1.71065
161844924	rs111509291	1.60804e-11	-1.29167	-5.80728e-10	3.81838e-08	-1.34262	-5.80728e-10	9.1498e-05	-1.51561	-5.80728e-10
161845289	rs151163121	1.16926e-11	-1.61032	-5.80728e-10	2.5518e-08	-1.74564	-5.80728e-10	7.1838e-05	-1.75751	-5.80728e-10
161845465	rs17749684	2.11176e-10	2.52723	-1.24381	3.4625e-08	0.179939	-1.62039	7.01629e-05	-0.137677	-1.64342
161845625	rs17749713	1.49473e-11	-1.36474	-5.80728e-10	2.57945e-08	-1.73487	-5.80728e-10	7.36111e-05	-1.73313	-5.80728e-10
161845898	rs9829131	2.16843e-12	-1.75929	-1.53598	2.40994e-08	-0.71932	-1.08352	5.95885e-05	-0.837151	-1.10731
161846744	rs6783569	1.34469e-11	-1.40804	-0.062483	4.39964e-09	-1.76377	-1.73973	1.26206e-05	-1.76426	-1.73233
161846859	rs1510329	1.33395e-10	0.796952	0.027088	1.96327e-08	-0.985508	-1.02232	4.22845e-05	-1.28102	-1.00648
161847016	rs1510328	3.5984e-12	-1.14914	-1.63964	8.09769e-09	-1.33457	-1.55888	1.86871e-05	-1.52049	-1.5836
161847035	rs10936267	1.43738e-11	-1.39228	-0.011584	4.43715e-09	-1.76243	-1.73259	1.27679e-05	-1.76307	-1.72192
161847357	rs113501206	1.57104e-11	-1.31495	-5.80728e-10	3.73538e-08	-1.36459	-5.80728e-10	8.99709e-05	-1.53244	-5.80728e-10
161847918	rs954260	7.96548e-12	-1.4259	-0.568257	1.29642e-08	-1.25417	-1.16867	5.03464e-05	-1.0026	-1.1104
161848088	rs73154018	2.26924e-10	2.60381	-1.24847	3.63764e-08	0.231602	-1.62271	7.34068e-05	-0.0903891	-1.64552
161848342	rs17749844	2.31111e-10	2.63133	-1.2577	3.68913e-08	0.250222	-1.62727	7.43631e-05	-0.073333	-1.64963
161848628	rs17749868	1.48483e-11	-1.37139	-5.80728e-10	2.58431e-08	-1.73298	-5.80728e-10	7.3473e-05	-1.735	-5.80728e-10
161848894	rs78063197	8.93274e-12	-1.35812	-0.52143	1.43322e-08	-1.18677	-1.13576	5.89106e-05	-0.880016	-1.07589
161849106	rs6779491	2.08876e-12	-1.75471	-1.57799	2.03806e-08	-0.761265	-1.20918	5.26799e-05	-0.834314	-1.23337
161849310	rs75928146	8.89102e-12	-1.35812	-0.52611	1.42849e-08	-1.18677	-1.13906	5.87071e-05	-0.880016	-1.07935
161849777	rs62278992	1.08516e-11	-1.68496	-5.80728e-10	4.56272e-08	-1.16452	-5.80728e-10	8.76769e-05	-1.55826	-5.80728e-10
161850011	rs6794311	1.41006e-11	-1.40021	-0.0228506	4.43025e-09	-1.76314	-1.73343	1.27404e-05	-1.76371	-1.72344
161850065	rs62278993	4.7584e-12	-1.64226	-0.867105	5.2537e-09	-1.75959	-1.5665	1.486e-05	-1.74632	-1.58693
161850410	rs6770323	3.34539e-12	-1.22032	-1.64137	7.8129e-09	-1.37275	-1.5565	1.81037e-05	-1.5553	-1.58051
161850511	rs17749916	2.21062e-11	0.394658	-1.36807	5.0279e-09	-1.75809	-1.61194	1.41195e-05	-1.76557	-1.6188
161850918	rs73154019	1.00717e-10	0.552155	-0.00911157	1.75978e-08	-1.07188	-1.04537	3.78037e-05	-1.36973	-1.02978
161851276	rs73154020	1.7225e-10	2.34417	-1.2645	3.03189e-08	0.0573475	-1.6306	6.21561e-05	-0.249647	-1.65263
161851336	rs12490412	1.16724e-11	-1.29652e-10	-1.61205	2.7237e-08	-1.29652e-10	-1.68045	7.80555e-05	-1.29652e-10	-1.6745
161851449	rs139529341	1.27044e-11	-1.52733	-5.80728e-10	3.52326e-08	-1.42306	-5.80728e-10	7.7126e-05	-1.68648	-5.80728e-10
161851486	rs7650220	2.21301e-11	0.394658	-1.36699	4.96795e-09	-1.75809	-1.62393	1.39656e-05	-1.76557	-1.62976
161851742	rs73154021	1.83708e-10	2.41552	-1.27145	3.22371e-08	0.122075	-1.63398	6.64129e-05	-0.18037	-1.65566
161852105	rs13075982	3.2424e-12	-1.24402	-1.64894	7.82871e-09	-1.39283	-1.5344	1.8202e-05	-1.56992	-1.56047
161852752	rs12634026	2.06607e-12	-1.74035	-1.60327	2.17605e-08	-0.649675	-1.25526	5.60809e-05	-0.726749	-1.27838
161852962	rs73154022	1.85748e-10	2.44242	-1.2873	3.25765e-08	0.140163	-1.6416	6.70644e-05	-0.16379	-1.66248
161853253	rs73154023	1.00789e-10	0.567087	-0.0233324	1.77353e-08	-1.05508	-1.05439	3.81437e-05	-1.35166	-1.0389
161853584	rs112620463	1.3717e-11	-1.45064	-5.80728e-10	3.03248e-08	-1.57306	-5.80728e-10	8.16151e-05	-1.62991	-5.80728e-10
161853628	rs57413299	3.32579e-11	0.767734	-1.33271	4.89552e-09	-1.75637	-1.64034	1.39598e-05	-1.75359	-1.64216
161853710	rs112500528	1.71068e-11	-1.2298	-5.80728e-10	2.61825e-08	-1.71994	-5.80728e-10	7.1273e-05	-1.7654	-5.80728e-10
161853873	rs10513578	1.78548e-10	2.41846	-1.30288	3.09796e-08	0.0972384	-1.64894	6.55008e-05	-0.180837	-1.66902
161854071	rs140401720	1.07859e-11	-1.69103	-5.80728e-10	2.65812e-08	-1.70482	-5.80728e-10	7.18282e-05	-1.75765	-5.80728e-10
161854219	rs1397217	1.32378e-11	-1.3887	-0.0974967	4.39611e-09	-1.76202	-1.74229	1.2591e-05	-1.76237	-1.73657
161854329	rs1397216	1.33726e-11	-1.3887	-0.0873666	4.39806e-09	-1.76202	-1.74185	1.26004e-05	-1.76237	-1.73582
161854637	rs73154027	9.61124e-11	0.547835	-0.0515901	1.72376e-08	-1.06569	-1.07225	3.71594e-05	-1.35975	-1.05696
161854718	rs2221756	2.06687e-12	-1.73086	-1.61238	2.26846e-08	-0.591039	-1.2723	5.83676e-05	-0.670148	-1.29501
161854728	rs13089199	3.19009e-12	-1.25567	-1.65355	7.81621e-09	-1.40267	-1.52616	1.82191e-05	-1.57703	-1.55242
161855501	rs17749973	1.7414e-10	2.39139	-1.3008	3.12785e-08	0.105871	-1.64797	6.46214e-05	-0.195216	-1.66816
161855538	rs62278994	1.44667e-11	-1.39743	-5.80728e-10	2.60529e-08	-1.7249	-5.80728e-10	7.29637e-05	-1.74196	-5.80728e-10
161856248	rs73154030	1.97139e-10	2.51092	-1.29628	3.51165e-08	0.219489	-1.64585	7.02586e-05	-0.113468	-1.66627
161856366	rs73154031	1.90124e-10	2.47237	-1.29396	3.22507e-08	0.133265	-1.64475	6.79676e-05	-0.147595	-1.6653
161856443	rs13068573	1.2218e-11	-1.41233	-0.154033	4.37883e-09	-1.76404	-1.74421	1.25213e-05	-1.76428	-1.74021
161856546	rs9817753	2.59891e-12	-1.53094	-1.58324	1.50356e-08	-1.13002	-1.14459	3.6775e-05	-1.29466	-1.13245
161856570	rs62278995	2.59891e-12	-1.53094	-1.58324	1.50356e-08	-1.13002	-1.14459	3.6775e-05	-1.29466	-1.13245
161856588	rs13069031	1.18171e-11	-1.42766	-0.172067	4.373e-09	-1.76497	-1.74461	1.24986e-05	-1.76513	-1.74117
161856670	rs1876992	2.07332e-12	-1.73843	-1.60169	2.32109e-08	-0.588075	-1.25233	5.84182e-05	-0.688774	-1.27552
161856863	rs78756507	1.0692e-11	-1.29652e-10	-1.69977	2.7788e-08	-1.29652e-10	-1.66042	7.80945e-05	-1.29652e-10	-1.674
161857310	rs62278996	1.40298e-11	-1.42809	-5.80728e-10	2.63439e-08	-1.71379	-5.80728e-10	7.24326e-05	-1.74927	-5.80728e-10
161857380	rs56118535	6.45772e-12	-0.713456	-1.49054	4.89796e-09	-1.76007	-1.63614	1.3836e-05	-1.76581	-1.63884
161857677	rs16834787	1.17429e-11	-1.42408	-0.181943	4.378e-09	-1.76365	-1.74479	1.25053e-05	-1.76411	-1.74166
161858215	rs1510327	1.17759e-11	-1.41233	-0.190896	4.37566e-09	-1.76404	-1.74493	1.2498e-05	-1.76428	-1.74208
161858463	rs186451117	1.00092e-11	-1.76577	-5.80728e-10	2.79932e-08	-1.65307	-5.80728e-10	7.40754e-05	-1.72684	-5.80728e-10
161858623	rs13080816	1.17759e-11	-1.41233	-0.190896	4.37566e-09	-1.76404	-1.74493	1.2498e-05	-1.76428	-1.74208
161858821	rs13081161	2.03127e-12	-1.72878	-1.63183	2.2114e-08	-0.579128	-1.30969	5.69292e-05	-0.658644	-1.33147
161858893	rs17693654	2.59953e-11	0.543831	-1.35519	4.97968e-09	-1.74952	-1.63014	1.39031e-05	-1.76429	-1.63552
161858986	rs80118590	8.13108e-12	-1.37436	-0.599223	1.33112e-08	-1.20615	-1.19028	5.43155e-05	-0.904027	-1.13308
161859157	rs75459222	8.09439e-12	-1.37436	-0.603745	1.32693e-08	-1.20615	-1.19342	5.41364e-05	-0.904027	-1.13639
161859238	rs117651567	1.144e-11	-1.29652e-10	-1.63215	2.64423e-08	-1.29652e-10	-1.71006	7.33805e-05	-1.29652e-10	-1.73626
161859502	rs16834797	1.16479e-11	-1.40454	-0.209615	4.37736e-09	-1.76345	-1.74513	1.2495e-05	-1.76373	-1.74286
161859561	rs11919496	2.7379e-12	-1.69592	-1.36617	1.34175e-08	-1.25495	-1.13352	3.24022e-05	-1.3719	-1.18179
161859829	rs9871692	2.0191e-12	-1.74035	-1.62627	2.08322e-08	-0.649675	-1.29885	5.37458e-05	-0.726749	-1.32091
161859964	rs62278997	2.67058e-12	-1.6628	-1.42417	1.44549e-08	-1.35299	-0.961012	3.80266e-05	-1.4391	-0.95454
161860178	rs35780733	1.79616e-11	-1.18104	-5.80728e-10	2.82116e-08	-1.64529	-5.80728e-10	7.27528e-05	-1.74486	-5.80728e-10
161860340	rs13092533	1.14537e-11	-1.40454	-0.226425	4.37697e-09	-1.76345	-1.74522	1.24881e-05	-1.76373	-1.74342
161860494	rs16835290	1.97239e-11	-0.964425	-0.123017	6.49179e-09	-1.54272	-1.57177	1.55869e-05	-1.72504	-1.56046
161861368	rs36065252	1.09664e-11	-1.40454	-0.269897	4.37791e-09	-1.76345	-1.74501	1.24727e-05	-1.76373	-1.74465
161861508	rs62278998	6.17756e-12	-0.749206	-1.49914	4.92281e-09	-1.76076	-1.63039	1.39151e-05	-1.76579	-1.63316
161861600	rs73154036	2.01625e-11	-1.06545	-5.80728e-10	3.0839e-08	-1.55625	-5.80728e-10	7.1461e-05	-1.76277	-5.80728e-10
161861880	rs62278999	6.10611e-11	0.0426024	-5.80728e-10	3.40127e-08	-1.45829	-5.80728e-10	0.000187841	-0.796326	-5.80728e-10
161862061	rs1510326	2.71411e-12	-1.69592	-1.37489	1.34656e-08	-1.25495	-1.12994	3.2429e-05	-1.3719	-1.18097
161862068	rs79827218	7.25033e-12	-1.40653	-0.681694	1.22724e-08	-1.23047	-1.2472	4.77159e-05	-0.973712	-1.19295
161862143	rs79252140	3.85628e-11	-1.29652e-10	-0.416986	6.81268e-08	-1.29652e-10	-0.763658	0.000197643	-1.29652e-10	-0.745459
161862187	rs2405281	2.71411e-12	-1.69592	-1.37489	1.34656e-08	-1.25495	-1.12994	3.2429e-05	-1.3719	-1.18097
161862628	rs2063359	2.69968e-12	-1.69592	-1.38022	1.3559e-08	-1.25495	-1.12303	3.26444e-05	-1.3719	-1.17435
161862678	rs73154039	2.57601e-12	-1.47175	-1.65128	6.78749e-09	-1.52019	-1.54976	1.68471e-05	-1.61976	-1.58799
161862934	rs146552757	1.47609e-10	-1.29652e-10	0.925296	4.72948e-07	-1.29652e-10	1.17396	0.00118964	-1.29652e-10	1.04949
161863459	rs16835297	2.72366e-12	-1.6924	-1.37489	1.33404e-08	-1.26429	-1.12994	3.21643e-05	-1.3801	-1.18097
161863513	rs80226015	1.33833e-11	-1.47527	-5.80728e-10	2.69025e-08	-1.69281	-5.80728e-10	7.17793e-05	-1.75833	-5.80728e-10
161863970	rs2063358	1.04534e-11	-1.43519	-0.287152	4.37105e-09	-1.7653	-1.74472	1.24483e-05	-1.76543	-1.74491
161864213	rs17693746	2.5762e-11	0.548721	-1.36909	5.0421e-09	-1.74481	-1.62239	1.39996e-05	-1.76494	-1.62796
161864393	rs34704644	1.03638e-11	-1.43519	-0.295761	4.3718e-09	-1.7653	-1.74455	1.24468e-05	-1.76543	-1.74503
161864518	rs79564766	1.21261e-11	-1.29652e-10	-1.57391	2.55453e-08	-1.29652e-10	-1.74457	7.29073e-05	-1.29652e-10	-1.74273
161864596	rs79801201	2.48334e-09	-1.29652e-10	3.74809	5.01484e-07	-1.29652e-10	1.23254	0.00139697	-1.29652e-10	1.21014
161864652	rs79449188	7.72347e-12	-1.36221	-0.6628	1.29247e-08	-1.19164	-1.23424	5.28029e-05	-0.886049	-1.17931
161865419	rs7642562	2.37552e-11	0.413315	-1.31479	4.89764e-09	-1.73632	-1.65996	1.34867e-05	-1.76556	-1.66466
161865422	rs7631043	5.6379e-12	-0.883665	-1.4561	4.72908e-09	-1.76522	-1.66607	1.35207e-05	-1.75927	-1.66843
161865584	rs77429765	2.80558e-12	-1.71046	-1.32721	4.82634e-09	-1.75664	-1.6543	1.35581e-05	-1.76579	-1.65915
161865765	rs28668810	1.65336e-11	-1.26388	-5.80728e-10	3.92005e-08	-1.31634	-5.80728e-10	9.33742e-05	-1.49531	-5.80728e-10
161865861	rs71314080	1.78276e-11	-1.18852	-5.80728e-10	2.81163e-08	-1.64868	-5.80728e-10	7.26511e-05	-1.74625	-5.80728e-10
161865893	rs2063360	2.84491e-12	-1.67686	-1.34688	1.23355e-08	-1.28974	-1.18281	2.96395e-05	-1.41274	-1.23008
161865935	rs142655898	1.07048e-11	-1.69858	-5.80728e-10	2.64011e-08	-1.71162	-5.80728e-10	7.16589e-05	-1.76001	-5.80728e-10
161865945	rs2063361	2.79492e-12	-1.68451	-1.35695	1.27162e-08	-1.27146	-1.1707	3.04616e-05	-1.39697	-1.21849
161866214	rs78558987	6.98381e-12	-1.41668	-0.708995	1.18974e-08	-1.24288	-1.26583	4.60872e-05	-0.988818	-1.21257
161866223	rs9842248	2.01385e-12	-1.7201	-1.64913	2.23912e-08	-0.53209	-1.34427	5.76027e-05	-0.613193	-1.36516
161866241	rs13096521	9.92786e-12	-1.45075	-0.323177	4.37295e-09	-1.76573	-1.74386	1.24401e-05	-1.76577	-1.74522
161866344	rs59835533	1.54521e-10	2.30848	-1.33742	2.90997e-08	0.0503801	-1.66468	6.0519e-05	-0.246013	-1.68295
161866740	rs7648209	2.78461e-12	-1.68821	-1.35695	1.28346e-08	-1.26219	-1.1707	3.07066e-05	-1.38896	-1.21849
161867079	rs2405282	2.48621e-12	-1.69579	-1.46272	1.24596e-08	-1.41481	-1.04773	3.2768e-05	-1.50072	-1.04175
161867107	rs1355292	2.79862e-12	-1.68821	-1.35193	1.27569e-08	-1.26219	-1.17677	3.05287e-05	-1.38896	-1.2243
161867520	rs1397231	2.75943e-12	-1.68821	-1.36604	1.29787e-08	-1.26219	-1.15953	3.10368e-05	-1.38896	-1.20779
161867561	rs13060564	1.01735e-11	-1.44339	-0.306094	4.37155e-09	-1.76557	-1.74434	1.24425e-05	-1.76566	-1.74514
161867595	rs9810518	1.55117e-11	-1.32768	-5.80728e-10	3.69082e-08	-1.37659	-5.80728e-10	8.91531e-05	-1.54157	-5.80728e-10
161867710	rs62279001	4.91198e-12	-1.58644	-0.891152	5.2914e-09	-1.76437	-1.55457	1.54564e-05	-1.71907	-1.57483
161867949	rs13065809	1.0354e-11	-1.45638	-0.275521	4.36685e-09	-1.76579	-1.74519	1.24666e-05	-1.76581	-1.74306
161867950	rs13065810	1.0354e-11	-1.45638	-0.275521	4.36685e-09	-1.76579	-1.74519	1.24666e-05	-1.76581	-1.74306
161868081	rs10936268	2.71509e-12	-1.68451	-1.38593	1.31889e-08	-1.27146	-1.1342	3.15457e-05	-1.39697	-1.18351
161868088	rs9872675	2.08312e-12	-1.72241	-1.61299	2.37438e-08	-0.54424	-1.27347	6.09978e-05	-0.624936	-1.29615
161868243	rs9872988	1.46513e-11	-1.38475	-5.80728e-10	3.49794e-08	-1.43027	-5.80728e-10	8.5635e-05	-1.58183	-5.80728e-10
161868246	rs58526640	8.66015e-11	0.534141	-0.142097	1.61671e-08	-1.07321	-1.12884	3.48916e-05	-1.36547	-1.11421
161868251	rs10936269	2.67728e-12	-1.71353	-1.37094	1.34635e-08	-1.23164	-1.1534	3.27661e-05	-1.34061	-1.20192
161868652	rs76328827	1.67736e-11	-1.24946	-5.80728e-10	4.15223e-08	-1.2588	-5.80728e-10	0.000171711	-0.886108	-5.80728e-10
161868750	rs76335431	8.15977e-12	-1.35401	-0.616047	1.34798e-08	-1.18187	-1.20197	5.52901e-05	-0.873964	-1.14536
161868988	rs62279035	1.33079e-11	-1.48091	-5.80728e-10	2.69799e-08	-1.68994	-5.80728e-10	7.1716e-05	-1.75921	-5.80728e-10
161869252	rs13071849	2.69477e-12	-1.70215	-1.37581	1.36474e-08	-1.22424	-1.14724	3.24555e-05	-1.35604	-1.19602
161869475	rs73154048	1.47293e-10	2.28515	-1.362	2.76129e-08	0.00864567	-1.67539	5.89761e-05	-0.262467	-1.69232
161869486	rs62279036	2.5712e-12	-1.68259	-1.44231	1.32397e-08	-1.38595	-1.01586	3.46953e-05	-1.47557	-1.00974
161869583	rs62279037	5.23303e-12	-1.55256	-0.861726	5.24311e-09	-1.76	-1.56811	1.55375e-05	-1.70105	-1.58761
161869664	rs13073054	2.68948e-12	-1.69879	-1.38113	1.36092e-08	-1.23385	-1.14043	3.23962e-05	-1.3644	-1.18949
161870643	rs34173864	1.70465e-11	-1.23333	-5.80728e-10	2.75682e-08	-1.66836	-5.80728e-10	7.21077e-05	-1.75376	-5.80728e-10
161871132	rs117193533	1.0551e-11	-1.29652e-10	-1.71305	3.57877e-08	-1.29652e-10	-1.40742	0.00010521	-1.29652e-10	-1.37597
161871245	rs147720341	4.21171e-11	-0.328819	-5.80728e-10	4.17572e-08	-1.25316	-5.80728e-10	0.000134552	-1.12997	-5.80728e-10
161871375	rs142598283	1.94553e-11	-1.10115	-5.80728e-10	2.38774e-07	0.490488	-5.80728e-10	0.000747282	0.58452	-5.80728e-10
161871519	rs4856674	1.0975e-11	-1.4337	-0.239949	4.36915e-09	-1.76524	-1.74522	1.24621e-05	-1.76538	-1.74385
161871808	rs181882352	1.34509e-11	-1.29652e-10	-1.47023	2.89295e-08	-1.29652e-10	-1.62017	8.37744e-05	-1.29652e-10	-1.60379
161872014	rs73154049	8.64354e-11	0.496549	-0.106424	1.59664e-08	-1.1079	-1.10665	3.51132e-05	-1.38159	-1.09175
161872175	rs182241975	1.54669e-11	-1.33057	-5.80728e-10	3.68077e-08	-1.37932	-5.80728e-10	8.89689e-05	-1.54364	-5.80728e-10
161872221	rs55747233	2.42573e-11	0.466831	-1.34739	4.97438e-09	-1.73621	-1.64452	1.36876e-05	-1.7658	-1.64963
161872372	rs56302084	2.43509e-11	0.466831	-1.34354	4.96481e-09	-1.73621	-1.64645	1.36619e-05	-1.7658	-1.65151
161872494	rs140925749	1.54382e-10	2.33216	-1.362	2.92487e-08	0.0661985	-1.67539	6.08285e-05	-0.23154	-1.69232
161872654	rs6806733	1.97842e-12	-1.72664	-1.66033	2.11226e-08	-0.567156	-1.36753	5.44374e-05	-0.647079	-1.38779
161872662	rs114834285	1.66137e-11	-1.25904	-5.80728e-10	3.93804e-08	-1.31176	-5.80728e-10	9.37066e-05	-1.49175	-5.80728e-10
161872666	rs6794412	1.10238e-11	-1.45638	-0.212841	4.36697e-09	-1.76579	-1.74516	1.24684e-05	-1.76581	-1.74292
161872809	rs1848865	2.58586e-11	0.508594	-1.32522	4.89888e-09	-1.7408	-1.65522	1.35492e-05	-1.76554	-1.66005
161872994	rs77728640	3.25416e-12	-1.72159	-1.16775	6.52919e-09	-1.65326	-1.45548	2.41279e-05	-1.44034	-1.40822
161873042	rs144606348	1.10906e-11	-1.66318	-5.80728e-10	2.97453e-08	-1.59236	-5.80728e-10	8.20501e-05	-1.62459	-5.80728e-10
161873102	rs1848866	6.10529e-12	-0.775288	-1.48483	4.82234e-09	-1.76187	-1.64989	1.36577e-05	-1.76514	-1.65248
161873601	rs139929251	1.29288e-11	-1.50982	-5.80728e-10	2.79555e-08	-1.65441	-5.80728e-10	7.52991e-05	-1.71045	-5.80728e-10
161873603	rs13097266	1.12296e-11	-1.45638	-0.194344	4.36773e-09	-1.76579	-1.74499	1.2478e-05	-1.76581	-1.74215
161873855	rs34968634	1.49581e-11	-1.36402	-5.80728e-10	6.32597e-08	-0.83778	-5.80728e-10	0.000125961	-1.19595	-5.80728e-10
161875103	rs13075939	1.31218e-11	-1.46898	-0.0260186	4.39029e-09	-1.76502	-1.74062	1.25879e-05	-1.76575	-1.73343
161875201	rs9862007	3.1668e-12	-1.76207	-1.15448	1.6991e-08	-0.855304	-1.29704	3.56348e-05	-1.12252	-1.33608
161875442	rs114611028	2.0297e-11	-1.0588	-5.80728e-10	2.5801e-07	0.567971	-5.80728e-10	0.000808766	0.663587	-5.80728e-10
161875455	rs114748874	1.51031e-10	2.33216	-1.38395	2.91794e-08	0.0661985	-1.67776	6.06683e-05	-0.23154	-1.69496
161875495	rs62279038	1.30181e-11	-1.50293	-5.80728e-10	2.73066e-08	-1.6779	-5.80728e-10	7.15028e-05	-1.76219	-5.80728e-10
161875521	rs9882415	5.63522e-12	-1.10561	-1.23463	4.51296e-09	-1.75733	-1.72074	1.29967e-05	-1.74677	-1.72045
161875601	rs9882573	3.33451e-12	-1.75466	-1.11029	1.50725e-08	-0.938112	-1.33405	3.20954e-05	-1.19181	-1.3714
161875736	rs71625425	1.19423e-11	-1.44111	-0.148081	4.37295e-09	-1.76551	-1.74408	1.25104e-05	-1.7656	-1.73976
161875788	rs13077628	1.18466e-11	-1.44915	-0.148081	4.37209e-09	-1.7657	-1.74408	1.25085e-05	-1.76576	-1.73976
161875946	rs143634153	9.10056e-12	-1.34402	-0.516917	1.46212e-08	-1.16998	-1.13257	6.03455e-05	-0.859289	-1.07255
161876006	rs13082185	1.18253e-11	-1.44111	-0.157922	4.37186e-09	-1.76551	-1.74433	1.25034e-05	-1.7656	-1.74032
161876044	rs115011115	8.21176e-12	-1.39755	-0.56616	1.3441e-08	-1.21952	-1.1672	5.25976e-05	-0.960395	-1.10886
161876113	rs4856770	3.23849e-12	-1.76501	-1.12915	1.73894e-08	-0.810559	-1.31861	3.68e-05	-1.06976	-1.35667
161876140	rs13082108	1.14054e-11	-1.46583	-0.169359	4.37017e-09	-1.76558	-1.74464	1.24913e-05	-1.76579	-1.7411
161876312	rs78829742	9.16951e-12	-1.34114	-0.512246	1.47198e-08	-1.16657	-1.12927	6.08104e-05	-0.855073	-1.06909
161876576	rs1912456	1.95262e-12	-1.72444	-1.67566	2.06808e-08	-0.555122	-1.4007	5.33261e-05	-0.635452	-1.42004
161876678	rs73154054	1.42559e-10	2.28226	-1.39178	2.79427e-08	0.0328863	-1.68776	5.83758e-05	-0.262012	-1.70301
161876815	rs13083147	3.31483e-12	-1.75938	-1.11149	1.58632e-08	-0.891283	-1.32974	3.35354e-05	-1.15271	-1.36661
161877136	rs77201186	8.17593e-12	-1.41668	-0.551396	1.32673e-08	-1.24288	-1.15685	5.16818e-05	-0.988818	-1.098
161877162	rs28572162	1.56101e-11	-0.300417	-1.02094	5.15064e-09	-1.62215	-1.72376	1.30558e-05	-1.73814	-1.72455
161877277	rs9817336	2.02918e-12	-1.74035	-1.62129	2.21936e-08	-0.649675	-1.23555	5.74852e-05	-0.726749	-1.25365
161877881	rs73154055	1.61893e-11	-1.28492	-5.80728e-10	3.7265e-08	-1.36697	-5.80728e-10	7.29192e-05	-1.74257	-5.80728e-10
161877906	rs140296748	6.57116e-11	-1.29652e-10	0.116002	1.27047e-07	-1.29652e-10	-0.140475	0.000347368	-1.29652e-10	-0.181538
161878191	rs111533028	1.02121e-11	-1.7457	-5.80728e-10	2.57556e-08	-1.73638	-5.80728e-10	7.34153e-05	-1.73579	-5.80728e-10
161878203	rs10212571	3.21649e-12	-1.76461	-1.13637	1.73393e-08	-0.822934	-1.30912	3.67947e-05	-1.08031	-1.34626
161878312	rs1848867	3.21649e-12	-1.76461	-1.13637	1.73393e-08	-0.822934	-1.30912	3.67947e-05	-1.08031	-1.34626
161878314	rs55907234	9.64805e-11	0.578818	-0.0787507	1.6988e-08	-1.06319	-1.08933	3.69819e-05	-1.34726	-1.07423
161878374	rs139110211	1.0456e-11	-1.29652e-10	-1.7221	5.03827e-08	-1.29652e-10	-1.06538	0.000132142	-1.29652e-10	-1.14805
161878713	rs2089739	3.27554e-12	-1.76581	-1.11698	1.90013e-08	-0.715278	-1.32525	3.80542e-05	-1.03124	-1.36167
161878930	rs2102510	3.30182e-12	-1.76413	-1.11067	1.67671e-08	-0.835228	-1.33038	3.56786e-05	-1.09079	-1.36658
161879059	rs116047309	6.26899e-11	0.0689273	-5.80728e-10	3.10675e-08	-1.54887	-5.80728e-10	7.41665e-05	-1.72561	-5.80728e-10
161879074	rs77962502	8.33686e-12	-1.41668	-0.531904	1.34504e-08	-1.24288	-1.14314	5.243e-05	-0.988818	-1.08363
161879131	rs10755118	1.9136e-12	-1.73674	-1.68355	1.89173e-08	-0.626404	-1.41855	4.89233e-05	-0.704292	-1.43738
161879320	rs12233501	1.25778e-11	-1.41101	-0.126336	4.383e-09	-1.76395	-1.74335	1.25463e-05	-1.76419	-1.7383
161879980	rs9850493	3.27938e-12	-1.76501	-1.11661	1.72108e-08	-0.810559	-1.32893	3.64393e-05	-1.06976	-1.36652
161880196	rs34705633	1.59936e-11	-1.29708	-5.80728e-10	2.68577e-08	-1.69448	-5.80728e-10	7.15429e-05	-1.76162	-5.80728e-10
161880200	rs140198588	4.86706e-11	-1.29652e-10	-0.184199	9.62304e-08	-1.29652e-10	-0.418283	0.000264099	-1.29652e-10	-0.455598
161880258	rs114628748	1.50967e-10	0.947787	-5.80728e-10	1.3899e-07	-0.0506296	-5.80728e-10	0.000255237	-0.489732	-5.80728e-10
161880278	rs76270918	6.016e-12	-1.7626	-0.512246	8.45336e-09	-1.72119	-1.12927	2.79061e-05	-1.63399	-1.06909
161880279	rs13064222	1.25769e-11	-1.41865	-0.118755	4.38153e-09	-1.76446	-1.74317	1.25452e-05	-1.76467	-1.73792
161880401	rs10212286	1.43344e-11	-0.33311	-1.0735	5.2583e-09	-1.61167	-1.71355	1.32497e-05	-1.73344	-1.71451
161880810	rs4856771	9.00722e-11	0.578818	-0.14748	1.62754e-08	-1.06319	-1.13218	3.54131e-05	-1.34726	-1.11758
161880927	rs35711221	1.74495e-11	-1.08532	-0.124648	6.08267e-09	-1.60417	-1.57542	1.51887e-05	-1.74848	-1.56289
161880968	rs79137628	1.83745e-11	-1.15831	-5.80728e-10	4.33307e-08	-1.21617	-5.80728e-10	0.000101034	-1.41647	-5.80728e-10
161881011	rs78200644	9.61149e-11	-1.29652e-10	0.496272	6.60779e-08	-1.29652e-10	-0.794193	0.00017445	-1.29652e-10	-0.870287
161881438	rs80179636	9.36008e-12	-1.3285	-0.504314	1.50262e-08	-1.15157	-1.12366	6.23087e-05	-0.836608	-1.06321
161882315	rs5026024	8.21176e-12	-1.39755	-0.56616	1.3441e-08	-1.21952	-1.1672	5.25976e-05	-0.960395	-1.10886
161882541	rs952874	8.44461e-12	-1.36502	-0.570722	1.46827e-08	-1.12797	-1.17039	5.47102e-05	-0.917665	-1.11221
161882631	rs57135470	4.75257e-12	-1.6102	-0.900383	5.31048e-09	-1.76517	-1.55018	1.53467e-05	-1.73036	-1.57067
161883064	rs12631780	4.79019e-12	-1.6102	-0.892499	5.27757e-09	-1.76517	-1.55639	1.5243e-05	-1.73036	-1.57745
161883259	rs74623535	9.22713e-12	-1.32303	-0.524098	1.49141e-08	-1.14508	-1.13764	6.18946e-05	-0.828631	-1.07786
161883401	rs9867116	3.36662e-12	-1.76413	-1.09123	1.64557e-08	-0.835228	-1.34913	3.50005e-05	-1.09079	-1.38577
161883420	rs1397232	3.27884e-12	-1.76461	-1.11717	1.70069e-08	-0.822934	-1.32848	3.60723e-05	-1.08031	-1.36608
161883586	rs76946714	9.058e-12	-1.33695	-0.528675	1.47935e-08	-1.16159	-1.12925	6.09758e-05	-0.848938	-1.07251
161883619	rs74804736	9.95695e-12	-1.21225	-0.55875	1.48837e-08	-1.27415	-1.01061	6.375e-05	-0.916904	-0.960049
161883705	rs34583515	8.12228e-11	0.241072	0.0868508	3.10335e-08	-0.0488446	-1.50111	4.55142e-05	-0.728869	-1.48503
161883774	rs1397233	1.9746e-12	-1.72331	-1.6656	2.14175e-08	-0.542095	-1.37872	5.62586e-05	-0.60328	-1.39868
161884063	rs79033591	9.99671e-12	-1.33568	-0.431334	1.5887e-08	-1.16008	-1.05945	6.57062e-05	-0.847085	-0.999643
161884456	rs1878431	1.14967e-11	-1.42119	-0.206022	4.42053e-09	-1.75368	-1.74509	1.25327e-05	-1.76101	-1.74257
161885088	rs74759338	2.13253e-12	-1.75877	-1.5532	5.81976e-09	-1.76272	-1.46105	1.68574e-05	-1.74147	-1.46566
161885286	rs6769247	4.22858e-12	-1.49512	-1.13229	5.22256e-09	-1.74462	-1.58743	1.55618e-05	-1.67417	-1.61293
161885364	rs7616115	2.16214e-12	-1.56	-1.73818	6.49152e-09	-1.73272	-1.38181	1.91808e-05	-1.72557	-1.35244
161885483	rs9832108	8.20449e-12	-1.42615	-0.538441	6.86961e-09	-1.45614	-1.60178	1.70423e-05	-1.59133	-1.60489
161885828	rs1567455	3.14213e-12	-1.18443	-1.73994	3.79423e-08	0.386546	-1.73551	0.00022083	1.09642	-1.73095
161885866	rs1567454	1.07906e-10	0.724958	-0.112971	4.43572e-08	0.492516	-1.68527	7.48448e-05	-0.0592428	-1.65726
161886170	rs9816962	1.34701e-11	-1.4688	-5.80728e-10	3.15129e-08	-1.53463	-5.80728e-10	7.25125e-05	-1.74816	-5.80728e-10
161886186	rs79408325	1.58436e-11	-1.66093	0.354425	8.43157e-09	-1.63555	-1.2175	2.88765e-05	-1.48329	-1.18561
161886323	rs1397220	2.52384e-11	-1.65138	0.810472	1.11229e-08	-1.62493	-0.951098	3.84931e-05	-1.46775	-0.913697
161886471	rs1397219	6.46338e-12	-0.458016	-1.7451	6.13568e-09	-1.57715	-1.59376	1.51619e-05	-1.69604	-1.6171
161886630	rs1397218	4.05951e-11	0.295376	-0.661001	1.74644e-08	-1.03199	-1.09287	3.03169e-05	-1.47778	-1.14244
161886912	rs73878557	3.61738e-12	-1.17856	-1.60497	4.72305e-09	-1.70287	-1.7297	1.65339e-05	-1.49197	-1.73454
161886915	rs12106925	1.86359e-11	-1.07902	-0.0651589	6.37141e-09	-1.50844	-1.62477	2.08937e-05	-1.40082	-1.59165
161887053	rs9822413	4.0327e-11	-0.346901	-0.0253509	6.13881e-09	-1.55646	-1.61394	1.65304e-05	-1.64727	-1.57945
161887433	rs12491063	3.90713e-11	-0.346901	-0.0569846	6.08604e-09	-1.55646	-1.62257	1.63705e-05	-1.64727	-1.58917
161887594	rs75579764	2.39372e-11	-1.63694	0.743098	1.05606e-08	-1.60895	-1.01894	3.66848e-05	-1.4447	-0.984856
161887613	rs148104441	1.67841e-11	-1.29652e-10	-1.24884	9.02456e-08	-1.29652e-10	-0.482493	0.0002376	-1.29652e-10	-0.561332
161887989	rs6803354	3.9405e-12	-1.10059	-1.59738	4.79899e-09	-1.68453	-1.73209	1.74025e-05	-1.4388	-1.73651
161887990	rs7636887	3.79061e-11	-0.328091	-0.106069	5.99451e-09	-1.54919	-1.64499	1.60537e-05	-1.64179	-1.61419
161888507	rs1876993	3.90702e-11	-0.30916	-0.0947542	6.10384e-09	-1.54181	-1.6343	1.63252e-05	-1.63619	-1.60302
161888543	rs79784056	2.17381e-11	-1.63694	0.646732	1.00111e-08	-1.60895	-1.07238	3.46731e-05	-1.4447	-1.04126
161888626	rs1876994	3.61112e-11	0.317754	-0.800424	1.52633e-08	-1.00372	-1.25586	2.61842e-05	-1.46409	-1.30268
161889224	rs13085981	2.40799e-10	1.41469	-5.80728e-10	4.76635e-08	-1.12086	-5.80728e-10	0.000124346	-1.20886	-5.80728e-10
161889562	rs193156160	1.0228e-11	-1.29652e-10	-1.74414	2.58692e-08	-1.29652e-10	-1.73198	7.58648e-05	-1.29652e-10	-1.70297
161889661	rs73026880	2.42571e-12	-1.58934	-1.59381	7.02755e-09	-1.43267	-1.60252	2.83586e-05	-1.07469	-1.6123
161889716	rs1605979	1.63761e-10	2.32291	-1.29377	6.30718e-08	0.627887	-1.46864	8.65202e-05	-0.0767167	-1.49483
161889808	rs11923578	3.46064e-11	-0.36745	-0.157783	5.874e-09	-1.5643	-1.65019	1.57631e-05	-1.65316	-1.62109
161889846	rs11927925	3.46064e-11	-0.36745	-0.157783	5.874e-09	-1.5643	-1.65019	1.57631e-05	-1.65316	-1.62109
161890104	rs67125992	3.84495e-12	-1.11096	-1.61155	4.83253e-09	-1.68813	-1.72153	1.74262e-05	-1.44606	-1.72788
161890418	rs6762028	6.29991e-12	-0.484866	-1.74387	6.26454e-09	-1.61231	-1.53781	1.57173e-05	-1.71103	-1.56612
161890506	rs1112663	1.81275e-11	-1.03726	-0.134584	6.4106e-09	-1.48263	-1.64445	2.10557e-05	-1.37021	-1.61454
161890612	rs1112662	6.3019e-12	-0.484866	-1.74356	6.28782e-09	-1.61231	-1.5341	1.57716e-05	-1.71103	-1.56267
161890678	rs1112661	3.80409e-12	-1.11921	-1.61398	4.82393e-09	-1.69095	-1.72049	1.73417e-05	-1.45182	-1.72699
161891713	rs78825750	2.00182e-11	-1.65834	0.585713	1.00999e-08	-1.63267	-1.03983	3.46969e-05	-1.47905	-1.00622
161892106	rs1976600	1.92466e-11	-1.65374	0.5418	9.89308e-09	-1.62755	-1.06564	3.39885e-05	-1.47156	-1.03434
161892242	rs9868962	1.01641e-11	-1.75041	-5.80728e-10	6.93468e-08	-0.745908	-5.80728e-10	0.000117169	-1.26831	-5.80728e-10
161892257	rs6774855	2.40799e-10	1.41469	-5.80728e-10	4.76635e-08	-1.12086	-5.80728e-10	0.000124346	-1.20886	-5.80728e-10
161892299	rs2405283	4.49237e-11	0.295376	-0.559684	1.89018e-08	-1.03199	-1.01377	3.27148e-05	-1.47778	-1.06632
161892418	rs115949987	2.52452e-11	-0.840637	-5.80728e-10	4.16988e-08	-1.25456	-5.80728e-10	0.000119653	-1.24733	-5.80728e-10
161892530	rs10513579	1.8096e-11	-1.65514	0.481555	9.56035e-09	-1.6291	-1.0983	3.27972e-05	-1.47383	-1.06775
161892718	rs76094653	1.80708e-11	-1.65653	0.481555	9.54558e-09	-1.63065	-1.0983	3.27231e-05	-1.47609	-1.06775
161892809	rs12485819	1.77833e-11	-1.05446	-0.136559	6.33934e-09	-1.49331	-1.64494	2.07794e-05	-1.38285	-1.61511
161893088	rs12496424	3.16757e-11	-0.382414	-0.231311	5.72116e-09	-1.57334	-1.66752	1.55214e-05	-1.64868	-1.64103
161893369	rs73878562	2.22447e-11	0.672053	-1.63922	8.51585e-08	1.16687	-1.70738	0.000362778	1.5712	-1.70933
161893417	rs6778533	3.1281e-11	-0.405349	-0.220913	5.7446e-09	-1.57162	-1.66515	1.53447e-05	-1.66287	-1.63828
161893584	rs1510337	4.50404e-11	0.255074	-0.516788	1.93697e-08	-1.04132	-0.979999	3.33128e-05	-1.49222	-1.03376
161893821	rs140013960	1.54013e-11	-1.29652e-10	-1.33482	7.84895e-08	-1.29652e-10	-0.622063	0.000207593	-1.29652e-10	-0.696345
161893892	rs113906695	4.32312e-11	-0.30271	-5.80728e-10	3.53709e-08	-1.41914	-5.80728e-10	7.22457e-05	-1.75185	-5.80728e-10
161893926	rs79363568	1.07814e-11	-1.29652e-10	-1.69145	3.86705e-08	-1.29652e-10	-1.32995	0.000107517	-1.29652e-10	-1.35427
161894059	rs73878563	1.01757e-11	-1.74927	-5.80728e-10	2.50087e-08	-1.76581	-5.80728e-10	7.56277e-05	-1.7061	-5.80728e-10
161894143	rs76228432	1.00184e-11	-1.76485	-5.80728e-10	5.1934e-08	-1.03506	-5.80728e-10	9.644e-05	-1.463	-5.80728e-10
161894154	rs982053	1.59338e-11	-1.65293	0.352102	8.93729e-09	-1.62761	-1.16718	3.02324e-05	-1.48472	-1.13828
161894254	rs62279039	1.00254e-11	-1.76415	-5.80728e-10	5.90053e-08	-0.907401	-5.80728e-10	0.000104891	-1.379	-5.80728e-10
161894471	rs13074049	3.15331e-11	-0.386924	-0.231311	5.77126e-09	-1.56462	-1.66752	1.53811e-05	-1.65776	-1.64103
161894546	rs16850685	2.04013e-11	-0.911783	-0.141892	6.93989e-09	-1.41676	-1.63098	2.34401e-05	-1.27721	-1.60027
161894671	rs13074731	3.28981e-11	-0.329032	-0.246827	5.96079e-09	-1.54214	-1.65769	1.58034e-05	-1.64112	-1.63058
161894741	rs4422328	1.76324e-10	2.30565	-1.20261	7.15008e-08	0.681055	-1.39637	9.44183e-05	-0.058324	-1.42586
161895017	rs149201863	1.16918e-11	-1.29652e-10	-1.61039	4.73791e-08	-1.29652e-10	-1.12685	0.000127777	-1.29652e-10	-1.18164
161895221	rs6785473	4.9822e-10	1.27462	0.867149	1.91718e-08	-0.728244	-1.30335	3.80747e-05	-1.13315	-1.25922
161895309	rs6798308	4.5301e-12	-1.41651	-1.14202	4.74279e-09	-1.71073	-1.71767	1.31257e-05	-1.74954	-1.70781
161895538	rs16850784	3.74309e-10	1.41312	0.442687	2.26105e-08	-0.467782	-1.39883	4.10584e-05	-0.962762	-1.35417
161895969	rs6788503	1.12152e-10	2.32797	-1.67739	2.95113e-08	0.0851836	-1.68544	5.52217e-05	-0.322337	-1.69823
161896198	rs9842355	1.11855e-10	2.32797	-1.68005	2.98076e-08	0.0851836	-1.67545	5.57302e-05	-0.322337	-1.68906
161896324	rs9842257	1.04057e-11	-1.72692	-5.80728e-10	7.66591e-08	-0.64566	-5.80728e-10	0.00013073	-1.15879	-5.80728e-10
161896425	rs77092564	1.75269e-11	-1.29652e-10	-1.20554	2.59015e-08	-1.29652e-10	-1.73073	7.37722e-05	-1.29652e-10	-1.73094
161896717	rs13097425	3.10149e-10	1.66778	-5.80728e-10	6.34809e-08	-0.834289	-5.80728e-10	0.000157646	-0.971573	-5.80728e-10
161897142	rs149305236	1.02682e-11	-1.74022	-5.80728e-10	2.50304e-08	-1.76494	-5.80728e-10	7.45509e-05	-1.72044	-5.80728e-10
161897665	rs75255244	6.8389e-11	0.155939	-5.80728e-10	7.05366e-08	-0.728896	-5.80728e-10	0.000195884	-0.754398	-5.80728e-10
161897981	rs11915503	3.10149e-10	1.66778	-5.80728e-10	6.34809e-08	-0.834289	-5.80728e-10	0.000157646	-0.971573	-5.80728e-10
161898690	rs16850942	3.61283e-11	-0.839478	0.357281	2.2539e-08	-1.0186	-0.851185	0.000109568	-0.524938	-0.810442
161899110	rs78680134	3.63392e-11	-0.820569	0.344192	2.26934e-08	-1.0016	-0.86135	0.000110646	-0.503067	-0.822521
161899167	rs62279040	1.04153e-11	-1.72599	-5.80728e-10	7.80417e-08	-0.627785	-5.80728e-10	0.000133608	-1.13702	-5.80728e-10
161899555	rs56899883	4.31911e-12	-1.0812	-1.52502	4.70167e-09	-1.69252	-1.74459	1.7022e-05	-1.45222	-1.7452
161899698	rs1488580	3.92401e-10	1.49497	0.40804	2.4065e-08	-0.415292	-1.38898	4.34927e-05	-0.921365	-1.33797
161901348	rs1601898	1.14965e-10	2.35807	-1.68272	3.02727e-08	0.105442	-1.68022	5.64799e-05	-0.304441	-1.6936
161901456	rs1586530	4.41723e-12	-1.0556	-1.52816	4.74282e-09	-1.68399	-1.74441	1.73204e-05	-1.43482	-1.74522
161901571	rs1586529	1.04403e-11	-1.7236	-5.80728e-10	7.90338e-08	-0.615153	-5.80728e-10	0.000134869	-1.12762	-5.80728e-10
161902161	rs13089816	1.16021e-10	2.35807	-1.67358	2.97358e-08	0.105442	-1.69812	5.56171e-05	-0.304441	-1.70899
161902394	rs73154067	2.28222e-12	-1.50052	-1.74361	9.33575e-09	-1.53003	-1.22114	2.21009e-05	-1.64556	-1.29074
161902851	rs78007835	3.17075e-11	-0.834649	0.22193	2.00244e-08	-1.01426	-0.97382	9.71968e-05	-0.519349	-0.935835
161903060	rs9841394	1.15806e-10	2.35807	-1.67543	2.97811e-08	0.105442	-1.6966	5.56914e-05	-0.304441	-1.70766
161903588	rs7626382	5.55454e-11	-0.052073	-5.80728e-10	5.1488e-08	-1.04368	-5.80728e-10	8.92526e-05	-1.54045	-5.80728e-10
161903699	rs1488586	1.15595e-10	2.35807	-1.67725	2.98272e-08	0.105442	-1.69505	5.57672e-05	-0.304441	-1.70629
161903829	rs1488585	1.15595e-10	2.35807	-1.67725	2.98272e-08	0.105442	-1.69505	5.57672e-05	-0.304441	-1.70629
161904082	rs1488584	3.71309e-10	1.52159	0.326171	2.36907e-08	-0.398141	-1.42181	4.2564e-05	-0.907792	-1.37312
161904266	rs11709979	1.03678e-11	-1.73057	-5.80728e-10	7.61103e-08	-0.652845	-5.80728e-10	0.000131147	-1.15561	-5.80728e-10
161904472	rs6807720	3.66719e-10	1.52159	0.313732	2.35748e-08	-0.398141	-1.42671	4.23406e-05	-0.907792	-1.37838
161905566	rs111435943	3.78337e-12	-1.22008	-1.51858	4.51378e-09	-1.73267	-1.74522	1.55493e-05	-1.54367	-1.74424
161906503	rs143216084	3.2411e-11	-0.7956	0.204824	2.12156e-08	-0.979135	-0.951155	0.000103893	-0.474234	-0.914329
161906634	rs149936836	1.82699e-11	-0.852269	-0.311749	7.14895e-09	-1.27445	-1.74361	2.13067e-05	-1.23335	-1.73955
161906759	rs185646762	1.01001e-11	-1.75673	-5.80728e-10	2.67555e-08	-1.69829	-5.80728e-10	8.01462e-05	-1.64807	-5.80728e-10
161907290	rs148397823	1.95825e-12	-1.65464	-1.74258	6.40384e-09	-1.67887	-1.44926	1.91734e-05	-1.64728	-1.43111
161907318	rs74854917	2.71261e-12	-1.5658	-1.50556	7.85588e-09	-1.4006	-1.52317	3.24081e-05	-1.02882	-1.52469
161907354	rs113347483	2.93553e-10	1.61279	-5.80728e-10	6.16949e-08	-0.862827	-5.80728e-10	0.000153548	-0.997908	-5.80728e-10
161907585	rs35862754	2.93553e-10	1.61279	-5.80728e-10	6.16949e-08	-0.862827	-5.80728e-10	0.000153548	-0.997908	-5.80728e-10
161907672	rs77276866	6.08564e-11	0.0392439	-5.80728e-10	2.89182e-07	0.682028	-5.80728e-10	0.00120249	1.06023	-5.80728e-10
161907748	rs138106009	2.71956e-11	-0.862253	0.096036	1.80675e-08	-1.03904	-1.05188	8.69002e-05	-0.551319	-1.01584
161908545	rs78406603	2.72748e-11	-0.871781	0.10847	1.86721e-08	-1.04758	-1.01042	8.97134e-05	-0.56237	-0.972932
161908658	rs9852547	3.04301e-11	-0.800568	0.146726	2.03555e-08	-0.983608	-0.98807	9.947e-05	-0.479966	-0.9521
161908694	rs2129940	3.29072e-10	1.55099	0.17601	2.27928e-08	-0.379153	-1.47943	4.06113e-05	-0.892738	-1.43514
161909191	rs57224352	3.01207e-11	-0.800568	0.136506	2.02244e-08	-0.983608	-0.99453	9.88145e-05	-0.479966	-0.958712
161910320	rs16851775	2.53903e-11	-0.952468	0.117563	1.74415e-08	-1.1197	-1.00648	8.18338e-05	-0.65629	-0.970943
161910347	rs73878573	6.03566e-11	0.0309978	-5.80728e-10	2.52194e-07	0.54517	-5.80728e-10	0.00109083	0.962773	-5.80728e-10
161910471	rs57503916	4.22796e-12	-1.0812	-1.54636	4.70976e-09	-1.69252	-1.74287	1.7027e-05	-1.45222	-1.7449
161910536	rs60614615	4.37522e-12	-1.04696	-1.54636	4.76416e-09	-1.68104	-1.74287	1.74285e-05	-1.42891	-1.7449
161910591	rs4134190	1.29045e-10	2.4816	-1.69071	3.31732e-08	0.198823	-1.68211	6.31237e-05	-0.192019	-1.69481
161910695	rs74487732	2.69533e-11	-0.880785	0.105619	1.78748e-08	-1.05565	-1.04599	8.55667e-05	-0.57282	-1.00981
161910721	rs2129939	3.09007e-10	1.57769	0.0863996	2.26373e-08	-0.35334	-1.51209	4.09482e-05	-0.849115	-1.4705
161910919	rs985702	3.11228e-10	1.60614	0.0651162	2.36216e-08	-0.303222	-1.51964	4.21553e-05	-0.811858	-1.4787
161911123	rs985703	4.07296e-12	-1.10634	-1.55857	4.67914e-09	-1.70059	-1.74132	1.67526e-05	-1.46916	-1.74421
161911385	rs62290472	2.09391e-11	-0.592771	-0.434885	8.09968e-09	-1.21669	-1.67651	2.96292e-05	-0.992031	-1.65113
161911687	rs6765348	3.1839e-10	1.694	-5.80728e-10	6.47921e-08	-0.813845	-5.80728e-10	0.000164108	-0.931395	-5.80728e-10
161911689	rs17693965	6.36051e-11	0.0834212	-5.80728e-10	3.04435e-07	0.73343	-5.80728e-10	0.00127075	1.11544	-5.80728e-10
161911955	rs13325741	3.28321e-11	-0.761975	0.18411	2.15153e-08	-0.948829	-0.967436	0.000105599	-0.435481	-0.936789
161913102	rs13094424	3.56488e-10	1.80703	-5.80728e-10	6.82707e-08	-0.761548	-5.80728e-10	0.000172226	-0.883116	-5.80728e-10
161913148	rs9840210	9.28047e-11	0.907953	-0.446729	1.4199e-07	1.32661	-1.35588	0.00105629	2.26381	-1.33321
161913373	rs9823100	9.9764e-11	0.960431	-0.426897	1.51877e-07	1.38303	-1.34499	0.0011392	2.32817	-1.32201
161913772	rs13095680	2.40027e-10	1.57381	-0.162328	2.01583e-08	-0.422861	-1.55855	3.91116e-05	-0.8472	-1.5183
161913787	rs28478397	9.00337e-11	0.866574	-0.435663	1.36635e-07	1.2821	-1.34981	0.00101022	2.21297	-1.32697
161913867	rs59677809	3.74441e-12	-1.09801	-1.651	4.7721e-09	-1.69795	-1.72429	1.70404e-05	-1.46356	-1.73277
161914077	rs73154071	2.35022e-12	-1.46959	-1.74517	9.35832e-09	-1.55753	-1.19123	2.22796e-05	-1.66496	-1.2633
161914398	rs1488582	2.35995e-10	1.57381	-0.179267	2.02238e-08	-0.422861	-1.55531	3.9269e-05	-0.8472	-1.51429
161914584	rs1488581	1.02807e-11	-1.73901	-5.80728e-10	6.87014e-08	-0.755259	-5.80728e-10	0.000127769	-1.1817	-5.80728e-10
161914654	rs117001825	1.05459e-11	-1.29652e-10	-1.71354	2.55365e-08	-1.29652e-10	-1.74492	7.27454e-05	-1.29652e-10	-1.74496
161914686	rs76424517	3.23206e-11	-0.825436	0.231867	2.14413e-08	-1.00598	-0.913732	0.000103848	-0.508694	-0.880304
161914718	rs12485327	1.45574e-11	-0.814616	-0.576557	6.91551e-09	-1.30706	-1.7442	2.19293e-05	-1.19891	-1.74519
161914770	rs11914348	3.57394e-10	1.80957	-5.80728e-10	7.04909e-08	-0.729545	-5.80728e-10	0.000175938	-0.861792	-5.80728e-10
161914912	rs989197	1.18379e-09	4.67435	-1.66715	2.08652e-07	2.07668	-1.72104	0.000454095	1.81736	-1.73097
161915207	rs57369338	2.83176e-11	-0.880785	0.154995	1.94691e-08	-1.05565	-0.960554	9.33967e-05	-0.57282	-0.922247
161915394	rs4367083	1.04799e-11	-1.71981	-5.80728e-10	3.81445e-08	-1.34365	-5.80728e-10	0.000113514	-1.3	-5.80728e-10
161915857	rs9827542	1.03432e-11	-1.73294	-5.80728e-10	7.11947e-08	-0.719611	-5.80728e-10	0.000131288	-1.15453	-5.80728e-10
161916496	rs1994508	4.08495e-11	-0.752956	0.393577	2.64053e-08	-0.94069	-0.770774	0.000130366	-0.425102	-0.736474
161916714	rs13081918	1.57764e-09	4.98812	-1.69371	2.89915e-07	2.37777	-1.69321	0.000626676	2.11731	-1.7088
161917394	rs9871568	1.21233e-10	1.08739	-0.358951	1.85655e-07	1.50739	-1.26853	0.00141536	2.47067	-1.24746
161917541	rs9833891	6.70943e-11	0.136826	-5.80728e-10	3.18139e-07	0.77746	-5.80728e-10	0.00134603	1.17299	-5.80728e-10
161917769	rs185465690	1.00562e-11	-1.76108	-5.80728e-10	3.13984e-08	-1.53827	-5.80728e-10	8.74211e-05	-1.56119	-5.80728e-10
161917775	rs145715084	1.20632e-11	-1.57911	-5.80728e-10	4.03383e-08	-1.28773	-5.80728e-10	0.000146994	-1.04153	-5.80728e-10
161918119	rs57374178	1.33418e-10	1.18936	-0.365149	2.08844e-07	1.62872	-1.27216	0.00161716	2.60767	-1.25117
161918183	rs73032928	2.32234e-12	-1.56377	-1.66293	7.1815e-09	-1.35868	-1.65484	3.00155e-05	-0.978109	-1.6521
161918522	rs12496975	1.06148e-11	-1.29652e-10	-1.70703	3.06062e-08	-1.29652e-10	-1.56383	8.61625e-05	-1.29652e-10	-1.57569
161918633	rs58770211	1.23793e-10	1.10649	-0.357149	1.91984e-07	1.53986	-1.26748	0.0014689	2.50672	-1.24638
161918654	rs58541102	1.22225e-10	1.09374	-0.357149	1.89376e-07	1.52618	-1.26748	0.00144623	2.49117	-1.24638
161918762	rs56296287	6.59822e-11	0.120111	-5.80728e-10	3.39927e-07	0.843703	-5.80728e-10	0.00120401	1.06149	-5.80728e-10
161918776	rs1387013	1.70441e-11	0.111777	-1.34525	1.85935e-08	-0.900627	-1.16159	2.93085e-05	-1.44414	-1.20991
161919143	rs75049801	1.03414e-11	-1.73312	-5.80728e-10	3.53818e-08	-1.41883	-5.80728e-10	9.79692e-05	-1.44727	-5.80728e-10
161919373	rs9844455	2.81178e-10	1.67851	-0.108794	2.26775e-08	-0.325901	-1.53775	4.29873e-05	-0.774604	-1.49641
161919562	rs55924218	1.19799e-10	1.12069	-0.404143	1.88915e-07	1.55509	-1.29882	0.0014502	2.52404	-1.2765
161919697	rs78661847	3.37918e-11	-0.694937	0.145882	2.32873e-08	-0.888245	-0.948874	0.00011672	-0.358471	-0.91367
161919924	rs76804469	1.13241e-10	1.13493	-0.474682	1.80572e-07	1.57036	-1.35926	0.00138604	2.54139	-1.33911
161920842	rs75259927	1.80956e-11	-1.29652e-10	-1.1736	5.32096e-08	-1.29652e-10	-1.01079	0.00014237	-1.29652e-10	-1.07349
161920981	rs13090381	5.10526e-12	-0.722243	-1.71676	4.64205e-09	-1.74346	-1.70641	1.80278e-05	-1.43159	-1.70842
161921063	rs13067763	3.57161e-10	1.80891	-5.80728e-10	6.44755e-08	-0.818744	-5.80728e-10	0.000167715	-0.909657	-5.80728e-10
161921214	rs9789999	2.65476e-12	-1.61233	-1.48059	4.38416e-09	-1.7641	-1.74292	1.2763e-05	-1.74939	-1.73598
161921368	rs7624830	7.08601e-12	-0.988895	-1.12226	2.17424e-08	-0.879132	-1.02663	6.19843e-05	-0.891852	-1.01319
161921557	rs73154074	1.00425e-11	-1.76245	-5.80728e-10	4.67821e-08	-1.13953	-5.80728e-10	0.00010038	-1.42296	-5.80728e-10
161921760	rs13069427	3.22538e-10	1.70695	-5.80728e-10	5.95531e-08	-0.898159	-5.80728e-10	0.000159077	-0.962535	-5.80728e-10
161921935	rs73032938	1.20219e-11	-1.58255	-5.80728e-10	3.56387e-08	-1.4116	-5.80728e-10	9.09751e-05	-1.52134	-5.80728e-10
161922486	rs62290473	4.31063e-12	-1.46869	-1.1395	5.36054e-09	-1.70647	-1.59949	1.48692e-05	-1.75714	-1.57549
161922636	rs13074778	1.09324e-10	0.625041	-5.80728e-10	4.28878e-08	-1.22644	-5.80728e-10	0.00011189	-1.31441	-5.80728e-10
161922679	rs9843284	8.40829e-12	-0.707729	-1.23233	5.03088e-08	0.584884	-1.65173	4.48529e-05	-0.596735	-1.6318
161922686	rs58934734	3.686e-12	-1.47486	-1.28987	4.98883e-09	-1.70366	-1.67416	1.368e-05	-1.75817	-1.65783
161923268	rs2129938	4.14303e-11	-1.76314	1.41788	3.13289e-08	-1.2961	-0.24439	7.30357e-05	-1.57363	-0.167342
161923416	rs143380832	2.01625e-11	-1.29652e-10	-1.06545	3.32504e-08	-1.29652e-10	-1.48096	9.74861e-05	-1.29652e-10	-1.45221
161923663	rs1532077	1.00089e-11	-1.76579	-5.80728e-10	6.50214e-08	-0.810312	-5.80728e-10	0.000140499	-1.08672	-5.80728e-10
161923873	rs2405546	1.02598e-11	-1.74104	-5.80728e-10	5.65545e-08	-0.949823	-5.80728e-10	0.000118421	-1.25768	-5.80728e-10
161924793	rs79831079	1.84495e-11	-1.15424	-5.80728e-10	3.492e-08	-1.43197	-5.80728e-10	9.3389e-05	-1.49515	-5.80728e-10
161925106	rs1387012	1.07288e-11	-1.69634	-5.80728e-10	4.66235e-08	-1.14292	-5.80728e-10	0.000104036	-1.38718	-5.80728e-10
161925712	rs16854222	1.02174e-11	-1.29652e-10	-1.74519	3.28026e-08	-1.29652e-10	-1.49452	9.05126e-05	-1.29652e-10	-1.52643
161925733	rs11713937	2.11385e-12	-1.58249	-1.73827	5.81051e-09	-1.60888	-1.61648	1.5593e-05	-1.69441	-1.59069
161925970	rs1488579	6.0456e-12	-1.55031	-0.719627	2.68415e-08	-0.940824	-0.754254	4.19809e-05	-1.56371	-0.731001
161925979	rs114366761	1.07687e-11	-1.69263	-5.80728e-10	4.45898e-08	-1.18752	-5.80728e-10	9.30331e-05	-1.49897	-5.80728e-10
161926124	rs6784425	1.36035e-11	-1.45895	-5.80728e-10	5.85037e-08	-0.915938	-5.80728e-10	0.000194353	-0.762244	-5.80728e-10
161926475	rs6787191	1.03554e-11	-1.50773	-0.224027	5.84793e-08	0.433433	-1.34979	5.70903e-05	-0.701112	-1.28618
161926538	rs73878582	6.51787e-12	-1.6127	-0.582021	1.29264e-08	-1.50759	-0.918165	5.21917e-05	-1.17011	-0.906892
161926604	rs7632463	2.0965e-10	2.19149	-0.915321	3.00034e-07	1.75783	-1.03897	0.000163184	0.0928473	-1.02989
161926855	rs13071720	2.53347e-11	-0.837099	-5.80728e-10	3.04277e-07	0.732911	-5.80728e-10	0.000349317	-0.175942	-5.80728e-10
161926927	rs13094602	1.47276e-11	-1.37955	-5.80728e-10	2.54091e-08	-1.74992	-5.80728e-10	7.40292e-05	-1.72746	-5.80728e-10
161927130	rs77889772	2.051e-11	-1.04836	-5.80728e-10	1.04437e-07	-0.336444	-5.80728e-10	0.000358526	-0.149922	-5.80728e-10
161927159	rs16854366	6.64163e-12	-1.58781	-0.588108	1.31398e-08	-1.48609	-0.923297	5.32242e-05	-1.14535	-0.912059
161927238	rs1488578	1.86501e-10	2.07448	-0.915321	2.68684e-07	1.64748	-1.03897	0.000150651	0.0129363	-1.02989
161927374	rs78415696	2.00428e-11	-1.0714	-5.80728e-10	1.01087e-07	-0.369046	-5.80728e-10	0.000346307	-0.184597	-5.80728e-10
161927478	rs9859007	3.73019e-12	-1.09927	-1.65354	2.10922e-08	-0.207851	-1.72827	3.89472e-05	-0.632854	-1.73686
161927593	rs75879003	4.80975e-12	-0.75587	-1.74276	2.13564e-08	-0.343114	-1.58056	5.40471e-05	-0.489292	-1.55277
161927763	rs77105105	6.11156e-12	-1.62553	-0.633564	1.22172e-08	-1.52065	-0.961536	4.68967e-05	-1.23341	-0.950562
161927799	rs13096250	6.70655e-12	-1.71178	-0.454404	2.60202e-08	-0.304901	-1.42125	3.05944e-05	-1.24268	-1.36842
161927856	rs12696145	9.48727e-12	-1.56701	-0.25231	4.99893e-08	0.290924	-1.36414	5.03713e-05	-0.810848	-1.30165
161928216	rs1471973	8.98024e-12	-1.6173	-0.25695	4.44756e-08	0.153653	-1.34374	4.49735e-05	-0.941055	-1.28479
161928217	rs11917985	7.09591e-12	-0.740938	-1.36882	9.85595e-09	-1.76581	-0.931148	2.69197e-05	-1.76474	-0.974323
161928574	rs2405547	1.36102e-10	1.47193	-0.627794	9.77613e-08	0.81537	-1.21787	6.7993e-05	-0.570234	-1.24228
161928596	rs56335857	1.11322e-11	-1.65943	-5.80728e-10	4.70582e-08	-1.13364	-5.80728e-10	0.00010699	-1.35918	-5.80728e-10
161928620	rs13079204	2.77939e-11	-0.744457	-5.80728e-10	3.53714e-07	0.88346	-5.80728e-10	0.000394064	-0.055408	-5.80728e-10
161928713	rs17694414	1.11593e-11	-1.657	-5.80728e-10	4.67827e-08	-1.13951	-5.80728e-10	0.000106488	-1.36389	-5.80728e-10
161928886	rs4390940	6.22503e-12	-1.61974	-0.620958	1.23955e-08	-1.51675	-0.950946	4.97976e-05	-1.18406	-0.939898
161928894	rs62290475	1.05538e-11	-1.71278	-5.80728e-10	1.16252e-07	-0.229269	-5.80728e-10	0.000234795	-0.573209	-5.80728e-10
161928917	rs13084196	2.61263e-11	-0.806332	-5.80728e-10	3.19976e-07	0.783217	-5.80728e-10	0.000363638	-0.135763	-5.80728e-10
161929024	rs1488574	1.76932e-11	-0.292647	-0.903447	3.26773e-08	-0.339276	-1.15907	9.38865e-05	-0.341427	-1.14841
161929418	rs7627953	2.58714e-11	-0.816134	-5.80728e-10	3.14899e-07	0.767225	-5.80728e-10	0.000359019	-0.148547	-5.80728e-10
161929990	rs80144456	5.66543e-12	-0.602863	-1.73203	2.70888e-08	-0.162521	-1.52339	6.82154e-05	-0.317943	-1.49131
161930201	rs1471972	8.89333e-12	-1.59193	-0.292039	4.74476e-08	0.210905	-1.33631	4.94638e-05	-0.852326	-1.27835
161931229	rs77009631	2.01685e-11	-1.06515	-5.80728e-10	1.01877e-07	-0.361262	-5.80728e-10	0.000353006	-0.165436	-5.80728e-10
161931244	rs9879942	1.06027e-11	-1.70816	-5.80728e-10	1.19259e-07	-0.203733	-5.80728e-10	0.000232387	-0.583517	-5.80728e-10
161931854	rs62290476	6.73932e-12	-0.790983	-1.37033	1.09942e-08	-1.7658	-0.821858	3.00619e-05	-1.76244	-0.866225
161931912	rs13059793	2.72117e-11	-0.765627	-5.80728e-10	3.41834e-07	0.849297	-5.80728e-10	0.000383403	-0.0828362	-5.80728e-10
161932536	rs7340714	7.98275e-12	-1.61233	-0.379659	4.21632e-08	0.138666	-1.38215	4.42932e-05	-0.913664	-1.32743
161932813	rs55776785	7.2107e-12	-1.34806	-0.745643	8.96196e-09	-1.76577	-1.02627	2.86949e-05	-1.66074	-1.01446
161932945	rs73876203	6.16693e-12	-1.61974	-0.630335	1.22982e-08	-1.51675	-0.958825	4.94041e-05	-1.18406	-0.947831
161933027	rs141717817	1.15119e-11	-1.62589	-5.80728e-10	6.89402e-08	-0.751788	-5.80728e-10	0.000111781	-1.31538	-5.80728e-10
161933314	rs1488573	7.88217e-12	-1.6422	-0.36247	3.82079e-08	0.0312722	-1.37326	4.21382e-05	-0.973071	-1.3179
161933375	rs60018900	4.82228e-11	-1.29652e-10	-0.193442	8.09125e-08	-1.29652e-10	-0.591659	0.000235966	-1.29652e-10	-0.568234
161933389	rs62290477	6.58488e-12	-0.857101	-1.3274	1.0486e-08	-1.76419	-0.870807	2.87077e-05	-1.75712	-0.917636
161933501	rs1352422	7.81142e-12	-1.6422	-0.371487	3.80299e-08	0.0312722	-1.37793	4.19278e-05	-0.973071	-1.3229
161933693	rs17694545	1.10169e-11	-1.66984	-5.80728e-10	1.42482e-07	-0.0258116	-5.80728e-10	0.0002811	-0.393211	-5.80728e-10
161934146	rs12152255	1.09816e-11	-1.67305	-5.80728e-10	1.40534e-07	-0.0395759	-5.80728e-10	0.000277686	-0.405433	-5.80728e-10
161934858	rs1463681	1.53975e-10	1.56768	-0.600169	9.51134e-08	0.768879	-1.19884	7.07796e-05	-0.548658	-1.22369
161935175	rs189295954	7.1537e-11	-1.29652e-10	0.200942	8.80559e-08	-1.29652e-10	-0.507057	0.000230935	-1.29652e-10	-0.589785
161935267	rs13088889	2.75143e-11	-0.754565	-5.80728e-10	3.47997e-07	0.867165	-5.80728e-10	0.000388941	-0.068496	-5.80728e-10
161935377	rs118010364	1.07961e-11	-1.29652e-10	-1.69009	2.57967e-08	-1.29652e-10	-1.73478	7.33194e-05	-1.29652e-10	-1.7371
161935422	rs13089373	2.72117e-11	-0.765627	-5.80728e-10	3.41834e-07	0.849297	-5.80728e-10	0.000383403	-0.0828362	-5.80728e-10
161935601	rs9836187	2.23695e-10	2.1614	-0.820384	2.76211e-07	1.58912	-0.952985	0.000169803	0.0437107	-0.940993
161935875	rs6787636	7.27563e-12	-1.29109	-0.793652	8.61787e-09	-1.76429	-1.0669	2.80791e-05	-1.64147	-1.05543
161935978	rs6800523	2.26583e-10	2.1614	-0.807557	2.7951e-07	1.58912	-0.94111	0.000171847	0.0437107	-0.929029
161936183	rs35892123	3.55792e-11	-0.497512	-5.80728e-10	2.88025e-07	0.67802	-5.80728e-10	0.000340143	-0.202555	-5.80728e-10
161936458	rs34819866	7.20584e-12	-0.770079	-1.3243	1.08615e-08	-1.76518	-0.834625	2.96045e-05	-1.76206	-0.881939
161936460	rs12636428	7.20584e-12	-0.770079	-1.3243	1.08615e-08	-1.76518	-0.834625	2.96045e-05	-1.76206	-0.881939
161936484	rs13095405	3.68764e-11	-0.461702	-5.80728e-10	7.32424e-08	-0.691254	-5.80728e-10	0.000145878	-1.04915	-5.80728e-10
161936628	rs56019777	7.07686e-12	-0.799859	-1.31258	1.10575e-08	-1.7642	-0.817718	3.02113e-05	-1.75999	-0.863719
161936752	rs73876204	5.93774e-12	-1.57605	-0.711899	1.20199e-08	-1.47139	-1.02708	4.8999e-05	-1.12355	-1.01657
161937414	rs9846433	4.80375e-12	-1.63039	-0.869484	4.66423e-08	-0.438447	-0.704074	0.000168907	-0.254966	-0.64761
161937462	rs9846558	4.94498e-12	-1.63521	-0.835689	4.76627e-08	-0.453625	-0.667254	0.000172595	-0.271163	-0.609814
161937509	rs59547599	5.96263e-12	-1.58405	-0.699707	1.20219e-08	-1.48139	-1.01691	4.87759e-05	-1.13836	-1.00633
161937775	rs11922194	4.81418e-12	-1.62822	-0.869484	4.69592e-08	-0.431675	-0.704074	0.000170131	-0.247743	-0.64761
161937812	rs34294179	1.46678e-11	-1.38362	-5.80728e-10	2.53884e-08	-1.75074	-5.80728e-10	7.39349e-05	-1.72874	-5.80728e-10
161937965	rs1387010	1.01966e-10	1.14722	-0.591846	7.4748e-08	0.522179	-1.19308	5.66502e-05	-0.776955	-1.21807
161938005	rs1387009	5.51809e-11	-0.85948	0.800825	3.27944e-08	-1.74469	0.249914	9.9796e-05	-1.70389	0.275097
161938768	rs79747086	1.32613e-11	-1.48442	-5.80728e-10	5.53306e-08	-0.971702	-5.80728e-10	0.000186455	-0.803733	-5.80728e-10
161939246	rs10513581	5.07114e-11	-0.918516	0.775393	3.18037e-08	-1.75286	0.227409	9.92027e-05	-1.68721	0.25245
161939302	rs28621688	1.10169e-11	-1.66984	-5.80728e-10	1.42482e-07	-0.0258116	-5.80728e-10	0.0002811	-0.393211	-5.80728e-10
161939907	rs10513580	1.12887e-11	-1.64548	-5.80728e-10	1.5735e-07	0.0734463	-5.80728e-10	0.000307054	-0.304899	-5.80728e-10
161940161	rs145541665	1.00368e-11	-1.76302	-5.80728e-10	2.54383e-08	-1.74877	-5.80728e-10	7.24164e-05	-1.74949	-5.80728e-10
161940277	rs113232320	5.35197e-12	-1.66144	-0.730364	1.07005e-08	-1.57228	-1.04246	4.1641e-05	-1.27077	-1.03206
161940553	rs139811500	1.13017e-11	-1.64432	-5.80728e-10	4.09854e-08	-1.27181	-5.80728e-10	8.65089e-05	-1.57168	-5.80728e-10
161940559	rs1973309	1.05439e-10	1.18071	-0.591846	6.80706e-08	0.428601	-1.19308	5.589e-05	-0.790464	-1.21807
161940863	rs9867096	5.5939e-11	-0.820405	0.775393	3.22041e-08	-1.74034	0.227409	9.69515e-05	-1.71016	0.25245
161940916	rs11717772	4.72488e-12	-1.66575	-0.850686	4.30784e-08	-0.540669	-0.681337	0.000156029	-0.354712	-0.627168
161940963	rs11717792	4.75768e-12	-1.66575	-0.843768	4.34046e-08	-0.540669	-0.673793	0.00015724	-0.354712	-0.619435
161941258	rs76701784	5.25752e-12	-1.66724	-0.742369	1.05106e-08	-1.58021	-1.05244	4.07028e-05	-1.2835	-1.04212
161941611	rs73154087	1.21297e-11	-1.57362	-5.80728e-10	2.71529e-08	-1.68354	-5.80728e-10	7.20277e-05	-1.75487	-5.80728e-10
161941672	rs79915737	6.84982e-12	-0.436917	-1.70813	3.5596e-08	0.0313625	-1.44416	8.92584e-05	-0.133422	-1.40696
161941812	rs73154088	1.23698e-11	-1.55402	-5.80728e-10	2.69279e-08	-1.69187	-5.80728e-10	7.19109e-05	-1.7565	-5.80728e-10
161941822	rs13083178	3.63866e-11	-0.475072	-5.80728e-10	5.4063e-07	1.30771	-5.80728e-10	0.000555845	0.288568	-5.80728e-10
161942080	rs9817047	1.12187e-10	1.25971	-0.608819	7.20293e-08	0.496854	-1.20481	5.78358e-05	-0.744787	-1.22953
161942122	rs140899770	1.03186e-11	-1.73533	-5.80728e-10	2.87987e-08	-1.6247	-5.80728e-10	7.64076e-05	-1.69584	-5.80728e-10
161942162	rs77753355	6.51293e-12	-0.475212	-1.72027	3.28141e-08	-0.013217	-1.48095	8.22685e-05	-0.175895	-1.44604
161942478	rs76373707	7.28896e-12	-0.371454	-1.71146	3.80393e-08	0.107363	-1.45377	9.49936e-05	-0.0609528	-1.41716
161942674	rs1488571	9.0383e-11	1.06641	-0.631622	6.79842e-08	0.454744	-1.2205	5.32893e-05	-0.811337	-1.24485
161943154	rs78313725	5.32294e-12	-1.64232	-0.754926	1.06597e-08	-1.55568	-1.06287	4.15899e-05	-1.25144	-1.05263
161943917	rs140321847	1.17996e-10	-1.29652e-10	0.701381	1.47878e-07	-1.29652e-10	0.011356	0.000431585	-1.29652e-10	0.0355419
161944468	rs1488570	1.18197e-10	1.28628	-0.583202	8.5442e-08	0.649908	-1.1871	6.26605e-05	-0.681969	-1.21222
161944949	rs9880055	8.28416e-12	-1.30471	-0.650213	5.40498e-09	-1.76418	-1.53353	1.70009e-05	-1.70849	-1.49017
161945111	rs6414397	1.10589e-10	1.26491	-0.62836	8.12609e-08	0.630894	-1.21826	6.00134e-05	-0.694692	-1.24266
161945315	rs6764876	1.25422e-10	1.36857	-0.60616	9.04894e-08	0.723179	-1.20297	6.48111e-05	-0.632709	-1.22774
161945325	rs57175118	2.4132e-11	-0.582428	-0.303308	1.83478e-08	-0.709104	-1.36641	9.70965e-05	-0.144702	-1.31152
161945397	rs2405549	1.12978e-10	1.28628	-0.62836	8.28208e-08	0.649908	-1.21826	6.07818e-05	-0.681969	-1.24266
161945720	rs75338817	1.30894e-11	-1.49747	-5.80728e-10	5.41257e-08	-0.993719	-5.80728e-10	0.000181988	-0.827982	-5.80728e-10
161945860	rs9827407	8.39152e-12	-1.30837	-0.633683	5.54592e-09	-1.76516	-1.50681	1.75835e-05	-1.70286	-1.4621
161946057	rs76534642	5.31021e-12	-1.63597	-0.76367	1.06704e-08	-1.54743	-1.07013	4.1822e-05	-1.23856	-1.05994
161946327	rs9828074	2.46109e-11	-1.32489	0.458809	2.834e-08	-1.62251	-0.018243	7.25794e-05	-1.75612	0.00888114
161946601	rs1488569	9.03531e-11	1.18587	-0.751421	6.98364e-08	0.560669	-1.29954	5.28345e-05	-0.741466	-1.32329
161946620	rs13314269	1.15481e-11	-1.62275	-5.80728e-10	1.71476e-07	0.159416	-5.80728e-10	0.00033154	-0.228173	-5.80728e-10
161946629	rs17751289	1.1363e-11	-1.63891	-5.80728e-10	4.49017e-08	-1.18055	-5.80728e-10	0.000103058	-1.39663	-5.80728e-10
161946934	rs1488568	9.51231e-11	1.18587	-0.699973	7.21408e-08	0.560669	-1.26708	5.46061e-05	-0.741466	-1.29031
161947393	rs146686432	1.1805e-11	-1.29652e-10	-1.60075	2.74151e-08	-1.29652e-10	-1.67394	7.82887e-05	-1.29652e-10	-1.67152
161947414	rs10936271	6.83436e-12	-0.70432	-1.44299	1.08619e-08	-1.65388	-0.945895	2.62896e-05	-1.76483	-0.99792
161947678	rs7653585	4.16372e-11	-0.941833	0.601555	2.73612e-08	-1.74989	0.0739816	8.5119e-05	-1.6859	0.0980324
161947819	rs9872333	4.84954e-12	-1.61298	-0.877407	4.88851e-08	-0.385061	-0.710496	0.000177117	-0.198045	-0.657066
161948454	rs9838959	1.15029e-11	-1.62668	-5.80728e-10	1.69014e-07	0.144955	-5.80728e-10	0.000327284	-0.241094	-5.80728e-10
161948649	rs11928363	4.90123e-12	-1.60238	-0.877407	5.04501e-08	-0.353548	-0.710496	0.000183164	-0.164477	-0.657066
161948784	rs73154090	1.1424e-11	-1.63356	-5.80728e-10	4.43963e-08	-1.19187	-5.80728e-10	0.000102137	-1.4056	-5.80728e-10
161948873	rs56144003	1.19656e-11	-1.58724	-5.80728e-10	2.74074e-08	-1.67422	-5.80728e-10	7.22846e-05	-1.75131	-5.80728e-10
161949208	rs9881737	1.15481e-11	-1.62275	-5.80728e-10	1.71476e-07	0.159416	-5.80728e-10	0.00033154	-0.228173	-5.80728e-10
161949284	rs1488583	4.86453e-12	-1.61815	-0.869151	4.7111e-08	-0.400686	-0.731835	0.000169337	-0.214698	-0.685334
161949336	rs75823100	1.07598e-11	-1.69346	-5.80728e-10	2.5925e-08	-1.72982	-5.80728e-10	7.13803e-05	-1.7639	-5.80728e-10
161949356	rs9882293	4.95523e-12	-1.59142	-0.877407	5.20834e-08	-0.321685	-0.710496	0.000189482	-0.130561	-0.657066
161949550	rs9882621	1.15481e-11	-1.62275	-5.80728e-10	1.71476e-07	0.159416	-5.80728e-10	0.00033154	-0.228173	-5.80728e-10
161950204	rs55663253	4.92912e-12	-1.02849	-1.44562	1.04996e-08	-1.74761	-0.88608	2.88774e-05	-1.73054	-0.938325
161950411	rs2101460	1.29997e-11	-1.50435	-5.80728e-10	5.3496e-08	-1.00542	-5.80728e-10	0.000179655	-0.840884	-5.80728e-10
161951039	rs6802741	2.19284e-11	-1.32132	0.339826	2.46302e-08	-1.625	-0.156056	6.31335e-05	-1.75466	-0.132005
161951102	rs73154091	1.13892e-11	-1.6366	-5.80728e-10	4.46813e-08	-1.18547	-5.80728e-10	0.000102657	-1.40053	-5.80728e-10
161951109	rs6778379	9.22297e-11	1.20506	-0.750047	7.09508e-08	0.577703	-1.30075	5.3444e-05	-0.730152	-1.32314
161951140	rs12635475	5.24395e-12	-1.06498	-1.34722	1.13999e-08	-1.74135	-0.810078	3.11585e-05	-1.72199	-0.870839
161952283	rs9842480	1.19446e-11	-1.58899	-5.80728e-10	1.93163e-07	0.278506	-5.80728e-10	0.000368842	-0.121554	-5.80728e-10
161952491	rs77699933	6.74564e-12	-0.426956	-1.73342	3.3074e-08	0.042943	-1.52922	8.2433e-05	-0.122384	-1.49755
161952871	rs7652830	7.62409e-11	-0.476775	0.7414	3.28397e-08	-1.65496	0.161575	8.6095e-05	-1.76051	0.184036
161953125	rs62290503	5.07301e-12	-1.06906	-1.37628	1.05633e-08	-1.7417	-0.885947	2.89879e-05	-1.72142	-0.943621
161953133	rs79093864	1.27536e-11	-1.52346	-5.80728e-10	5.17674e-08	-1.03827	-5.80728e-10	0.000173257	-0.877148	-5.80728e-10
161953160	rs7630785	1.11324e-10	1.2683	-0.625121	8.13389e-08	0.629627	-1.21603	5.9474e-05	-0.705894	-1.24049
161953189	rs7653283	8.37085e-12	-1.36257	-0.581946	5.69888e-09	-1.76223	-1.48253	1.78173e-05	-1.71606	-1.4357
161953216	rs80012483	6.7018e-12	-0.433411	-1.73349	3.28175e-08	0.0354392	-1.52951	8.18206e-05	-0.129536	-1.49786
161953231	rs73154092	1.15135e-11	-1.62576	-5.80728e-10	4.36956e-08	-1.20778	-5.80728e-10	0.00010086	-1.41819	-5.80728e-10
161953326	rs12053988	1.00542e-11	-0.353479	-1.40781	1.26217e-08	-1.53944	-0.910163	2.79211e-05	-1.73745	-0.965094
161953328	rs142175782	2.08784e-11	-1.29652e-10	-1.03056	3.37924e-08	-1.29652e-10	-1.46479	9.88507e-05	-1.29652e-10	-1.43831
161953574	rs12053991	1.02144e-11	-0.328527	-1.41695	1.27043e-08	-1.5185	-0.924587	2.7707e-05	-1.7312	-0.979034
161953668	rs6764051	1.11269e-10	1.30919	-0.666508	8.19941e-08	0.665977	-1.24436	5.92703e-05	-0.68167	-1.26814
161953764	rs9828622	9.82206e-11	1.22767	-0.709728	7.40622e-08	0.593545	-1.27367	5.48901e-05	-0.72985	-1.29674
161953870	rs12054343	5.25551e-12	-1.04491	-1.36509	1.09725e-08	-1.74594	-0.843691	3.008e-05	-1.72726	-0.900803
161954359	rs9853306	1.1361e-11	-1.63909	-5.80728e-10	1.65955e-07	0.126685	-5.80728e-10	0.000304029	-0.3148	-5.80728e-10
161954794	rs73015610	1.28878e-11	-1.51299	-5.80728e-10	5.27104e-08	-1.02021	-5.80728e-10	0.000176746	-0.857208	-5.80728e-10
161954813	rs77295516	7.39822e-12	-1.58874	-0.479298	1.02871e-08	-1.74807	-0.906069	3.02937e-05	-1.72857	-0.892407
161954825	rs149606799	1.05375e-11	-1.29652e-10	-1.71434	2.58247e-08	-1.29652e-10	-1.7337	7.30983e-05	-1.29652e-10	-1.74012
161954839	rs73154096	1.13592e-11	-1.63925	-5.80728e-10	4.49344e-08	-1.17983	-5.80728e-10	0.000103118	-1.39605	-5.80728e-10
161954877	rs144338736	2.4673e-11	-1.29652e-10	-0.863564	3.80701e-08	-1.29652e-10	-1.3456	0.00010559	-1.29652e-10	-1.37236
161955311	rs2171563	1.03642e-11	-1.73091	-5.80728e-10	4.30291e-08	-1.22315	-5.80728e-10	0.00013507	-1.12613	-5.80728e-10
161955477	rs1488576	1.82549e-11	0.061602	-1.22644	1.62265e-08	-1.25963	-0.938747	3.65931e-05	-1.43688	-0.995178
161955660	rs13061470	1.04072e-11	-1.72677	-5.80728e-10	4.93443e-08	-1.08621	-5.80728e-10	9.3169e-05	-1.49751	-5.80728e-10
161955764	rs1352423	5.78096e-12	-1.55708	-0.75762	3.80336e-08	-0.308542	-1.03802	5.29905e-05	-1.0177	-1.04411
161956676	rs9816527	1.31726e-11	-1.49113	-5.80728e-10	9.76643e-08	-0.403493	-5.80728e-10	0.000172329	-0.882514	-5.80728e-10
161956791	rs13089881	1.05886e-11	-1.7095	-5.80728e-10	2.50116e-08	-1.76569	-5.80728e-10	7.13727e-05	-1.76401	-5.80728e-10
161956947	rs118058763	1.03423e-11	-1.29652e-10	-1.73303	2.70853e-08	-1.29652e-10	-1.68604	7.73701e-05	-1.29652e-10	-1.68332
161957250	rs11708222	1.33502e-11	-1.47774	-5.80728e-10	1.00601e-07	-0.373869	-5.80728e-10	0.000176495	-0.85863	-5.80728e-10
161957672	rs13073057	1.02109e-11	-1.74582	-5.80728e-10	2.50367e-08	-1.76469	-5.80728e-10	7.2097e-05	-1.75391	-5.80728e-10
161957797	rs79603552	6.60626e-11	-1.29652e-10	0.12133	9.10549e-08	-1.29652e-10	-0.473566	0.00025325	-1.29652e-10	-0.497545
161958594	rs77060844	4.23617e-11	-1.29652e-10	-0.323029	7.17828e-08	-1.29652e-10	-0.711383	0.000206087	-1.29652e-10	-0.703625
161958755	rs6794312	1.3545e-11	-1.46325	-5.80728e-10	1.1259e-07	-0.261275	-5.80728e-10	0.000186314	-0.804486	-5.80728e-10
161958846	rs79646805	1.01497e-11	-1.75183	-5.80728e-10	2.52909e-08	-1.75458	-5.80728e-10	8.52145e-05	-1.58675	-5.80728e-10
161959262	rs73154098	1.01959e-11	-1.74728	-5.80728e-10	3.41983e-08	-1.45285	-5.80728e-10	0.000121095	-1.23535	-5.80728e-10
161959330	rs13084293	1.02346e-11	-1.7435	-5.80728e-10	2.50249e-08	-1.76516	-5.80728e-10	7.19764e-05	-1.75558	-5.80728e-10
161959629	rs11923202	2.07984e-12	-1.63424	-1.70274	4.76881e-09	-1.69505	-1.72788	1.27614e-05	-1.75339	-1.73211
161959880	rs62290505	1.36399e-11	-1.45628	-5.80728e-10	1.1435e-07	-0.245765	-5.80728e-10	0.00018864	-0.792081	-5.80728e-10
161960639	rs74703574	2.11353e-12	-1.61607	-1.70485	4.84026e-09	-1.68157	-1.72649	1.28536e-05	-1.7474	-1.7309
161961402	rs12633693	6.5204e-12	-1.43654	-0.757801	1.65514e-08	-1.20799	-0.970564	3.62542e-05	-1.45311	-0.988257
161961421	rs145887446	1.14816e-11	-1.62853	-5.80728e-10	2.79189e-08	-1.65572	-5.80728e-10	0.000113239	-1.30242	-5.80728e-10
161961458	rs13096882	1.03579e-11	-1.73152	-5.80728e-10	2.50112e-08	-1.7657	-5.80728e-10	7.15486e-05	-1.76155	-5.80728e-10
161961756	rs62290506	6.5631e-12	-1.44513	-0.742675	1.69658e-08	-1.19667	-0.95716	3.70511e-05	-1.44462	-0.975006
161961776	rs78502710	5.24574e-11	-1.29652e-10	-0.109271	8.62283e-08	-1.29652e-10	-0.52803	0.000247723	-1.29652e-10	-0.519612
161961965	rs12491870	1.38447e-11	-1.44137	-5.80728e-10	1.18166e-07	-0.21294	-5.80728e-10	0.000193669	-0.765773	-5.80728e-10
161962784	rs80025476	7.36266e-12	-1.76069	-0.312158	1.8415e-08	-1.23997	-0.831897	4.37873e-05	-1.3895	-0.863074
161963152	rs144770005	1.38447e-11	-1.44137	-5.80728e-10	1.18166e-07	-0.21294	-5.80728e-10	0.000193669	-0.765773	-5.80728e-10
161963395	rs149150295	1.3219e-11	-1.48762	-5.80728e-10	2.56247e-08	-1.74147	-5.80728e-10	7.12552e-05	-1.76565	-5.80728e-10
161963486	rs74761712	1.37462e-11	-1.44851	-5.80728e-10	1.16328e-07	-0.228614	-5.80728e-10	0.000191249	-0.778344	-5.80728e-10
161963511	rs151283769	5.90431e-12	-1.41806	-0.875533	8.10453e-09	-1.72682	-1.16579	2.59121e-05	-1.606	-1.17121
161963702	rs145822615	1.02006e-11	-1.74682	-5.80728e-10	3.42628e-08	-1.45097	-5.80728e-10	0.000121392	-1.23289	-5.80728e-10
161963839	rs138454031	1.01867e-11	-1.74819	-5.80728e-10	3.40704e-08	-1.4566	-5.80728e-10	0.000120505	-1.24023	-5.80728e-10
161964241	rs138380921	1.00166e-11	-1.76502	-5.80728e-10	2.55871e-08	-1.74294	-5.80728e-10	7.58493e-05	-1.70317	-5.80728e-10
161964344	rs183212527	1.10794e-11	-1.29652e-10	-1.66419	2.55324e-08	-1.29652e-10	-1.74508	7.27402e-05	-1.29652e-10	-1.74503
161964640	rs183745567	1.1126e-11	-1.29652e-10	-1.65999	2.55956e-08	-1.29652e-10	-1.74261	7.29116e-05	-1.29652e-10	-1.74268
161965428	rs2200720	7.52544e-12	-1.76565	-0.285337	2.10962e-08	-1.0992	-0.836738	4.91053e-05	-1.265	-0.87296
161965546	rs115325328	6.34271e-11	0.0806182	-5.80728e-10	7.32636e-08	-0.690965	-5.80728e-10	0.000259635	-0.472647	-5.80728e-10
161965593	rs2220421	3.26752e-11	-0.117272	-0.465384	2.87841e-08	-0.619958	-1.00525	3.7392e-05	-1.37187	-1.03859
161965895	rs7632684	9.10934e-12	-0.369836	-1.49014	1.88043e-08	-0.432686	-1.61826	1.91675e-05	-1.44846	-1.63025
161966159	rs1813113	3.26752e-11	-0.117272	-0.465384	2.87841e-08	-0.619958	-1.00525	3.7392e-05	-1.37187	-1.03859
161966633	rs149204557	2.62348e-11	-0.802187	-5.80728e-10	2.86975e-08	-1.62822	-5.80728e-10	9.75459e-05	-1.4516	-5.80728e-10
161966672	rs7647241	3.55762e-11	0.12444	-0.622037	3.10995e-08	-0.399676	-1.14816	3.74227e-05	-1.23309	-1.17656
161967426	rs372504484	1.25603e-10	-1.29652e-10	0.763852	1.21664e-07	-1.29652e-10	-0.183765	0.000357332	-1.29652e-10	-0.153257
161967687	rs150297870	1.47856e-10	-1.29652e-10	0.926967	9.67797e-08	-1.29652e-10	-0.412591	0.000256801	-1.29652e-10	-0.483622
161968212	rs73154101	1.00335e-11	-1.76334	-5.80728e-10	3.28791e-08	-1.49219	-5.80728e-10	0.00010583	-1.37009	-5.80728e-10
161968489	rs9871645	2.32019e-12	-1.50693	-1.7207	1.53202e-08	-0.587762	-1.66809	3.07931e-05	-0.947131	-1.6575
161968916	rs9818230	2.32355e-12	-1.50693	-1.71925	1.53593e-08	-0.587762	-1.66554	3.0877e-05	-0.947131	-1.65478
161968962	rs12493358	6.01812e-12	-1.32425	-0.950251	9.54671e-09	-1.46411	-1.26472	2.40409e-05	-1.57185	-1.28032
161969189	rs73155804	1.00237e-11	-1.76432	-5.80728e-10	3.25059e-08	-1.50361	-5.80728e-10	0.000104384	-1.38384	-5.80728e-10
161969190	rs73155805	1.00908e-11	-1.75764	-5.80728e-10	3.43665e-08	-1.44795	-5.80728e-10	0.000111576	-1.31722	-5.80728e-10
161969213	rs142249459	1.02388e-11	-1.29652e-10	-1.74309	2.60709e-08	-1.29652e-10	-1.72421	7.4475e-05	-1.29652e-10	-1.72146
161969899	rs7612693	2.62296e-12	-1.43216	-1.67282	5.56142e-09	-1.52914	-1.74003	1.47486e-05	-1.5999	-1.74088
161969967	rs1387011	3.09503e-11	0.289851	-0.926742	2.67661e-08	-0.308194	-1.3897	3.29616e-05	-1.13054	-1.40603
161970469	rs73155807	1.5752e-11	-1.31231	-5.80728e-10	2.50349e-08	-1.76476	-5.80728e-10	7.27345e-05	-1.74511	-5.80728e-10
161970867	rs73155809	1.00914e-11	-1.75759	-5.80728e-10	3.43775e-08	-1.44763	-5.80728e-10	0.000111618	-1.31684	-5.80728e-10
161971235	rs10513582	2.67e-12	-1.4062	-1.681	5.67335e-09	-1.5072	-1.74204	1.49958e-05	-1.58145	-1.7427
161971627	rs12495380	6.23336e-12	-1.28356	-0.955802	9.17316e-09	-1.48136	-1.28738	2.29781e-05	-1.59123	-1.30615
161971774	rs1542700	2.19649e-12	-1.55511	-1.72731	1.42356e-08	-0.649067	-1.68021	2.84658e-05	-1.01276	-1.67046
161971951	rs6790115	1.29465e-11	-1.50844	-5.80728e-10	4.14768e-08	-1.25989	-5.80728e-10	9.25324e-05	-1.50436	-5.80728e-10
161972497	rs11927519	6.35089e-12	-1.24581	-0.974872	8.3079e-09	-1.56594	-1.30188	1.97281e-05	-1.72953	-1.32035
161972652	rs10936273	2.18484e-12	-1.56144	-1.72629	1.40557e-08	-0.663714	-1.67829	2.81838e-05	-1.02478	-1.6684
161972816	rs12152507	2.19812e-12	-1.55511	-1.72656	1.42557e-08	-0.649067	-1.67881	2.85087e-05	-1.01276	-1.66895
161973093	rs16846843	4.86006e-11	-1.29652e-10	-0.185638	7.46904e-08	-1.29652e-10	-0.671677	0.000208593	-1.29652e-10	-0.691538
161973476	rs7640732	1.59064e-11	-1.30255	-5.80728e-10	2.50245e-08	-1.76517	-5.80728e-10	7.28892e-05	-1.74298	-5.80728e-10
161973643	rs7640686	2.97586e-11	0.174315	-0.850472	2.59592e-08	-0.357227	-1.37128	3.10248e-05	-1.20646	-1.39068
161974180	rs9845407	1.27947e-11	-1.52024	-5.80728e-10	4.07942e-08	-1.27649	-5.80728e-10	9.14385e-05	-1.51626	-5.80728e-10
161974472	rs79800096	1.62242e-11	-1.29652e-10	-1.28277	3.91878e-08	-1.29652e-10	-1.31666	0.000110482	-1.29652e-10	-1.32707
161975084	rs34540675	1.00093e-11	-1.76576	-5.80728e-10	2.60141e-08	-1.72639	-5.80728e-10	7.67034e-05	-1.69198	-5.80728e-10
161975452	rs13074790	1.00093e-11	-1.76576	-5.80728e-10	2.60141e-08	-1.72639	-5.80728e-10	7.67034e-05	-1.69198	-5.80728e-10
161975479	rs146083128	1.01584e-11	-1.75097	-5.80728e-10	2.50593e-08	-1.76379	-5.80728e-10	7.12754e-05	-1.76537	-5.80728e-10
161976731	rs1542701	2.29428e-12	-1.50693	-1.73193	1.49984e-08	-0.587762	-1.68932	3.01003e-05	-0.947131	-1.68025
161977120	rs66986784	1.58062e-11	-1.30887	-5.80728e-10	2.50309e-08	-1.76492	-5.80728e-10	7.27883e-05	-1.74437	-5.80728e-10
161978329	rs13072441	4.3084e-11	0.12444	-0.430561	3.65432e-08	-0.399676	-0.986858	4.44468e-05	-1.23309	-1.00454
161978996	rs77503967	4.74535e-12	-1.4161	-1.09601	6.67697e-09	-1.71931	-1.36706	2.10678e-05	-1.61917	-1.36501
161979023	rs73155811	1.00914e-11	-1.75759	-5.80728e-10	3.43775e-08	-1.44763	-5.80728e-10	0.000111618	-1.31684	-5.80728e-10
161979722	rs1601895	4.20729e-11	0.108487	-0.438356	3.58384e-08	-0.413233	-0.992776	4.38156e-05	-1.24154	-1.01039
161979926	rs13083821	6.00022e-11	0.0251081	-5.80728e-10	8.76073e-08	-0.512163	-5.80728e-10	0.000427567	0.0261879	-5.80728e-10
161980275	rs1109921	3.11398e-11	0.391108	-1.02189	3.23712e-08	-0.301859	-1.2059	3.89534e-05	-1.16031	-1.20924
161980394	rs73155816	1.01605e-11	-1.75077	-5.80728e-10	3.3693e-08	-1.46774	-5.80728e-10	0.000118764	-1.25478	-5.80728e-10
161980678	rs117946580	1.02893e-11	-1.29652e-10	-1.73817	2.86957e-08	-1.29652e-10	-1.62828	8.18765e-05	-1.29652e-10	-1.62671
161980743	rs60942257	2.47492e-12	-1.55061	-1.61245	5.02202e-09	-1.63099	-1.7402	1.31394e-05	-1.7206	-1.7357
161980789	rs36061924	1.001e-11	-1.76569	-5.80728e-10	2.5974e-08	-1.72793	-5.80728e-10	7.6541e-05	-1.6941	-5.80728e-10
161980903	rs883442	7.66511e-12	-1.35681	-0.675786	1.33905e-08	-1.43491	-0.955568	3.32362e-05	-1.55826	-0.970018
161980908	rs883441	7.65122e-12	-1.36638	-0.668029	1.35981e-08	-1.4262	-0.9489	3.36887e-05	-1.55135	-0.963411
161982483	rs936943	2.35936e-12	-1.49391	-1.71697	1.58515e-08	-0.560179	-1.66159	3.17294e-05	-0.92411	-1.65057
161982640	rs2405562	2.35858e-12	-1.49391	-1.7173	1.58423e-08	-0.560179	-1.66216	3.17099e-05	-0.92411	-1.65118
161982705	rs71314084	1.33245e-11	-1.47967	-5.80728e-10	6.01952e-08	-0.887435	-5.80728e-10	0.000125282	-1.20135	-5.80728e-10
161982970	rs77538210	1.0414e-11	-1.29652e-10	-1.72612	2.71494e-08	-1.29652e-10	-1.68367	7.75824e-05	-1.29652e-10	-1.68058
161983065	rs11709562	2.41373e-12	-1.47311	-1.71499	1.66103e-08	-0.516805	-1.6582	3.3021e-05	-0.887806	-1.64697
161983345	rs183369752	1.2394e-11	-1.55206	-5.80728e-10	7.64368e-08	-0.648565	-5.80728e-10	0.000131924	-1.1497	-5.80728e-10
161983418	rs73155817	1.0088e-11	-1.75793	-5.80728e-10	3.4305e-08	-1.44974	-5.80728e-10	0.000111339	-1.31935	-5.80728e-10
161983592	rs67450749	1.2431e-11	-1.54908	-5.80728e-10	3.91523e-08	-1.31757	-5.80728e-10	8.88178e-05	-1.54534	-5.80728e-10
161983636	rs58362256	1.2431e-11	-1.54908	-5.80728e-10	3.91523e-08	-1.31757	-5.80728e-10	8.88178e-05	-1.54534	-5.80728e-10
161983778	rs114789258	1.0072e-11	-1.75951	-5.80728e-10	3.39462e-08	-1.46025	-5.80728e-10	0.000109954	-1.33186	-5.80728e-10
161984265	rs150944874	1.25839e-11	-1.53686	-5.80728e-10	7.91131e-08	-0.61415	-5.80728e-10	0.000135348	-1.12408	-5.80728e-10
161984420	rs10936274	3.57853e-12	-1.66069	-1.13363	7.73151e-09	-1.53682	-1.4029	2.23628e-05	-1.51036	-1.41417
161984517	rs9833288	1.91825e-11	-0.203873	-0.911401	1.9561e-08	-0.657857	-1.35363	2.6043e-05	-1.39998	-1.3722
161984543	rs13086855	1.25697e-11	-1.53798	-5.80728e-10	3.97797e-08	-1.30167	-5.80728e-10	8.98173e-05	-1.53414	-5.80728e-10
161984675	rs13086752	4.52167e-11	-0.257807	-5.80728e-10	6.0303e-08	-0.885647	-5.80728e-10	0.0002121	-0.674865	-5.80728e-10
161984920	rs76954203	6.13804e-11	-1.29652e-10	0.0478176	1.79299e-07	-1.29652e-10	0.204028	0.000469591	-1.29652e-10	0.11994
161985270	rs76683251	1.00276e-11	-1.76394	-5.80728e-10	2.50859e-08	-1.76272	-5.80728e-10	7.62922e-05	-1.69735	-5.80728e-10
161985994	rs114067726	1.15531e-11	-1.29652e-10	-1.62232	3.91468e-08	-1.29652e-10	-1.31771	0.000113025	-1.29652e-10	-1.30431
161985999	rs62290512	2.34847e-12	-1.50046	-1.71505	1.56851e-08	-0.574009	-1.65831	3.14747e-05	-0.93566	-1.64708
161986083	rs62290513	2.35125e-12	-1.50046	-1.71387	1.57165e-08	-0.574009	-1.65631	3.15415e-05	-0.93566	-1.64496
161986140	rs62290514	2.34381e-12	-1.50046	-1.71704	1.56319e-08	-0.574009	-1.6617	3.13611e-05	-0.93566	-1.65069
161986609	rs73155819	1.47968e-11	-1.37486	-5.80728e-10	2.52501e-08	-1.7562	-5.80728e-10	7.1733e-05	-1.75897	-5.80728e-10
161987836	rs16846945	3.28914e-12	-1.26561	-1.61304	6.15746e-09	-1.44687	-1.72049	1.66101e-05	-1.49613	-1.72578
161988446	rs73155820	1.00435e-11	-1.76235	-5.80728e-10	3.31982e-08	-1.48253	-5.80728e-10	0.000107064	-1.35849	-5.80728e-10
161988501	rs189481106	5.21558e-11	-0.115037	-5.80728e-10	6.3186e-08	-0.838945	-5.80728e-10	0.000220617	-0.635492	-5.80728e-10
161989058	rs1488566	6.17577e-12	-1.09127	-1.15737	7.7028e-09	-1.5526	-1.39084	1.90863e-05	-1.6858	-1.39715
161989840	rs9832510	3.41877e-12	-1.67564	-1.16436	7.73604e-09	-1.51335	-1.42579	2.24133e-05	-1.4856	-1.43667
161989984	rs67618135	1.51935e-11	-1.3484	-5.80728e-10	2.51581e-08	-1.75985	-5.80728e-10	7.20115e-05	-1.7551	-5.80728e-10
161990190	rs1488567	2.31327e-12	-1.51332	-1.7173	1.52023e-08	-0.601436	-1.66215	3.06378e-05	-0.958524	-1.65117
161990353	rs1387007	6.02733e-12	-1.10375	-1.16922	7.5792e-09	-1.5596	-1.40002	1.8833e-05	-1.69006	-1.40625
161990420	rs116178764	1.00253e-11	-1.76416	-5.80728e-10	2.51881e-08	-1.75866	-5.80728e-10	7.59854e-05	-1.70138	-5.80728e-10
161991007	rs139803138	1.02866e-11	-1.29652e-10	-1.73843	2.64708e-08	-1.29652e-10	-1.70899	7.48494e-05	-1.29652e-10	-1.71644
161991201	rs11925201	4.74577e-12	-1.44683	-1.06519	1.00204e-08	-1.34462	-1.33579	2.4775e-05	-1.47407	-1.34802
161991760	rs11921315	2.2434e-12	-1.54701	-1.71427	5.20647e-09	-1.62814	-1.70698	1.34057e-05	-1.71895	-1.71729
161991791	rs73155822	3.31797e-11	-0.567334	-5.80728e-10	3.16112e-08	-1.53152	-5.80728e-10	0.000112159	-1.312	-5.80728e-10
161992224	rs6773758	4.77208e-12	-1.42851	-1.07798	9.72015e-09	-1.36512	-1.3457	2.41202e-05	-1.49109	-1.35778
161992468	rs139094163	1.18346e-11	-1.29652e-10	-1.59825	3.73526e-08	-1.29652e-10	-1.36463	0.000113888	-1.29652e-10	-1.29671
161993391	rs142210453	3.36735e-11	-1.29652e-10	-0.552563	4.72982e-08	-1.29652e-10	-1.12856	0.000130323	-1.29652e-10	-1.16191
161993543	rs1488575	2.14423e-11	0.326205	-1.33011	2.32115e-08	-0.318767	-1.52161	2.78648e-05	-1.17794	-1.52661
161993640	rs16847002	3.22144e-12	-1.30165	-1.59779	6.02459e-09	-1.47551	-1.71367	1.62783e-05	-1.52242	-1.71968
161993687	rs192370208	1.16055e-11	-1.29652e-10	-1.61779	2.58544e-08	-1.29652e-10	-1.73255	7.37226e-05	-1.29652e-10	-1.73161
161993708	rs12635341	4.69627e-12	-1.43817	-1.08434	9.77634e-09	-1.35445	-1.35061	2.42172e-05	-1.48224	-1.36262
161994153	rs146412032	1.50133e-11	-1.36033	-5.80728e-10	2.51965e-08	-1.75832	-5.80728e-10	7.18792e-05	-1.75694	-5.80728e-10
161994299	rs13072019	1.27947e-11	-1.52024	-5.80728e-10	4.07942e-08	-1.27649	-5.80728e-10	9.14385e-05	-1.51626	-5.80728e-10
161994639	rs13072299	1.00181e-11	-1.76488	-5.80728e-10	2.57861e-08	-1.73519	-5.80728e-10	7.57691e-05	-1.70423	-5.80728e-10
161994993	rs16847010	1.52854e-11	-1.34237	-5.80728e-10	2.51406e-08	-1.76054	-5.80728e-10	7.20824e-05	-1.75411	-5.80728e-10
161995291	rs76197076	9.41967e-11	0.476112	-5.80728e-10	9.86926e-08	-0.393019	-5.80728e-10	0.000296137	-0.3411	-5.80728e-10
161995976	rs16847022	3.60265e-12	-1.35277	-1.43483	9.87555e-09	-1.25376	-1.44121	4.11692e-05	-0.854255	-1.45998
161995998	rs115968815	1.00102e-11	-1.76566	-5.80728e-10	3.52013e-08	-1.42394	-5.80728e-10	8.52698e-05	-1.5861	-5.80728e-10
161996314	rs73155826	1.00851e-11	-1.75821	-5.80728e-10	3.42435e-08	-1.45153	-5.80728e-10	0.000111101	-1.32148	-5.80728e-10
161996349	rs11720112	1.26409e-11	-1.53233	-5.80728e-10	4.01013e-08	-1.29362	-5.80728e-10	9.03306e-05	-1.52845	-5.80728e-10
161996658	rs78013894	1.02306e-11	-1.29652e-10	-1.74389	3.02867e-08	-1.29652e-10	-1.57432	8.56477e-05	-1.29652e-10	-1.58168
161996976	rs1488577	2.25461e-12	-1.53201	-1.72429	1.44178e-08	-0.641987	-1.67458	2.92322e-05	-0.992228	-1.66442
161997153	rs16847030	3.44452e-12	-1.72242	-1.11007	8.0555e-09	-1.51069	-1.38798	2.28223e-05	-1.50525	-1.39893
161997481	rs9866117	2.22578e-12	-1.54467	-1.7245	1.40148e-08	-0.669951	-1.67496	2.85509e-05	-1.0154	-1.66483
161997524	rs55743888	1.51028e-11	-1.35439	-5.80728e-10	2.51768e-08	-1.75911	-5.80728e-10	7.19438e-05	-1.75604	-5.80728e-10
161997753	rs12634280	3.59833e-12	-1.35936	-1.42944	9.85576e-09	-1.26109	-1.43588	4.09789e-05	-0.864054	-1.45481
161998078	rs1601897	6.1551e-12	-0.963714	-1.28828	1.00755e-08	-1.56517	-1.10975	2.65452e-05	-1.59651	-1.15656
161998513	rs28550426	2.25252e-12	-1.53201	-1.72522	1.43932e-08	-0.641987	-1.67629	2.91787e-05	-0.992228	-1.66626
161999264	rs77013510	2.47107e-12	-1.65564	-1.50898	5.2132e-09	-1.71401	-1.61983	1.44391e-05	-1.73487	-1.62711
161999506	rs9876779	2.44634e-11	-0.0155967	-0.856499	2.37968e-08	-0.4815	-1.33398	2.95902e-05	-1.29058	-1.3539
161999641	rs67061009	1.00424e-11	-1.76246	-5.80728e-10	2.55585e-08	-1.74406	-5.80728e-10	7.47991e-05	-1.71712	-5.80728e-10
161999819	rs1119939	2.45237e-11	-0.0155967	-0.854037	2.42764e-08	-0.4815	-1.31402	3.01998e-05	-1.29058	-1.33351
162000136	rs79416028	1.48154e-11	-1.29652e-10	-1.37361	3.55324e-08	-1.29652e-10	-1.41458	0.000101918	-1.29652e-10	-1.40775
162000305	rs9881820	2.66546e-12	-1.53201	-1.55689	1.34344e-08	-0.641987	-1.74522	2.70286e-05	-0.992228	-1.7428
162000452	rs9882096	2.2294e-12	-1.53201	-1.73553	1.40978e-08	-0.641987	-1.69702	2.85346e-05	-0.992228	-1.68858
162000583	rs73155827	1.00173e-11	-1.76496	-5.80728e-10	3.21954e-08	-1.5132	-5.80728e-10	0.00010318	-1.39545	-5.80728e-10
162001535	rs145883677	1.88847e-11	-1.13092	-5.80728e-10	8.42214e-08	-0.551579	-5.80728e-10	0.000161527	-0.947248	-5.80728e-10
162002237	rs201909553	1.02412e-11	-1.29652e-10	-1.74285	2.5976e-08	-1.29652e-10	-1.72786	7.35341e-05	-1.29652e-10	-1.73417
162003027	rs6441441	1.78428e-11	0.162752	-1.35043	1.99739e-08	-0.454149	-1.53645	2.52193e-05	-1.26303	-1.54129
162003134	rs2405563	1.60561e-11	-1.29319	-5.80728e-10	2.50407e-08	-1.76453	-5.80728e-10	7.2756e-05	-1.74481	-5.80728e-10
162004108	rs17700888	1.50133e-11	-1.36033	-5.80728e-10	2.51965e-08	-1.75832	-5.80728e-10	7.18792e-05	-1.75694	-5.80728e-10
162004257	rs13100513	1.33919e-11	-1.47462	-5.80728e-10	6.07287e-08	-0.878613	-5.80728e-10	0.000126172	-1.19428	-5.80728e-10
162004273	rs9883161	1.86862e-11	0.199092	-1.34058	2.07304e-08	-0.42415	-1.52928	2.58766e-05	-1.24439	-1.53419
162005127	rs2054887	1.90146e-11	0.216514	-1.34058	2.10312e-08	-0.409747	-1.52928	2.61104e-05	-1.2354	-1.53419
162005137	rs143672985	1.04066e-11	-1.29652e-10	-1.72683	2.61487e-08	-1.29652e-10	-1.72123	7.4157e-05	-1.29652e-10	-1.72574
162007008	rs9864115	1.91188e-11	0.216514	-1.33511	2.11154e-08	-0.409747	-1.52528	2.62138e-05	-1.2354	-1.53024
162007578	rs77916496	1.28439e-11	-1.29652e-10	-1.5164	2.57741e-08	-1.29652e-10	-1.73566	7.40248e-05	-1.29652e-10	-1.72752
162008233	rs959804	2.31788e-12	-1.50625	-1.72237	1.52966e-08	-0.586313	-1.67109	3.0732e-05	-0.945923	-1.66069
162008540	rs73155831	1.0079e-11	-1.75882	-5.80728e-10	3.41072e-08	-1.45552	-5.80728e-10	0.000110575	-1.32622	-5.80728e-10
162008592	rs9850476	2.25713e-12	-1.53201	-1.72317	1.44473e-08	-0.641987	-1.67253	2.92961e-05	-0.992228	-1.66224
162008681	rs13063697	1.32575e-11	-1.48471	-5.80728e-10	4.42731e-08	-1.19465	-5.80728e-10	9.52397e-05	-1.47553	-5.80728e-10
162009205	rs10936277	3.28899e-12	-1.69089	-1.1878	7.9586e-09	-1.46766	-1.44312	2.2804e-05	-1.45129	-1.45369
162009749	rs12638460	3.24663e-12	-1.69801	-1.19365	7.89278e-09	-1.47166	-1.44742	2.29252e-05	-1.44177	-1.45792
162009921	rs12636302	4.13591e-12	-1.28274	-1.36683	5.20222e-09	-1.76559	-1.57035	1.51823e-05	-1.73342	-1.57838
162010095	rs73155832	3.48938e-12	-1.08305	-1.7365	4.85006e-09	-1.73651	-1.66952	1.38301e-05	-1.72012	-1.68495
162010461	rs9860966	1.70624e-11	0.113124	-1.34552	2.00968e-08	-0.451586	-1.53288	2.45503e-05	-1.29344	-1.53775
162010685	rs13075191	4.01032e-12	-1.30877	-1.37163	5.18488e-09	-1.76567	-1.57361	1.52526e-05	-1.72561	-1.58156
162010698	rs13075618	1.00471e-11	-1.76199	-5.80728e-10	2.55294e-08	-1.7452	-5.80728e-10	7.46708e-05	-1.71883	-5.80728e-10
162010998	rs6441442	1.71711e-11	-0.337567	-0.888476	1.77639e-08	-0.769985	-1.33787	2.48281e-05	-1.46314	-1.35681
162011229	rs73155833	1.00813e-11	-1.75859	-5.80728e-10	3.41582e-08	-1.45403	-5.80728e-10	0.000110772	-1.32445	-5.80728e-10
162011419	rs141090524	1.01402e-11	-1.75277	-5.80728e-10	3.27236e-08	-1.49693	-5.80728e-10	7.59719e-05	-1.70156	-5.80728e-10
162011717	rs9866575	2.25148e-12	-1.53808	-1.71961	1.43466e-08	-0.655346	-1.66617	2.91708e-05	-1.00331	-1.65545
162012111	rs1387008	5.26672e-12	-1.20377	-1.20409	6.89638e-09	-1.62713	-1.4269	1.77348e-05	-1.72352	-1.43288
162012126	rs75188576	1.14487e-11	-1.29652e-10	-1.63139	2.5529e-08	-1.29652e-10	-1.74521	7.27977e-05	-1.29652e-10	-1.74424
162012615	rs7648521	1.30617e-11	-1.49959	-5.80728e-10	6.13597e-08	-0.868275	-5.80728e-10	0.000123264	-1.21759	-5.80728e-10
162013855	rs73155835	1.47519e-11	-1.3779	-5.80728e-10	2.52623e-08	-1.75572	-5.80728e-10	7.17046e-05	-1.75937	-5.80728e-10
162014378	rs73155837	1.0069e-11	-1.75981	-5.80728e-10	3.38763e-08	-1.46231	-5.80728e-10	0.000109684	-1.33432	-5.80728e-10
162014452	rs77559608	2.74651e-11	-1.29652e-10	-0.756356	2.26269e-07	-1.29652e-10	0.436698	0.000647415	-1.29652e-10	0.441065
162015074	rs9858717	2.24893e-12	-1.53808	-1.72074	1.43179e-08	-0.655346	-1.66817	2.91087e-05	-1.00331	-1.65758
162015103	rs73155838	1.00417e-11	-1.76252	-5.80728e-10	3.31461e-08	-1.4841	-5.80728e-10	0.000106863	-1.36038	-5.80728e-10
162015130	rs79221325	7.62948e-12	-0.866841	-1.17041	1.64336e-08	-0.917565	-1.26814	5.72217e-05	-0.689461	-1.29553
162016445	rs6441443	2.40328e-12	-1.56062	-1.63181	5.02198e-09	-1.64639	-1.72481	1.39208e-05	-1.67364	-1.7249
162016502	rs73876236	2.86044e-12	-1.45194	-1.56636	5.44893e-09	-1.5913	-1.69831	1.48651e-05	-1.6272	-1.7057
162017997	rs13315794	2.19357e-12	-1.56214	-1.7216	1.35451e-08	-0.7093	-1.6697	2.77936e-05	-1.0479	-1.65922
162018644	rs9820198	2.24824e-12	-1.53808	-1.72105	1.43101e-08	-0.655346	-1.66872	2.90917e-05	-1.00331	-1.65816
162018688	rs9875902	1.75851e-11	0.162752	-1.36497	1.97645e-08	-0.454149	-1.54699	2.4958e-05	-1.26303	-1.5517
162018690	rs6788372	2.67773e-12	-1.54165	-1.54265	5.13984e-09	-1.6622	-1.68581	1.40746e-05	-1.69338	-1.69417
162018902	rs73155839	1.00634e-11	-1.76037	-5.80728e-10	3.37376e-08	-1.46641	-5.80728e-10	0.000109149	-1.33921	-5.80728e-10
162019272	rs6441444	2.39302e-11	-0.0309588	-0.863174	2.42252e-08	-0.494655	-1.30298	3.04102e-05	-1.29856	-1.31858
162019292	rs79568899	1.39076e-11	-1.29652e-10	-1.43684	3.45301e-08	-1.29652e-10	-1.4432	9.6546e-05	-1.29652e-10	-1.4619
162019438	rs9880820	2.24516e-12	-1.53808	-1.72242	1.4275e-08	-0.655346	-1.67117	2.90155e-05	-1.00331	-1.66079
162020035	rs73155841	1.00224e-11	-1.76445	-5.80728e-10	3.24486e-08	-1.50537	-5.80728e-10	0.000104162	-1.38598	-5.80728e-10
162020045	rs2897170	2.71332e-12	-1.53441	-1.5367	5.18212e-09	-1.65725	-1.68256	1.41757e-05	-1.68924	-1.69116
162020791	rs148082288	1.01013e-11	-1.75661	-5.80728e-10	2.51694e-08	-1.7594	-5.80728e-10	7.24733e-05	-1.7487	-5.80728e-10
162020797	rs76471830	1.02978e-11	-1.29652e-10	-1.73734	2.62202e-08	-1.29652e-10	-1.7185	7.44502e-05	-1.29652e-10	-1.72179
162021559	rs13089506	1.0038e-11	-1.7629	-5.80728e-10	2.55885e-08	-1.74288	-5.80728e-10	7.49299e-05	-1.71537	-5.80728e-10
162021990	rs1352424	5.95772e-12	-0.630508	-1.65408	5.58552e-09	-1.6851	-1.57975	1.47823e-05	-1.74216	-1.59633
162022959	rs7651936	3.45324e-12	-1.56717	-1.26279	6.29057e-09	-1.64837	-1.49761	1.74416e-05	-1.66589	-1.50717
162023808	rs79849668	2.76945e-11	-1.29652e-10	-0.748038	5.35362e-08	-1.29652e-10	-1.00467	0.000150457	-1.29652e-10	-1.01824
162024519	rs115671581	1.0009e-11	-1.76579	-5.80728e-10	3.48838e-08	-1.43301	-5.80728e-10	8.47128e-05	-1.59266	-5.80728e-10
162024553	rs76724275	2.69241e-12	-1.6018	-1.47704	5.59257e-09	-1.66731	-1.59628	1.51343e-05	-1.71074	-1.60422
162025520	rs4579025	2.39612e-12	-1.56778	-1.62764	5.07652e-09	-1.64082	-1.71958	1.40751e-05	-1.66874	-1.71878
162026058	rs74767159	2.44459e-12	-1.67313	-1.50227	5.17761e-09	-1.72576	-1.61492	1.43793e-05	-1.74379	-1.62234
162026238	rs9851503	2.26715e-12	-1.52586	-1.72489	1.45967e-08	-0.628548	-1.67569	2.9525e-05	-0.981072	-1.66561
162028551	rs67762951	2.14377e-12	-1.68849	-1.61821	6.17668e-09	-1.54196	-1.62228	1.44406e-05	-1.72777	-1.63411
162028604	rs12631338	2.33332e-12	-1.61642	-1.60556	5.02546e-09	-1.66107	-1.70944	1.38061e-05	-1.6985	-1.70831
162028876	rs9866956	1.53861e-11	0.00939349	-1.3452	1.86806e-08	-0.524893	-1.53265	2.13439e-05	-1.43363	-1.53753
162029058	rs74435039	1.37089e-11	-1.29652e-10	-1.45123	3.40417e-08	-1.29652e-10	-1.45744	9.52238e-05	-1.29652e-10	-1.47569
162029307	rs73155844	1.07802e-11	-1.69156	-5.80728e-10	4.36249e-08	-1.2094	-5.80728e-10	0.000147209	-1.04007	-5.80728e-10
162029522	rs73155845	1.00459e-11	-1.7621	-5.80728e-10	3.32716e-08	-1.48032	-5.80728e-10	0.000107348	-1.35585	-5.80728e-10
162029788	rs9830839	2.31622e-12	-1.53808	-1.69126	1.50196e-08	-0.655346	-1.62032	3.06209e-05	-1.00331	-1.60693
162030528	rs79704827	1.05382e-11	-1.29652e-10	-1.71427	2.55448e-08	-1.29652e-10	-1.74459	7.28306e-05	-1.29652e-10	-1.74379
162030550	rs541647671	5.0577e-11	-1.29652e-10	-0.145777	8.20975e-08	-1.29652e-10	-0.57712	0.000227542	-1.29652e-10	-0.604589
162030691	rs73155846	1.00352e-11	-1.76317	-5.80728e-10	3.29375e-08	-1.49042	-5.80728e-10	0.000106056	-1.36796	-5.80728e-10
162030856	rs116763791	1.07984e-11	-1.68987	-5.80728e-10	2.78116e-08	-1.65958	-5.80728e-10	9.61779e-05	-1.46572	-5.80728e-10
162031140	rs9840652	2.31648e-12	-1.53808	-1.69114	1.50223e-08	-0.655346	-1.62015	3.06265e-05	-1.00331	-1.60675
162031236	rs9860568	2.31845e-12	-1.53808	-1.69029	1.50417e-08	-0.655346	-1.61886	3.06681e-05	-1.00331	-1.60539
162031613	rs34589878	1.00339e-11	-1.7633	-5.80728e-10	2.56194e-08	-1.74168	-5.80728e-10	7.50633e-05	-1.71359	-5.80728e-10
162031678	rs150912824	1.08779e-10	-1.29652e-10	0.620046	1.03474e-07	-1.29652e-10	-0.345709	0.000304674	-1.29652e-10	-0.312682
162032332	rs13080834	1.07631e-11	-1.69315	-5.80728e-10	3.07464e-08	-1.55926	-5.80728e-10	7.40085e-05	-1.72774	-5.80728e-10
162032696	rs142372497	2.24344e-11	-1.29652e-10	-0.958676	4.83123e-08	-1.29652e-10	-1.10734	0.000134696	-1.29652e-10	-1.1289
162032715	rs2405564	2.31648e-12	-1.53808	-1.69114	1.50223e-08	-0.655346	-1.62015	3.06265e-05	-1.00331	-1.60675
162032976	rs145954845	2.72785e-11	-1.29652e-10	-0.763173	4.02031e-08	-1.29652e-10	-1.29108	0.000110579	-1.29652e-10	-1.32619
162033281	rs13325500	2.31489e-12	-1.53808	-1.69183	1.50065e-08	-0.655346	-1.6212	3.05927e-05	-1.00331	-1.60786
162033900	rs148462772	1.20542e-11	-1.57986	-5.80728e-10	2.52317e-08	-1.75693	-5.80728e-10	7.55383e-05	-1.70728	-5.80728e-10
162033988	rs1586528	2.28799e-12	-1.55057	-1.69103	1.4613e-08	-0.683146	-1.61997	2.99355e-05	-1.02631	-1.60657
162034110	rs58806043	2.33576e-12	-1.61642	-1.60452	5.05049e-09	-1.66107	-1.70447	1.38819e-05	-1.6985	-1.70283
162034239	rs73155847	1.00746e-11	-1.75926	-5.80728e-10	3.41514e-08	-1.45422	-5.80728e-10	7.34247e-05	-1.73566	-5.80728e-10
162034371	rs78617316	1.36708e-11	-1.29652e-10	-1.45401	3.39481e-08	-1.29652e-10	-1.4602	9.49704e-05	-1.29652e-10	-1.47836
162034889	rs114383348	1.00172e-11	-1.76497	-5.80728e-10	3.36126e-08	-1.47013	-5.80728e-10	8.24998e-05	-1.61913	-5.80728e-10
162035006	rs9833281	1.66672e-11	0.0758789	-1.33171	1.87927e-08	-0.525617	-1.52594	2.44351e-05	-1.3069	-1.52901
162035099	rs9853466	2.12449e-12	-1.69858	-1.61716	6.07636e-09	-1.55937	-1.62125	1.43544e-05	-1.73474	-1.63313
162035470	rs66497722	1.00139e-11	-1.7653	-5.80728e-10	2.58586e-08	-1.73238	-5.80728e-10	7.60699e-05	-1.70027	-5.80728e-10
162035518	rs150232301	1.07064e-11	-1.29652e-10	-1.69843	2.58859e-08	-1.29652e-10	-1.73133	7.32926e-05	-1.29652e-10	-1.73746
162036072	rs76716951	1.81621e-11	-1.29652e-10	-1.16994	4.35948e-08	-1.29652e-10	-1.21009	0.000123085	-1.29652e-10	-1.21905
162036372	rs145936202	1.61214e-11	-1.28912	-5.80728e-10	9.94605e-08	-0.385268	-5.80728e-10	0.000318637	-0.267871	-5.80728e-10
162036434	rs138550804	1.25575e-11	-1.53895	-5.80728e-10	2.50194e-08	-1.76538	-5.80728e-10	7.57332e-05	-1.70471	-5.80728e-10
162036484	rs12490564	7.94344e-12	-0.778313	-1.21861	9.04339e-09	-1.34127	-1.44173	2.22658e-05	-1.48353	-1.44534
162037322	rs55817412	2.4344e-12	-1.56778	-1.61179	5.1093e-09	-1.64082	-1.71315	1.41773e-05	-1.66874	-1.71154
162037468	rs149772190	1.00222e-11	-1.76447	-5.80728e-10	3.24393e-08	-1.50566	-5.80728e-10	0.000104126	-1.38632	-5.80728e-10
162037839	rs34662585	1.06656e-11	-1.70225	-5.80728e-10	3.67316e-08	-1.38139	-5.80728e-10	8.13885e-05	-1.63269	-5.80728e-10
162038231	rs11922686	2.45711e-12	-1.57258	-1.59771	4.91146e-09	-1.68669	-1.70676	1.3581e-05	-1.71844	-1.70481
162038249	rs141367730	9.84797e-11	-1.29652e-10	0.520578	9.58757e-08	-1.29652e-10	-0.421976	0.000282045	-1.29652e-10	-0.389855
162038638	rs9812572	1.63083e-11	0.0590748	-1.33667	1.84687e-08	-0.5394	-1.52955	2.41447e-05	-1.31526	-1.53259
162039293	rs9855417	6.63065e-12	-0.958957	-1.21861	7.9504e-09	-1.47008	-1.44173	2.00786e-05	-1.58693	-1.44534
162039477	rs13326293	2.28033e-12	-1.56781	-1.67714	1.43464e-08	-0.722259	-1.59927	2.96221e-05	-1.05857	-1.58483
162039554	rs13315534	2.2824e-12	-1.56781	-1.67623	1.43654e-08	-0.722259	-1.59794	2.96633e-05	-1.05857	-1.58344
162040232	rs62292273	2.47454e-12	-1.56551	-1.59771	4.8898e-09	-1.69111	-1.70676	1.35348e-05	-1.72184	-1.70481
162040436	rs7612261	4.05315e-12	-1.31588	-1.3539	5.23256e-09	-1.76572	-1.56441	1.5439e-05	-1.72409	-1.57094
162040627	rs113887877	1.19236e-11	-1.59075	-5.80728e-10	3.35058e-08	-1.47331	-5.80728e-10	0.000110826	-1.32396	-5.80728e-10
162040644	rs140045793	1.31223e-11	-1.49496	-5.80728e-10	3.67255e-08	-1.38156	-5.80728e-10	0.000154361	-0.99263	-5.80728e-10
162040674	rs150299989	1.53875e-10	-1.29652e-10	0.966869	1.87564e-07	-1.29652e-10	0.249092	0.000470706	-1.29652e-10	0.122311
162040996	rs11918192	2.22649e-11	-0.0781603	-0.888103	2.28491e-08	-0.535012	-1.3211	2.90782e-05	-1.3229	-1.33903
162042006	rs150823381	1.08449e-11	-1.29652e-10	-1.68558	2.58861e-08	-1.29652e-10	-1.73132	7.43434e-05	-1.29652e-10	-1.72323
162042035	rs2405565	1.05019e-11	-1.71772	-5.80728e-10	2.97941e-08	-1.59072	-5.80728e-10	7.3088e-05	-1.74026	-5.80728e-10
162042043	rs2405566	1.05894e-11	-1.70942	-5.80728e-10	3.02607e-08	-1.57518	-5.80728e-10	7.35383e-05	-1.73412	-5.80728e-10
162042226	rs146581433	1.2328e-11	-1.5574	-5.80728e-10	5.66005e-08	-0.949011	-5.80728e-10	0.000134951	-1.12701	-5.80728e-10
162042335	rs113507111	2.75021e-12	-1.45227	-1.60533	6.17551e-09	-1.4943	-1.67013	1.61225e-05	-1.575	-1.67671
162042920	rs62292274	2.25625e-12	-1.55922	-1.69635	1.4185e-08	-0.704712	-1.62813	2.90205e-05	-1.04876	-1.61516
162042927	rs12633040	3.94484e-12	-1.3682	-1.32866	5.33011e-09	-1.76453	-1.54713	1.58895e-05	-1.7123	-1.55397
162042964	rs140742807	1.34372e-11	-1.29652e-10	-1.47125	3.33743e-08	-1.29652e-10	-1.47724	9.34176e-05	-1.29652e-10	-1.49484
162043023	rs62292275	2.22996e-12	-1.57056	-1.69673	1.38142e-08	-0.730605	-1.62873	2.83923e-05	-1.07002	-1.61578
162043553	rs117979580	1.33974e-11	-1.29652e-10	-1.47421	3.32765e-08	-1.29652e-10	-1.48018	9.3153e-05	-1.29652e-10	-1.49768
162043556	rs112765481	2.18841e-12	-1.58157	-1.70452	1.31922e-08	-0.756183	-1.64922	2.72116e-05	-1.09096	-1.63731
162043603	rs117565102	1.34737e-11	-1.29652e-10	-1.46854	3.3464e-08	-1.29652e-10	-1.47456	9.36601e-05	-1.29652e-10	-1.49225
162044019	rs117727921	1.34372e-11	-1.29652e-10	-1.47125	3.33743e-08	-1.29652e-10	-1.47724	9.34176e-05	-1.29652e-10	-1.49484
162044210	rs13098591	1.05311e-11	-1.71494	-5.80728e-10	2.9598e-08	-1.59732	-5.80728e-10	7.28894e-05	-1.74298	-5.80728e-10
162044246	rs140082637	1.83984e-10	-1.29652e-10	1.14558	2.51569e-07	-1.29652e-10	0.542688	0.000631421	-1.29652e-10	0.416051
162044516	rs113979863	1.2025e-11	-1.58228	-5.80728e-10	4.35665e-08	-1.21074	-5.80728e-10	0.000147852	-1.03571	-5.80728e-10
162044702	rs2405567	6.71144e-12	-0.988207	-1.17725	8.2868e-09	-1.46022	-1.41014	2.08377e-05	-1.58123	-1.41393
162044793	rs145416935	2.23497e-12	-1.68452	-1.58053	5.05846e-09	-1.71227	-1.6517	1.38347e-05	-1.74569	-1.65905
162044934	rs2405568	6.5766e-12	-0.968389	-1.21737	8.00966e-09	-1.4624	-1.44198	2.02213e-05	-1.58043	-1.44475
162045124	rs569775795	1.95922e-11	-1.09414	-5.80728e-10	2.99807e-08	-1.58447	-5.80728e-10	9.88444e-05	-1.43838	-5.80728e-10
162045170	rs147781505	1.33615e-11	-1.29652e-10	-1.4769	3.31883e-08	-1.29652e-10	-1.48283	9.29143e-05	-1.29652e-10	-1.50024
162045486	rs143511889	1.33761e-11	-1.4758	-5.80728e-10	2.5877e-08	-1.73167	-5.80728e-10	7.12454e-05	-1.76579	-5.80728e-10
162045570	rs1844140	2.38295e-12	-1.60384	-1.59709	5.02531e-09	-1.66362	-1.70692	1.38148e-05	-1.70149	-1.70469
162045935	rs192392504	1.32904e-11	-1.29652e-10	-1.48223	3.30139e-08	-1.29652e-10	-1.4881	9.24425e-05	-1.29652e-10	-1.50534
162046164	rs59008931	1.0009e-11	-1.76579	-5.80728e-10	2.61364e-08	-1.7217	-5.80728e-10	7.71936e-05	-1.68561	-5.80728e-10
162046236	rs138645999	1.04586e-11	-1.29652e-10	-1.72184	2.70406e-08	-1.29652e-10	-1.68769	7.63441e-05	-1.29652e-10	-1.69667
162046345	rs35653385	1.05019e-11	-1.71772	-5.80728e-10	2.97941e-08	-1.59072	-5.80728e-10	7.3088e-05	-1.74026	-5.80728e-10
162046620	rs189448936	1.04271e-11	-1.29652e-10	-1.72486	2.74445e-08	-1.29652e-10	-1.67286	7.69862e-05	-1.29652e-10	-1.6883
162046669	rs77329480	1.06599e-11	-1.29652e-10	-1.70279	2.57903e-08	-1.29652e-10	-1.73503	7.36133e-05	-1.29652e-10	-1.7331
162046709	rs78053923	1.33258e-11	-1.29652e-10	-1.47957	3.31008e-08	-1.29652e-10	-1.48547	9.26775e-05	-1.29652e-10	-1.5028
162047151	rs142019046	3.75946e-11	-1.29652e-10	-0.442412	5.3553e-08	-1.29652e-10	-1.00436	0.000157275	-1.29652e-10	-0.973926
162047323	rs13064733	1.06656e-11	-1.70225	-5.80728e-10	3.67316e-08	-1.38139	-5.80728e-10	8.13885e-05	-1.63269	-5.80728e-10
162048141	rs76841416	7.7713e-11	-1.29652e-10	0.283749	2.05987e-07	-1.29652e-10	0.342786	0.000541826	-1.29652e-10	0.263023
162048678	rs13071366	1.05619e-11	-1.71202	-5.80728e-10	3.58386e-08	-1.406	-5.80728e-10	8.02316e-05	-1.64701	-5.80728e-10
162049078	rs1601896	2.64193e-12	-1.47004	-1.62773	5.97705e-09	-1.51082	-1.68628	1.56588e-05	-1.5888	-1.69209
162049171	rs7611892	7.01432e-12	-0.915871	-1.20545	8.23446e-09	-1.44377	-1.43293	2.06939e-05	-1.56634	-1.43574
162049440	rs76633243	2.28469e-12	-1.57371	-1.66933	1.47731e-08	-0.704288	-1.58793	3.04321e-05	-1.04347	-1.57295
162049469	rs9825217	2.27324e-12	-1.57922	-1.66885	1.45925e-08	-0.71728	-1.58724	3.01297e-05	-1.05418	-1.57223
162049719	rs116898520	1.46714e-11	-1.29652e-10	-1.38337	2.69606e-08	-1.29652e-10	-1.69065	7.57966e-05	-1.29652e-10	-1.70387
162049921	rs2405569	1.06389e-11	-1.70475	-5.80728e-10	2.5955e-08	-1.72866	-5.80728e-10	7.21908e-05	-1.75261	-5.80728e-10
162050210	rs73876245	2.28108e-12	-1.5849	-1.65972	4.79546e-09	-1.68581	-1.73155	1.32864e-05	-1.70945	-1.73573
162050329	rs13060652	1.03762e-11	-1.72976	-5.80728e-10	2.92152e-08	-1.61034	-5.80728e-10	7.2211e-05	-1.75233	-5.80728e-10
162050605	rs9283615	2.21382e-12	-1.55343	-1.72112	1.37981e-08	-0.691648	-1.66885	2.80953e-05	-1.03802	-1.6583
162051269	rs4642143	1.04131e-11	-1.72621	-5.80728e-10	2.63895e-08	-1.71206	-5.80728e-10	7.14365e-05	-1.76311	-5.80728e-10
162051700	rs7648390	3.81521e-12	-1.13244	-1.59784	5.59168e-09	-1.75941	-1.50433	1.57349e-05	-1.75307	-1.52296
162052232	rs144910300	1.16721e-11	-1.61207	-5.80728e-10	5.05887e-08	-1.0613	-5.80728e-10	0.000122252	-1.22583	-5.80728e-10
162052406	rs117324980	1.23311e-11	-1.29652e-10	-1.55715	3.06969e-08	-1.29652e-10	-1.56087	8.61198e-05	-1.29652e-10	-1.57618
162052458	rs75728770	1.12486e-11	-1.29652e-10	-1.64903	3.2209e-08	-1.29652e-10	-1.51278	8.96538e-05	-1.29652e-10	-1.53597
162052769	rs7651879	2.20066e-12	-1.54757	-1.73295	1.36683e-08	-0.678505	-1.69144	2.7721e-05	-1.02719	-1.68254
162053213	rs13100767	6.01771e-12	-0.914523	-1.36004	7.67735e-09	-1.71465	-1.2321	1.9959e-05	-1.764	-1.27424
162053479	rs13058762	1.05027e-11	-1.71764	-5.80728e-10	2.94522e-08	-1.60226	-5.80728e-10	7.27587e-05	-1.74477	-5.80728e-10
162053518	rs114470991	1.19236e-11	-1.59075	-5.80728e-10	3.35058e-08	-1.47331	-5.80728e-10	0.000110826	-1.32396	-5.80728e-10
162053973	rs2405571	1.03454e-11	-0.473218	-1.25951	1.54566e-08	-1.17822	-1.06877	3.24234e-05	-1.44237	-1.11067
162054305	rs146719579	1.02183e-11	-1.29652e-10	-1.7451	2.66744e-08	-1.29652e-10	-1.70132	7.52925e-05	-1.29652e-10	-1.71054
162054351	rs117024248	1.3217e-11	-1.29652e-10	-1.48777	3.28336e-08	-1.29652e-10	-1.49358	9.19549e-05	-1.29652e-10	-1.51062
162054417	rs78816896	1.0379e-11	-1.29652e-10	-1.72948	2.74265e-08	-1.29652e-10	-1.67352	7.78343e-05	-1.29652e-10	-1.67734
162054481	rs2405572	2.20441e-12	-1.54757	-1.73124	1.37163e-08	-0.678505	-1.68794	2.7826e-05	-1.02719	-1.67876
162054503	rs7429198	2.19494e-12	-1.55343	-1.72968	1.35795e-08	-0.691648	-1.68482	2.76188e-05	-1.03802	-1.67541
162054509	rs35747900	1.04812e-11	-1.71969	-5.80728e-10	3.40767e-08	-1.45641	-5.80728e-10	7.90439e-05	-1.66192	-5.80728e-10
162055448	rs146524284	3.1515e-11	-1.29652e-10	-0.618808	2.58247e-07	-1.29652e-10	0.568888	0.000727688	-1.29652e-10	0.55795
162055657	rs9846847	1.05894e-11	-1.70942	-5.80728e-10	3.02607e-08	-1.57518	-5.80728e-10	7.35383e-05	-1.73412	-5.80728e-10
162055797	rs80188589	1.31142e-11	-1.29652e-10	-1.49558	3.2581e-08	-1.29652e-10	-1.5013	9.12719e-05	-1.29652e-10	-1.51808
162055964	rs9833330	2.21101e-12	-1.54757	-1.72826	1.37975e-08	-0.678505	-1.68204	2.8003e-05	-1.02719	-1.67242
162055990	rs9833336	2.21503e-11	0.00137809	-0.972802	2.30292e-08	-0.466953	-1.38131	2.8595e-05	-1.28171	-1.39698
162056028	rs16847963	2.76635e-12	-1.7589	-1.29285	6.90901e-09	-1.76557	-1.28663	2.05151e-05	-1.74609	-1.26467
162056098	rs35399611	1.05381e-11	-1.71428	-5.80728e-10	3.56284e-08	-1.41189	-5.80728e-10	7.99617e-05	-1.65037	-5.80728e-10
162056099	rs56029384	2.09362e-12	-1.67572	-1.65466	4.53497e-09	-1.74373	-1.72948	1.26962e-05	-1.75663	-1.73399
162056927	rs4618236	2.08528e-12	-1.63994	-1.69443	4.66161e-09	-1.70322	-1.74245	1.29321e-05	-1.72798	-1.74423
162057321	rs2405497	2.21477e-12	-1.54757	-1.72656	1.38423e-08	-0.678505	-1.67879	2.81007e-05	-1.02719	-1.66894
162057826	rs2897148	1.46049e-11	-0.0774877	-1.31043	1.68227e-08	-0.650874	-1.51142	2.30181e-05	-1.38178	-1.51386
162057837	rs9839982	2.17126e-12	-1.57056	-1.72341	1.32164e-08	-0.730605	-1.67297	2.7091e-05	-1.07002	-1.6627
162058440	rs11917604	2.51723e-12	-1.50375	-1.64236	4.91124e-09	-1.66638	-1.72712	1.35436e-05	-1.70009	-1.72591
162058548	rs117333917	1.03324e-11	-1.29652e-10	-1.73399	2.5529e-08	-1.29652e-10	-1.74521	7.2757e-05	-1.29652e-10	-1.7448
162058719	rs6441447	1.54465e-11	-0.0270909	-1.3048	1.75998e-08	-0.60985	-1.50729	2.36798e-05	-1.35755	-1.50974
162058833	rs77696281	2.04144e-12	-1.7456	-1.61001	4.69779e-09	-1.76438	-1.67356	1.3281e-05	-1.76562	-1.67997
162059106	rs2405499	1.03516e-11	-1.73213	-5.80728e-10	3.38957e-08	-1.46174	-5.80728e-10	7.77802e-05	-1.67804	-5.80728e-10
162060250	rs183496792	1.02544e-11	-1.74157	-5.80728e-10	2.82905e-08	-1.6425	-5.80728e-10	7.69791e-05	-1.68839	-5.80728e-10
162061061	rs73876248	2.09721e-12	-1.64227	-1.68639	4.66202e-09	-1.70486	-1.74072	1.29321e-05	-1.72925	-1.74296
162061733	rs11716550	2.19999e-12	-1.56493	-1.71589	1.35663e-08	-0.717698	-1.65974	2.7768e-05	-1.05943	-1.64861
162061779	rs7640912	1.03246e-11	-1.73474	-5.80728e-10	2.87934e-08	-1.62488	-5.80728e-10	7.2223e-05	-1.75216	-5.80728e-10
162062008	rs17701387	1.00237e-11	-1.76432	-5.80728e-10	2.62404e-08	-1.71773	-5.80728e-10	7.75423e-05	-1.6811	-5.80728e-10
162062246	rs35555245	3.36764e-11	-0.552476	-5.80728e-10	4.57672e-08	-1.16146	-5.80728e-10	0.000168725	-0.903651	-5.80728e-10
162062836	rs62292278	2.18313e-12	-1.5761	-1.71241	1.32996e-08	-0.743434	-1.65386	2.73585e-05	-1.08053	-1.64236
162063009	rs73155851	1.00089e-11	-1.7658	-5.80728e-10	3.12158e-08	-1.5441	-5.80728e-10	9.93699e-05	-1.43307	-5.80728e-10
162063105	rs67910736	1.00089e-11	-1.7658	-5.80728e-10	2.58704e-08	-1.73193	-5.80728e-10	7.60635e-05	-1.70035	-5.80728e-10
162063296	rs73876249	2.29391e-12	-1.56768	-1.67134	4.83007e-09	-1.67423	-1.73594	1.3369e-05	-1.69967	-1.73932
162063313	rs55968299	4.3378e-12	-0.98541	-1.6165	5.69179e-09	-1.623	-1.623	1.51325e-05	-1.69479	-1.62029
162063995	rs4413326	2.97845e-12	-1.70195	-1.27592	5.94722e-09	-1.74332	-1.45878	1.65811e-05	-1.76426	-1.4594
162064459	rs5025609	1.18853e-11	-0.294494	-1.29948	1.42368e-08	-0.825823	-1.50337	2.10037e-05	-1.48138	-1.50585
162064515	rs4414865	1.20457e-11	-0.307505	-1.27306	1.48339e-08	-0.804296	-1.48382	2.15702e-05	-1.47422	-1.48639
162065001	rs11718499	1.04542e-11	-1.72227	-5.80728e-10	2.95335e-08	-1.5995	-5.80728e-10	7.28483e-05	-1.74354	-5.80728e-10
162065119	rs2405500	1.35597e-11	-0.519878	-0.942291	1.49328e-08	-0.92119	-1.36028	2.24619e-05	-1.54371	-1.3764
162065286	rs4611838	1.16111e-11	-0.353275	-1.26404	1.45869e-08	-0.841393	-1.46351	2.16001e-05	-1.49449	-1.46474
162065972	rs73155854	1.00134e-11	-1.76535	-5.80728e-10	3.19477e-08	-1.52093	-5.80728e-10	0.000102218	-1.40481	-5.80728e-10
162066736	rs73155855	1.00119e-11	-1.76549	-5.80728e-10	3.18315e-08	-1.52457	-5.80728e-10	0.000101767	-1.40924	-5.80728e-10
162067622	rs2897217	2.27966e-12	-1.58157	-1.66367	1.414e-08	-0.756183	-1.57983	2.92676e-05	-1.09096	-1.56448
162067673	rs75335883	1.16897e-11	-1.29652e-10	-1.61057	2.85798e-08	-1.29652e-10	-1.63233	8.0639e-05	-1.29652e-10	-1.64194
162067801	rs117148368	2.16311e-11	-1.29652e-10	-0.995139	6.56704e-08	-1.29652e-10	-0.80038	0.000187645	-1.29652e-10	-0.797371
162068176	rs9849484	2.36499e-12	-1.4633	-1.74519	7.57325e-09	-1.21994	-1.74046	1.89707e-05	-1.34708	-1.74195
162068385	rs2405738	2.14391e-12	-1.56153	-1.74511	4.71e-09	-1.73578	-1.69956	1.40769e-05	-1.71036	-1.67702
162068466	rs71314086	1.09651e-11	-1.67456	-5.80728e-10	3.50719e-08	-1.42763	-5.80728e-10	8.54062e-05	-1.5845	-5.80728e-10
162068474	rs188377082	1.24511e-11	-1.54746	-5.80728e-10	2.70516e-08	-1.68728	-5.80728e-10	0.000114333	-1.29281	-5.80728e-10
162068475	rs9812213	4.75271e-11	-1.40139	1.19341	2.71465e-07	-0.531661	1.15047	0.000726118	-0.438576	0.994366
162068486	rs9812218	1.95568e-12	-1.74793	-1.65061	4.90111e-09	-1.76251	-1.63305	1.39782e-05	-1.74958	-1.64484
162068490	rs71314087	1.13772e-11	-1.63766	-5.80728e-10	3.70377e-08	-1.37309	-5.80728e-10	8.76589e-05	-1.55847	-5.80728e-10
162068491	rs552418097	1.01175e-11	-1.75501	-5.80728e-10	2.63406e-08	-1.71392	-5.80728e-10	7.44615e-05	-1.72164	-5.80728e-10
162068498	rs11914994	6.19844e-12	-0.520962	-1.72401	1.18043e-08	-0.783518	-1.73304	1.80508e-05	-1.41381	-1.72492
162068510	rs147069688	1.13599e-11	-1.29652e-10	-1.63919	2.74778e-08	-1.29652e-10	-1.67165	7.89104e-05	-1.29652e-10	-1.66361
162068536	rs2405739	4.66265e-12	-1.72863	-0.801057	2.71962e-08	-1.16205	-0.519897	8.27704e-05	-1.08902	-0.526834
162068721	rs2897218	2.43005e-12	-1.76404	-1.41732	6.44838e-09	-1.75774	-1.36346	2.02388e-05	-1.65223	-1.37209
162069009	rs12493123	2.76812e-12	-1.62787	-1.42324	9.78681e-09	-1.35393	-1.35006	2.33674e-05	-1.4787	-1.40188
162069368	rs117226787	3.73459e-11	-1.29652e-10	-0.44905	2.98282e-07	-1.29652e-10	0.713012	0.000824834	-1.29652e-10	0.68326
162069554	rs76211314	3.24761e-12	-1.7624	-1.12895	7.4184e-09	-1.76292	-1.21814	2.31141e-05	-1.65761	-1.23387
162069780	rs75462292	7.44054e-12	-1.19957	-0.862755	1.51695e-08	-1.2308	-1.03494	4.34842e-05	-1.18887	-1.07065
162070411	rs2405740	2.16914e-12	-1.61498	-1.67996	2.71267e-08	-0.0869751	-1.59753	4.24735e-05	-0.699977	-1.58306
162070845	rs11709520	6.65587e-12	-1.74627	-0.427506	3.51765e-08	-1.00246	-0.422194	7.53969e-05	-1.18796	-0.521197
162071015	rs116916098	1.02749e-11	-1.29652e-10	-1.73957	2.61267e-08	-1.29652e-10	-1.72207	7.47262e-05	-1.29652e-10	-1.71809
162071212	rs75320496	1.05807e-11	-1.29652e-10	-1.71024	2.66928e-08	-1.29652e-10	-1.70063	7.71575e-05	-1.29652e-10	-1.68607
162071244	rs80313787	3.15033e-12	-1.7631	-1.15867	7.22493e-09	-1.76356	-1.24394	2.24763e-05	-1.66168	-1.25778
162071555	rs80182584	2.76136e-12	-1.76581	-1.28774	1.24407e-08	-1.39361	-1.07045	2.91943e-05	-1.58402	-1.07393
162071591	rs6763928	7.07509e-12	-1.74847	-0.364226	3.80157e-08	-0.98824	-0.358789	8.11386e-05	-1.17558	-0.460182
162071771	rs9811154	3.85879e-11	-1.51607	1.09974	7.14913e-08	-1.75899	1.04354	0.000179596	-1.75191	0.910696
162072547	rs7648256	2.7929e-12	-1.76581	-1.27638	1.26132e-08	-1.39361	-1.05667	2.95983e-05	-1.58402	-1.06019
162072623	rs34155539	7.14966e-12	-1.74394	-0.358269	3.71762e-08	-1.01654	-0.35282	7.96214e-05	-1.2002	-0.454435
162072699	rs35237305	3.09053e-12	-1.6503	-1.29063	6.16182e-09	-1.62409	-1.54257	1.4799e-05	-1.75729	-1.58007
162072819	rs78331956	1.61291e-11	-1.28865	-5.80728e-10	3.91636e-08	-1.31728	-5.80728e-10	0.000115944	-1.27882	-5.80728e-10
162072881	rs75267745	1.65366e-11	-1.29652e-10	-1.2637	3.73561e-08	-1.29652e-10	-1.36453	0.000106623	-1.29652e-10	-1.36262
162072977	rs79365919	7.22808e-12	-1.1934	-0.8979	1.4814e-08	-1.2248	-1.06466	4.24354e-05	-1.18264	-1.1013
162073014	rs12638465	2.18353e-12	-1.60652	-1.68181	2.78179e-08	-0.0590284	-1.60032	4.33042e-05	-0.677686	-1.58599
162073752	rs145414334	1.02191e-11	-1.29652e-10	-1.74502	2.5795e-08	-1.29652e-10	-1.73485	7.3485e-05	-1.29652e-10	-1.73484
162073935	rs76488534	1.00303e-11	-0.533077	-1.23059	2.24299e-08	-0.372777	-1.50186	2.48185e-05	-1.27719	-1.54314
162074013	rs6808301	4.31986e-12	-1.75308	-0.852972	2.64197e-08	-0.77222	-0.938697	4.65615e-05	-1.22764	-0.963506
162074422	rs6441448	6.87699e-12	-1.74847	-0.392625	3.69492e-08	-0.98824	-0.387244	7.89464e-05	-1.17558	-0.487571
162074687	rs77078133	1.43732e-11	-0.513124	-0.89078	2.89387e-08	-0.55979	-1.06006	8.47383e-05	-0.497226	-1.09513
162074782	rs6441449	6.86681e-12	-1.74148	-0.401094	3.51213e-08	-1.03049	-0.39573	7.54801e-05	-1.21232	-0.495737
162074971	rs62292281	3.11148e-12	-1.6503	-1.28388	6.18973e-09	-1.62409	-1.53805	1.48595e-05	-1.75729	-1.57599
162075032	rs2405743	2.98296e-12	-1.76341	-1.21295	6.87006e-09	-1.76384	-1.29401	2.13508e-05	-1.66369	-1.30714
162075140	rs75438585	1.31404e-11	-0.593172	-0.900411	2.65238e-08	-0.638307	-1.06868	7.75256e-05	-0.577788	-1.10353
162075204	rs74802735	2.94184e-12	-1.76566	-1.22458	1.36127e-08	-1.37985	-0.994172	3.18078e-05	-1.57436	-0.997849
162075446	rs76424330	1.31404e-11	-0.593172	-0.900411	2.65238e-08	-0.638307	-1.06868	7.75256e-05	-0.577788	-1.10353
162075568	rs59796094	9.13629e-12	-1.59754	-0.25948	2.8872e-08	-1.74787	0.125713	7.9965e-05	-1.7514	0.10107
162075671	rs62292282	3.1163e-12	-1.6503	-1.28233	6.21448e-09	-1.62409	-1.53406	1.48687e-05	-1.75729	-1.57538
162075715	rs12487461	2.97218e-12	-1.7631	-1.21688	6.8334e-09	-1.76356	-1.29965	2.12361e-05	-1.66168	-1.31454
162075866	rs2897219	2.17351e-12	-1.60198	-1.69095	2.78402e-08	-0.0442247	-1.61432	4.31802e-05	-0.66586	-1.60068
162076090	rs78613284	2.94197e-12	-1.76577	-1.22443	1.33083e-08	-1.40265	-0.993995	3.131e-05	-1.59031	-0.997672
162076259	rs10936278	8.87932e-12	-1.54083	-0.344717	1.94693e-08	-1.76019	-0.256002	5.04114e-05	-1.76581	-0.3459
162076532	rs2405744	3.76664e-12	-1.54565	-1.19744	2.41212e-08	-0.917444	-0.884492	5.60579e-05	-1.13536	-0.870179
162076779	rs148222385	1.9986e-11	-1.07424	-5.80728e-10	4.00562e-08	-1.29474	-5.80728e-10	0.000194264	-0.762706	-5.80728e-10
162077142	rs2405745	1.64799e-11	-1.26713	-5.80728e-10	3.02014e-08	-1.57714	-5.80728e-10	8.90844e-05	-1.54234	-5.80728e-10
162077173	rs6770397	2.94258e-12	-1.76556	-1.22443	1.36785e-08	-1.37521	-0.993995	3.19178e-05	-1.57109	-0.997672
162077427	rs56413611	8.66525e-12	-1.57388	-0.336073	2.6314e-08	-1.75456	0.0396376	7.29791e-05	-1.75732	0.0155705
162077793	rs2405746	2.94258e-12	-1.76556	-1.22443	1.36785e-08	-1.37521	-0.993995	3.19178e-05	-1.57109	-0.997672
162077850	rs7430120	2.94296e-12	-1.76543	-1.22443	1.37426e-08	-1.37054	-0.993995	3.20234e-05	-1.56778	-0.997672
162078102	rs4292246	2.97741e-12	-1.7587	-1.21952	1.22634e-08	-1.49031	-0.988098	2.96874e-05	-1.64941	-0.99179
162078190	rs146581818	2.94258e-12	-1.76556	-1.22443	1.36785e-08	-1.37521	-0.993995	3.19178e-05	-1.57109	-0.997672
162078349	rs137876947	2.95685e-12	-1.76556	-1.21959	1.37582e-08	-1.37521	-0.988187	3.21032e-05	-1.57109	-0.991879
162078652	rs7633158	1.93343e-12	-1.70671	-1.70327	5.73266e-09	-1.53764	-1.70121	1.54596e-05	-1.57871	-1.71498
162078775	rs75139773	2.95685e-12	-1.76556	-1.21959	1.37582e-08	-1.37521	-0.988187	3.21032e-05	-1.57109	-0.991879
162078936	rs6776942	7.8286e-12	-1.61647	-0.395021	2.51618e-08	-1.73292	-0.0267832	6.94113e-05	-1.74148	-0.0503967
162079059	rs11928908	2.10734e-12	-1.76279	-1.56106	8.1066e-09	-1.2006	-1.69175	1.68189e-05	-1.51269	-1.69673
162079216	rs75040667	6.8918e-12	-1.1838	-0.955146	1.41824e-08	-1.21546	-1.11756	4.07668e-05	-1.17294	-1.15111
162079441	rs78461292	2.95724e-12	-1.76543	-1.21959	1.38226e-08	-1.37054	-0.988187	3.22094e-05	-1.56778	-0.991879
162079455	rs9842535	1.82771e-11	-1.71414	0.550517	6.03871e-08	-1.3592	0.474946	0.00012562	-1.61855	0.419895
162079493	rs75892023	7.03062e-12	-1.15941	-0.959585	1.44654e-08	-1.19175	-1.12152	4.16218e-05	-1.14834	-1.15496
162079788	rs74643081	2.99195e-12	-1.7587	-1.21464	1.23353e-08	-1.49031	-0.982254	2.9861e-05	-1.64941	-0.98596
162079810	rs80309229	2.97924e-12	-1.76556	-1.21205	1.38833e-08	-1.37521	-0.979137	3.23944e-05	-1.57109	-0.982851
162080827	rs10513587	2.9503e-12	-1.76543	-1.22194	1.37837e-08	-1.37054	-0.991005	3.2119e-05	-1.56778	-0.994689
162080995	rs74742341	4.03993e-11	-1.29652e-10	-0.37046	3.4823e-07	-1.29652e-10	0.867834	0.000974807	-1.29652e-10	0.850317
162081696	rs79597315	2.96274e-12	-1.76364	-1.21952	1.43123e-08	-1.33581	-0.988098	3.30208e-05	-1.54299	-0.99179
162081698	rs58442530	2.9576e-12	-1.76538	-1.21952	1.38449e-08	-1.36901	-0.988098	3.22471e-05	-1.56671	-0.99179
162082001	rs76613524	2.95072e-12	-1.76529	-1.22194	1.38421e-08	-1.36631	-0.991005	3.22154e-05	-1.56479	-0.994689
162082029	rs13071450	1.946e-12	-1.68567	-1.71783	5.73948e-09	-1.52512	-1.71254	1.55746e-05	-1.56006	-1.72621
162082098	rs74672736	6.96565e-12	-1.15941	-0.968868	1.43463e-08	-1.19175	-1.12979	4.12884e-05	-1.14834	-1.163
162082158	rs79469677	2.94313e-12	-1.76529	-1.22451	1.37994e-08	-1.36631	-0.994099	3.21162e-05	-1.56479	-0.997775
162082210	rs76615616	8.18688e-12	-1.51008	-0.456661	1.57843e-08	-1.52433	-0.701683	5.94756e-05	-1.19944	-0.746912
162082239	rs77754503	8.18688e-12	-1.51008	-0.456661	1.57843e-08	-1.52433	-0.701683	5.94756e-05	-1.19944	-0.746912
162082424	rs12636042	8.20372e-12	-1.51008	-0.454607	1.61551e-08	-1.52433	-0.678462	6.11907e-05	-1.19944	-0.718483
162082682	rs16848248	2.94172e-12	-1.76577	-1.22451	1.33069e-08	-1.40265	-0.994099	3.13068e-05	-1.59031	-0.997775
162082683	rs12633503	8.04305e-12	-1.51757	-0.466889	1.59484e-08	-1.53162	-0.684056	5.97257e-05	-1.21063	-0.731532
162082729	rs2405748	1.91658e-12	-1.72137	-1.69736	5.94588e-09	-1.50717	-1.69516	1.62881e-05	-1.53156	-1.70993
162082732	rs16848256	2.93485e-12	-1.76577	-1.22685	1.32696e-08	-1.40265	-0.996906	3.12192e-05	-1.59031	-1.00058
162083007	rs13100275	2.97391e-12	-1.67439	-1.30501	5.94161e-09	-1.65092	-1.55213	1.45913e-05	-1.76281	-1.58869
162083061	rs9863256	7.45654e-12	-1.62568	-0.434504	2.41741e-08	-1.72838	-0.0713641	6.66664e-05	-1.73755	-0.0946682
162083085	rs75165935	2.93485e-12	-1.76577	-1.22685	1.32696e-08	-1.40265	-0.996906	3.12192e-05	-1.59031	-1.00058
162083086	rs16848265	3.49585e-12	-1.74103	-1.07667	9.09878e-09	-1.66106	-1.11583	2.92094e-05	-1.57109	-1.08634
162083246	rs76344017	8.21214e-12	-1.50247	-0.461191	1.62685e-08	-1.51694	-0.678863	6.13944e-05	-1.18815	-0.726457
162083695	rs12636840	3.91883e-12	-1.57306	-1.13042	5.51817e-08	0.0468855	-1.02128	8.48901e-05	-0.592798	-0.997768
162083858	rs77381615	2.88609e-12	-1.76561	-1.24376	1.2887e-08	-1.41157	-1.01725	3.04036e-05	-1.5965	-1.02087
162084132	rs17752778	9.09464e-12	-0.634775	-1.22681	1.9066e-08	-0.537864	-1.49926	2.32377e-05	-1.34537	-1.54077
162084176	rs79000892	1.35548e-11	-1.69306	0.230526	4.69548e-08	-1.25166	0.115816	0.00013638	-1.16896	0.0524861
162084183	rs115082619	1.06281e-11	-1.70577	-5.80728e-10	2.94468e-08	-1.60244	-5.80728e-10	7.29952e-05	-1.74153	-5.80728e-10
162084185	rs77009764	8.14989e-12	-1.51008	-0.461191	1.61486e-08	-1.52433	-0.678863	6.07047e-05	-1.19944	-0.726457
162084535	rs16848305	1.34484e-11	-1.69028	0.219866	4.68145e-08	-1.24431	0.10547	0.000136074	-1.16104	0.0423185
162084607	rs9869267	2.42606e-12	-1.57754	-1.60546	3.20053e-08	0.0330936	-1.55222	4.90543e-05	-0.603887	-1.53511
162084836	rs4472058	1.33062e-11	-1.69028	0.209234	4.6334e-08	-1.24431	0.0951528	0.000134701	-1.16104	0.0321787
162084880	rs4482675	2.39549e-12	-1.5873	-1.60838	3.09389e-08	0.00263794	-1.55565	4.76984e-05	-0.628338	-1.53869
162084947	rs2405749	1.25937e-11	-1.03147	-0.504606	2.94689e-08	-0.8833	-0.718394	0.000142167	-0.309835	-0.765087
162084988	rs2405750	2.60259e-12	-1.43525	-1.67751	4.78979e-08	0.523193	-1.63915	6.75308e-05	-0.192972	-1.62637
162085060	rs2897220	1.24466e-11	-1.04322	-0.504606	2.90914e-08	-0.896191	-0.718394	0.00013983	-0.326407	-0.765087
162085219	rs2405752	1.51893e-11	-1.53568	0.186997	7.38927e-08	-0.755991	0.0735766	0.000220166	-0.648515	0.010976
162085242	rs16848335	2.90049e-12	-1.76535	-1.23904	1.28467e-08	-1.42037	-1.01157	3.03911e-05	-1.60257	-1.0152
162085800	rs12491789	1.50472e-11	-1.54508	0.186997	7.24439e-08	-0.775792	0.0735766	0.000215627	-0.669348	0.010976
162085820	rs12488754	1.51177e-11	-1.54041	0.186997	7.31629e-08	-0.765917	0.0735766	0.000217879	-0.658956	0.010976
162085905	rs12486036	1.54187e-11	-1.54192	0.208223	6.83943e-08	-0.819855	0.0601167	0.000203833	-0.709463	-0.00515987
162086033	rs12486096	1.49591e-11	-1.54041	0.176451	7.24181e-08	-0.765917	0.0633454	0.0002157	-0.658956	0.000922695
162086339	rs16848359	1.49591e-11	-1.54041	0.176451	7.24181e-08	-0.765917	0.0633454	0.0002157	-0.658956	0.000922695
162086467	rs16848362	1.4674e-11	-1.55965	0.176451	7.20953e-08	-0.770385	0.0633454	0.000207332	-0.698521	0.000922695
162087137	rs60432745	2.86708e-12	-1.76497	-1.25101	1.25532e-08	-1.42907	-1.02599	2.97792e-05	-1.60853	-1.02958
162087649	rs35137227	3.00525e-12	-1.74494	-1.22397	5.73756e-09	-1.71941	-1.51858	1.53807e-05	-1.7408	-1.55801
162087687	rs34136593	3.75455e-10	1.85887	-5.80728e-10	3.49541e-07	0.871593	-5.80728e-10	0.00141111	1.22021	-5.80728e-10
162087872	rs77772715	2.8784e-12	-1.76355	-1.24849	1.23267e-08	-1.45031	-1.02295	2.94423e-05	-1.62294	-1.02655
162087879	rs76973058	2.88403e-12	-1.76389	-1.24619	1.24128e-08	-1.44612	-1.02018	2.96072e-05	-1.62011	-1.02379
162087919	rs75602336	2.87941e-12	-1.76549	-1.24619	1.27926e-08	-1.41598	-1.02018	3.02224e-05	-1.59955	-1.02379
162087933	rs76138220	2.89277e-12	-1.7657	-1.24135	1.29819e-08	-1.40712	-1.01435	3.05855e-05	-1.59342	-1.01798
162087973	rs34766874	2.9938e-12	-1.74494	-1.22779	5.72315e-09	-1.71941	-1.5211	1.53456e-05	-1.7408	-1.56029
162088265	rs77221671	2.89555e-12	-1.76475	-1.24135	1.26455e-08	-1.43337	-1.01435	3.00384e-05	-1.61147	-1.01798
162088361	rs73155866	3.7147e-12	-1.66654	-1.09044	1.13583e-08	-1.57361	-0.981465	3.86657e-05	-1.42669	-0.950277
162088496	rs6792877	4.64079e-12	-1.75149	-0.782895	1.84337e-08	-1.61572	-0.455129	5.57293e-05	-1.5862	-0.42522
162088554	rs76306407	2.90225e-12	-1.76475	-1.23904	1.26808e-08	-1.43337	-1.01157	3.01219e-05	-1.61147	-1.0152
162088609	rs76635270	2.90225e-12	-1.76475	-1.23904	1.26808e-08	-1.43337	-1.01157	3.01219e-05	-1.61147	-1.0152
162088699	rs11917723	1.81953e-12	-1.74969	-1.721	5.93671e-09	-1.46743	-1.73644	1.73622e-05	-1.43569	-1.74194
162088835	rs67231991	2.9847e-12	-1.74456	-1.23121	5.72716e-09	-1.71646	-1.52335	1.5196e-05	-1.74855	-1.56234
162088873	rs6804433	2.90225e-12	-1.76475	-1.23904	1.26808e-08	-1.43337	-1.01157	3.01219e-05	-1.61147	-1.0152
162088958	rs6780444	2.90225e-12	-1.76475	-1.23904	1.26808e-08	-1.43337	-1.01157	3.01219e-05	-1.61147	-1.0152
162089026	rs6804552	2.9345e-12	-1.76475	-1.22799	1.28607e-08	-1.43337	-0.997476	3.03829e-05	-1.61147	-1.00657
162089078	rs4449332	2.66816e-12	-1.4438	-1.64409	3.57771e-08	0.190433	-1.59815	5.38691e-05	-0.462198	-1.58317
162089122	rs2897221	7.55906e-12	-1.63595	-0.410579	3.75153e-08	-0.93047	-0.42981	7.85207e-05	-1.19339	-0.475171
162089166	rs6780562	7.33292e-12	-1.74238	-0.334518	3.14139e-08	-1.01177	-0.526005	5.15312e-05	-1.52344	-0.566293
162089375	rs7626654	2.97341e-12	-1.74456	-1.23501	5.71292e-09	-1.71646	-1.52584	1.51618e-05	-1.74855	-1.5646
162089555	rs10513586	2.93072e-12	-1.76475	-1.22928	1.28305e-08	-1.43337	-0.999826	3.04769e-05	-1.61147	-1.00349
162089643	rs28458330	2.93072e-12	-1.76475	-1.22928	1.28305e-08	-1.43337	-0.999826	3.04769e-05	-1.61147	-1.00349
162089727	rs16848385	2.93072e-12	-1.76475	-1.22928	1.28305e-08	-1.43337	-0.999826	3.04769e-05	-1.61147	-1.00349
162089842	rs28653070	2.93072e-12	-1.76475	-1.22928	1.28305e-08	-1.43337	-0.999826	3.04769e-05	-1.61147	-1.00349
162089935	rs28546700	2.93072e-12	-1.76475	-1.22928	1.28305e-08	-1.43337	-0.999826	3.04769e-05	-1.61147	-1.00349
162089975	rs7640989	2.93072e-12	-1.76475	-1.22928	1.28305e-08	-1.43337	-0.999826	3.04769e-05	-1.61147	-1.00349
162089977	rs7629335	2.93072e-12	-1.76475	-1.22928	1.28305e-08	-1.43337	-0.999826	3.04769e-05	-1.61147	-1.00349
162090345	rs7641275	2.93072e-12	-1.76475	-1.22928	1.28305e-08	-1.43337	-0.999826	3.04769e-05	-1.61147	-1.00349
162090358	rs7641278	1.83284e-12	-1.76401	-1.6994	5.48546e-09	-1.54535	-1.73758	1.26701e-05	-1.76358	-1.7291
162090494	rs6768512	6.71381e-12	-1.63632	-0.528784	2.02735e-08	-1.73142	-0.244294	5.65958e-05	-1.73528	-0.260711
162090519	rs7615653	1.83165e-12	-1.76338	-1.70067	5.52392e-09	-1.53889	-1.73705	1.26886e-05	-1.76289	-1.72833
162090629	rs76971070	2.93147e-12	-1.76449	-1.22928	1.27758e-08	-1.43765	-0.999826	3.03883e-05	-1.61438	-1.00349
162090646	rs78615448	2.93147e-12	-1.76449	-1.22928	1.27758e-08	-1.43765	-0.999826	3.03883e-05	-1.61438	-1.00349
162090899	rs11716226	6.52622e-12	-1.15884	-1.0346	1.35404e-08	-1.19119	-1.18815	3.90338e-05	-1.14776	-1.21973
162091001	rs6781960	2.89629e-12	-1.76449	-1.24135	1.25915e-08	-1.43765	-1.01435	2.99511e-05	-1.61438	-1.01798
162091010	rs35654970	2.96317e-12	-1.74801	-1.23501	5.68253e-09	-1.72179	-1.52584	1.52133e-05	-1.74515	-1.5646
162091046	rs11716304	6.54681e-12	-1.1557	-1.0346	1.3582e-08	-1.18813	-1.18815	3.9158e-05	-1.14459	-1.21973
162091074	rs12494047	3.07962e-12	-1.54304	-1.40142	8.78112e-09	-1.34725	-1.46517	3.64387e-05	-0.958399	-1.47789
162091327	rs6793763	1.83794e-12	-1.74884	-1.71179	5.75316e-09	-1.50469	-1.73059	1.67323e-05	-1.4765	-1.73808
162091333	rs6782262	2.89711e-12	-1.7642	-1.24135	1.25382e-08	-1.4419	-1.01435	2.98649e-05	-1.61726	-1.01798
162091595	rs6785038	2.6331e-12	-1.45069	-1.65042	3.49045e-08	0.173405	-1.60582	5.26999e-05	-0.476092	-1.59122
162091671	rs116777360	3.09402e-12	-1.54038	-1.39942	8.98414e-09	-1.3436	-1.44597	3.73958e-05	-0.953329	-1.45704
162091710	rs114693927	2.89802e-12	-1.76389	-1.24135	1.24853e-08	-1.44612	-1.01435	2.97798e-05	-1.62011	-1.01798
162091806	rs74337897	1.20318e-11	-1.03524	-0.546481	3.18857e-08	-0.766412	-0.756459	0.000147654	-0.234783	-0.802268
162091878	rs75663603	2.89134e-12	-1.76389	-1.24366	1.24507e-08	-1.44612	-1.01713	2.96974e-05	-1.62011	-1.02075
162091908	rs4856677	2.62016e-12	-1.45069	-1.65535	3.46961e-08	0.173405	-1.61181	5.2369e-05	-0.476092	-1.59752
162091960	rs78255407	3.06582e-12	-1.54569	-1.40327	8.88709e-09	-1.35089	-1.44954	3.68896e-05	-0.963452	-1.46054
162091986	rs78840727	6.54681e-12	-1.1557	-1.0346	1.3582e-08	-1.18813	-1.18815	3.9158e-05	-1.14459	-1.21973
162092183	rs111247432	2.89134e-12	-1.76389	-1.24366	1.24507e-08	-1.44612	-1.01713	2.96974e-05	-1.62011	-1.02075
162092216	rs4856678	2.06053e-12	-1.7651	-1.58121	5.6523e-09	-1.56445	-1.68851	1.43352e-05	-1.67436	-1.69484
162092738	rs77348713	2.94072e-12	-1.76355	-1.22707	1.24819e-08	-1.45031	-1.01043	2.9966e-05	-1.62294	-1.00892
162092925	rs76052714	6.25039e-12	-1.04649	-1.19014	1.42142e-08	-0.834692	-1.49609	1.79588e-05	-1.60632	-1.53752
162093031	rs6788935	2.93421e-12	-1.76355	-1.22928	1.2615e-08	-1.45031	-0.999826	3.01292e-05	-1.62294	-1.00349
162093131	rs35095668	1.84574e-12	-1.74884	-1.70755	5.76955e-09	-1.50469	-1.72775	1.67663e-05	-1.4765	-1.73606
162093248	rs76435850	2.93421e-12	-1.76355	-1.22928	1.2615e-08	-1.45031	-0.999826	3.01292e-05	-1.62294	-1.00349
162093308	rs6441450	2.93421e-12	-1.76355	-1.22928	1.2615e-08	-1.45031	-0.999826	3.01292e-05	-1.62294	-1.00349
162093349	rs7634222	2.93421e-12	-1.76355	-1.22928	1.2615e-08	-1.45031	-0.999826	3.01292e-05	-1.62294	-1.00349
162093593	rs7625093	2.93287e-12	-1.76401	-1.22928	1.27353e-08	-1.44082	-0.999826	2.97124e-05	-1.63687	-1.00349
162093889	rs34264209	2.84419e-12	-1.72144	-1.30255	5.20728e-09	-1.76566	-1.56931	1.51617e-05	-1.70933	-1.60382
162093956	rs6792329	2.93421e-12	-1.76355	-1.22928	1.2615e-08	-1.45031	-0.999826	3.01292e-05	-1.62294	-1.00349
162094087	rs6779642	2.93421e-12	-1.76355	-1.22928	1.2615e-08	-1.45031	-0.999826	3.01292e-05	-1.62294	-1.00349
162094140	rs76907816	6.53494e-12	-1.15285	-1.03926	1.35636e-08	-1.18536	-1.19228	3.91136e-05	-1.14172	-1.22373
162094173	rs13092354	2.01846e-12	-1.7651	-1.60184	5.58574e-09	-1.56445	-1.70036	1.41766e-05	-1.67436	-1.70597
162094430	rs2897222	7.43313e-12	-1.60643	-0.456893	2.15334e-08	-1.75087	-0.164552	6.03321e-05	-1.75066	-0.1814
162094893	rs115034303	2.1974e-11	-0.979415	-5.80728e-10	4.11017e-08	-1.26898	-5.80728e-10	9.65698e-05	-1.46166	-5.80728e-10
162095505	rs75456991	2.94077e-12	-1.76389	-1.22671	1.27072e-08	-1.44612	-0.996736	3.03078e-05	-1.62011	-1.00041
162095577	rs75301888	2.93826e-12	-1.76475	-1.22671	1.28703e-08	-1.43337	-0.996736	3.05709e-05	-1.61147	-1.00041
162095817	rs6810079	1.86123e-12	-1.74884	-1.69919	5.80325e-09	-1.50469	-1.72192	1.68391e-05	-1.4765	-1.73172
162095829	rs114278103	1.72734e-11	-1.22011	-5.80728e-10	3.57808e-08	-1.40762	-5.80728e-10	0.000160433	-0.954045	-5.80728e-10
162095869	rs28588050	7.2592e-12	-1.63193	-0.455073	2.11671e-08	-1.73363	-0.198951	5.92318e-05	-1.73736	-0.213108
162096053	rs12493759	2.69118e-12	-1.76426	-1.31503	1.11027e-08	-1.47416	-1.10368	2.72484e-05	-1.61985	-1.10708
162096245	rs16848424	2.94077e-12	-1.76389	-1.22671	1.27072e-08	-1.44612	-0.996736	3.03078e-05	-1.62011	-1.00041
162096395	rs7609808	1.89037e-12	-1.76367	-1.66883	1.95836e-08	-0.345302	-1.66504	4.19276e-05	-0.610246	-1.68573
162096439	rs112231205	2.94077e-12	-1.76389	-1.22671	1.27072e-08	-1.44612	-0.996736	3.03078e-05	-1.62011	-1.00041
162096454	rs79423918	2.94077e-12	-1.76389	-1.22671	1.27072e-08	-1.44612	-0.996736	3.03078e-05	-1.62011	-1.00041
162097055	rs76354483	6.47071e-12	-1.14969	-1.0523	1.34494e-08	-1.18228	-1.20381	3.88017e-05	-1.13852	-1.23494
162097212	rs200491090	2.5887e-11	-1.29652e-10	-0.815532	1.26396e-07	-1.29652e-10	-0.145609	0.00035206	-1.29652e-10	-0.168121
162098385	rs139401821	1.26862e-11	-1.29652e-10	-1.52876	3.29112e-08	-1.29652e-10	-1.49121	9.26373e-05	-1.29652e-10	-1.50323
162099783	rs186903070	2.29182e-11	-1.29652e-10	-0.93734	6.1487e-08	-1.29652e-10	-0.866202	0.00017127	-1.29652e-10	-0.888682
162101573	rs56786529	2.9169e-12	-1.76389	-1.23486	1.25862e-08	-1.44612	-1.0063	3.01383e-05	-1.62011	-1.00601
162101612	rs12637086	1.11047e-11	-1.08146	-0.580442	2.92871e-08	-0.820601	-0.78728	0.000133958	-0.302033	-0.832361
162101726	rs58271182	2.94767e-12	-1.76389	-1.22437	1.27431e-08	-1.44612	-0.993921	3.0393e-05	-1.62011	-0.997598
162101762	rs58281493	2.94767e-12	-1.76389	-1.22437	1.27431e-08	-1.44612	-0.993921	3.0393e-05	-1.62011	-0.997598
162101840	rs58526849	2.94767e-12	-1.76389	-1.22437	1.27431e-08	-1.44612	-0.993921	3.0393e-05	-1.62011	-0.997598
162102125	rs75050279	2.94767e-12	-1.76389	-1.22437	1.27431e-08	-1.44612	-0.993921	3.0393e-05	-1.62011	-0.997598
162102165	rs4856679	2.74837e-12	-1.7287	-1.32956	5.12407e-09	-1.7649	-1.58618	1.50681e-05	-1.70045	-1.6189
162102170	rs77559029	2.94767e-12	-1.76389	-1.22437	1.27431e-08	-1.44612	-0.993921	3.0393e-05	-1.62011	-0.997598
162102183	rs79824949	2.94767e-12	-1.76389	-1.22437	1.27431e-08	-1.44612	-0.993921	3.0393e-05	-1.62011	-0.997598
162102394	rs79312135	2.92945e-12	-1.76192	-1.23254	1.17502e-08	-1.4668	-1.05436	2.78822e-05	-1.63396	-1.06997
162102395	rs2405764	1.88705e-12	-1.74672	-1.68754	5.85772e-09	-1.51269	-1.70457	1.69399e-05	-1.48493	-1.71733
162102409	rs16848522	2.95349e-12	-1.76192	-1.22437	1.24822e-08	-1.4668	-0.993921	2.99749e-05	-1.63396	-0.997598
162102412	rs2405763	2.08634e-12	-1.76144	-1.57242	6.98053e-09	-1.49512	-1.54678	2.01684e-05	-1.45192	-1.57589
162102486	rs9871082	7.49136e-12	-1.64489	-0.410637	2.40041e-08	-1.72678	-0.0800191	6.71238e-05	-1.7309	-0.0944832
162102541	rs79424449	2.94767e-12	-1.76389	-1.22437	1.27431e-08	-1.44612	-0.993921	3.0393e-05	-1.62011	-0.997598
162102658	rs57345531	2.94767e-12	-1.76389	-1.22437	1.27431e-08	-1.44612	-0.993921	3.0393e-05	-1.62011	-0.997598
162102693	rs74685783	1.02668e-11	-1.74036	-5.80728e-10	2.59004e-08	-1.73077	-5.80728e-10	7.18534e-05	-1.75729	-5.80728e-10
162103067	rs74666861	2.94767e-12	-1.76389	-1.22437	1.27431e-08	-1.44612	-0.993921	3.0393e-05	-1.62011	-0.997598
162103214	rs78355896	2.94767e-12	-1.76389	-1.22437	1.27431e-08	-1.44612	-0.993921	3.0393e-05	-1.62011	-0.997598
162103361	rs16848537	2.94767e-12	-1.76389	-1.22437	1.27431e-08	-1.44612	-0.993921	3.0393e-05	-1.62011	-0.997598
162103554	rs16848543	2.94767e-12	-1.76389	-1.22437	1.27431e-08	-1.44612	-0.993921	3.0393e-05	-1.62011	-0.997598
162103596	rs17753393	5.41163e-12	-1.12387	-1.25685	1.24524e-08	-0.923032	-1.54008	1.6657e-05	-1.64159	-1.5775
162103620	rs10049026	7.59535e-12	-1.64064	-0.401096	2.42042e-08	-1.72914	-0.0693631	6.7689e-05	-1.73313	-0.0838735
162103732	rs78879027	6.56618e-12	-1.12212	-1.06522	1.36584e-08	-1.15544	-1.21523	3.94564e-05	-1.11071	-1.24602
162103867	rs60790641	2.94767e-12	-1.76389	-1.22437	1.27431e-08	-1.44612	-0.993921	3.0393e-05	-1.62011	-0.997598
162103881	rs13097555	2.57835e-12	-1.41903	-1.70309	1.78455e-08	-0.43135	-1.67193	3.66723e-05	-0.768662	-1.66124
162104032	rs61704774	2.9546e-12	-1.76389	-1.22202	1.2779e-08	-1.44612	-0.991102	3.04786e-05	-1.62011	-0.994786
162104132	rs35090299	1.89155e-12	-1.74884	-1.68303	5.92724e-09	-1.50469	-1.70078	1.71373e-05	-1.4765	-1.71417
162104326	rs58797656	2.80149e-12	-1.76237	-1.27675	1.17657e-08	-1.46272	-1.05712	2.82202e-05	-1.63125	-1.06063
162104442	rs2405762	3.34332e-12	-1.74517	-1.11714	1.61567e-08	-1.28055	-0.922146	4.10004e-05	-1.34356	-0.974783
162104444	rs10513583	2.9919e-12	-1.5587	-1.41466	8.63715e-09	-1.36883	-1.46013	3.56062e-05	-0.988473	-1.47093
162104615	rs79279365	2.94867e-12	-1.76355	-1.22437	1.26897e-08	-1.45031	-0.993921	3.03072e-05	-1.62294	-0.997598
162104766	rs77054321	2.94867e-12	-1.76355	-1.22437	1.26897e-08	-1.45031	-0.993921	3.03072e-05	-1.62294	-0.997598
162104871	rs60775186	8.08323e-12	-1.59661	-0.38287	2.41027e-08	-1.75368	-0.04902	6.76813e-05	-1.75349	-0.0636183
162105223	rs6782435	2.94867e-12	-1.76355	-1.22437	1.26897e-08	-1.45031	-0.993921	3.03072e-05	-1.62294	-0.997598
162105482	rs6808933	2.94177e-12	-1.76355	-1.22671	1.26541e-08	-1.45031	-0.996736	3.02222e-05	-1.62294	-1.00041
162105553	rs13085686	1.87523e-12	-1.75607	-1.68447	6.12039e-09	-1.47141	-1.70199	1.77294e-05	-1.44152	-1.71518
162105555	rs13085992	1.8843e-12	-1.76318	-1.67254	6.5238e-09	-1.41772	-1.69185	1.89159e-05	-1.38529	-1.70663
162105578	rs75081494	2.94867e-12	-1.76355	-1.22437	1.26897e-08	-1.45031	-0.993921	3.03072e-05	-1.62294	-0.997598
162105734	rs181218992	1.01507e-11	-1.75173	-5.80728e-10	2.5013e-08	-1.76563	-5.80728e-10	7.25815e-05	-1.74721	-5.80728e-10
162105971	rs16847316	2.96326e-12	-1.76355	-1.21943	1.27652e-08	-1.45031	-0.987994	3.04869e-05	-1.62294	-0.991686
162106115	rs4327404	2.9556e-12	-1.76355	-1.22202	1.27256e-08	-1.45031	-0.991102	3.03926e-05	-1.62294	-0.994786
162106131	rs2076785	5.28922e-12	-1.13248	-1.27112	1.22171e-08	-0.932899	-1.5493	1.64568e-05	-1.64536	-1.58582
162106185	rs4337650	2.9556e-12	-1.76355	-1.22202	1.27256e-08	-1.45031	-0.991102	3.03926e-05	-1.62294	-0.994786
162106370	rs4416396	2.9556e-12	-1.76355	-1.22202	1.27256e-08	-1.45031	-0.991102	3.03926e-05	-1.62294	-0.994786
162106392	rs2405760	1.37957e-11	-1.71866	0.273738	3.33284e-08	-1.68153	0.202908	8.4423e-05	-1.74744	0.151361
162106443	rs16847324	2.9556e-12	-1.76355	-1.22202	1.27256e-08	-1.45031	-0.991102	3.03926e-05	-1.62294	-0.994786
162106459	rs16848574	1.10581e-11	-1.05297	-0.613137	2.93986e-08	-0.787173	-0.816909	0.000135658	-0.260506	-0.861279
162106498	rs16847327	2.96326e-12	-1.76355	-1.21943	1.27652e-08	-1.45031	-0.987994	3.04869e-05	-1.62294	-0.991686
162106665	rs80093963	2.96326e-12	-1.76355	-1.21943	1.27652e-08	-1.45031	-0.987994	3.04869e-05	-1.62294	-0.991686
162106817	rs115632361	2.96326e-12	-1.76355	-1.21943	1.27652e-08	-1.45031	-0.987994	3.04869e-05	-1.62294	-0.991686
162107087	rs78285476	6.34452e-12	-1.14365	-1.07803	1.32248e-08	-1.17641	-1.22653	3.81875e-05	-1.13243	-1.25698
162107095	rs13096939	1.90088e-12	-1.74884	-1.67811	6.01665e-09	-1.50469	-1.68581	1.73628e-05	-1.4765	-1.7011
162107103	rs74836978	2.94925e-12	-1.7657	-1.22202	1.32873e-08	-1.40712	-0.991102	3.13031e-05	-1.59342	-0.994786
162107136	rs79316347	2.97085e-12	-1.76497	-1.21545	1.30097e-08	-1.42907	-0.990263	3.09789e-05	-1.60853	-0.990088
162107198	rs13097610	6.45976e-12	-1.74331	-0.460374	1.83229e-08	-1.43408	-0.642801	3.96213e-05	-1.67146	-0.681094
162107354	rs34479544	1.91343e-12	-1.74672	-1.67365	5.92711e-09	-1.51269	-1.6928	1.71081e-05	-1.48493	-1.70744
162107467	rs16848605	2.97026e-12	-1.76355	-1.21707	1.28014e-08	-1.45031	-0.985164	3.05731e-05	-1.62294	-0.988863
162107518	rs78521175	2.97026e-12	-1.76355	-1.21707	1.28014e-08	-1.45031	-0.985164	3.05731e-05	-1.62294	-0.988863
162107524	rs76194961	2.97026e-12	-1.76355	-1.21707	1.28014e-08	-1.45031	-0.985164	3.05731e-05	-1.62294	-0.988863
162107656	rs16848607	2.96415e-12	-1.76561	-1.21707	1.33071e-08	-1.41157	-0.985164	3.13923e-05	-1.5965	-0.988863
162107857	rs11926354	1.92465e-12	-1.75757	-1.65696	6.3209e-09	-1.46278	-1.67839	1.8254e-05	-1.43246	-1.69508
162107907	rs74611422	2.96415e-12	-1.76561	-1.21707	1.33071e-08	-1.41157	-0.985164	3.13923e-05	-1.5965	-0.988863
162108153	rs12634538	1.0971e-11	-1.05297	-0.621043	2.91889e-08	-0.787173	-0.824066	0.000134714	-0.260506	-0.868263
162108154	rs12634539	1.0971e-11	-1.05297	-0.621043	2.91889e-08	-0.787173	-0.824066	0.000134714	-0.260506	-0.868263
162108640	rs6795724	2.53606e-12	-1.43894	-1.69972	1.72331e-08	-0.470697	-1.6675	3.56156e-05	-0.802635	-1.6565
162109264	rs73155884	3.02108e-12	-1.76554	-1.19812	1.08997e-08	-1.71399	-0.882304	3.0778e-05	-1.73433	-0.870794
162109383	rs2897223	2.9409e-12	-1.56803	-1.42252	8.46397e-09	-1.38178	-1.46743	3.47156e-05	-1.00664	-1.47809
162109656	rs4263305	2.53776e-12	-1.43894	-1.69905	1.72482e-08	-0.470697	-1.66662	3.56489e-05	-0.802635	-1.65557
162110395	rs1015084	2.99092e-12	-1.7642	-1.20949	1.30274e-08	-1.4419	-0.976074	3.10274e-05	-1.61726	-0.979795
162110423	rs1317083	1.38254e-11	-1.7165	0.273738	3.39194e-08	-1.66395	0.202908	8.48919e-05	-1.7419	0.151361
162110714	rs4488852	1.92278e-12	-1.74672	-1.66877	5.95196e-09	-1.51269	-1.68861	1.71692e-05	-1.48493	-1.70388
162111079	rs59660593	2.99185e-12	-1.76389	-1.20949	1.29725e-08	-1.44612	-0.976074	3.09389e-05	-1.62011	-0.979795
162111142	rs2405758	2.53956e-12	-1.43894	-1.69834	1.72642e-08	-0.470697	-1.6657	3.56842e-05	-0.802635	-1.65458
162111330	rs16848643	2.99185e-12	-1.76389	-1.20949	1.29725e-08	-1.44612	-0.976074	3.09389e-05	-1.62011	-0.979795
162111433	rs62292314	1.75395e-11	-1.20482	-5.80728e-10	1.23771e-07	-0.166597	-5.80728e-10	0.000146626	-1.04404	-5.80728e-10
162111912	rs77621505	2.99355e-12	-1.7657	-1.20711	1.3527e-08	-1.40712	-0.973223	3.18664e-05	-1.59342	-0.976951
162111960	rs74679545	2.99898e-12	-1.76389	-1.20711	1.30096e-08	-1.44612	-0.973223	3.1027e-05	-1.62011	-0.976951
162112066	rs74660550	2.99898e-12	-1.76389	-1.20711	1.30096e-08	-1.44612	-0.973223	3.1027e-05	-1.62011	-0.976951
162112120	rs6800943	6.4353e-12	-1.7471	-0.460374	1.8049e-08	-1.44914	-0.642801	3.93075e-05	-1.67941	-0.681094
162112154	rs9290115	2.52507e-12	-1.4458	-1.6972	1.70547e-08	-0.484382	-1.66422	3.53214e-05	-0.814432	-1.653
162112696	rs58829368	3.42206e-12	-1.72005	-1.11898	2.06641e-08	-1.0883	-0.86833	4.48195e-05	-1.35698	-0.872303
162112700	rs58474079	4.24273e-12	-1.74173	-0.882342	2.48215e-08	-1.18154	-0.591776	5.4979e-05	-1.42864	-0.596333
162113116	rs4393923	1.31829e-11	-1.73025	0.239902	3.17343e-08	-1.6973	0.169674	8.11355e-05	-1.75437	0.118571
162113235	rs1320167	6.23773e-12	-1.74331	-0.495349	1.77391e-08	-1.43408	-0.67518	3.83809e-05	-1.67146	-0.712902
162113364	rs78851124	1.08117e-11	-1.08146	-0.607183	2.86437e-08	-0.820601	-0.809494	0.000130902	-0.302033	-0.855439
162113386	rs143933194	2.14594e-11	-1.29652e-10	-1.00311	8.11334e-08	-1.29652e-10	-0.588933	0.000224737	-1.29652e-10	-0.616991
162113561	rs4856680	6.5398e-12	-1.74525	-0.446119	1.84668e-08	-1.44165	-0.6274	4.00027e-05	-1.67548	-0.667495
162113610	rs77765837	2.71221e-12	-1.76519	-1.30632	1.13999e-08	-1.45837	-1.09305	2.78498e-05	-1.60862	-1.09648
162113670	rs2405757	2.50686e-12	-1.45258	-1.69766	1.68142e-08	-0.497993	-1.66481	3.48876e-05	-0.826154	-1.65364
162114007	rs11712530	6.62e-12	-1.14969	-1.02949	1.37483e-08	-1.18228	-1.18183	3.95693e-05	-1.13852	-1.21535
162114041	rs74661194	2.15525e-12	-1.72024	-1.58112	5.76738e-09	-1.7277	-1.50511	1.55027e-05	-1.7614	-1.52951
162114186	rs36111673	2.62314e-12	-1.74537	-1.35954	5.05851e-09	-1.75945	-1.6045	1.52436e-05	-1.67259	-1.63517
162114206	rs11708989	6.62e-12	-1.14969	-1.02949	1.37483e-08	-1.18228	-1.18183	3.95693e-05	-1.13852	-1.21535
162114398	rs11712683	1.10247e-11	-1.06991	-0.599231	2.92453e-08	-0.807029	-0.802282	0.00013407	-0.285156	-0.848406
162114412	rs7639679	1.40334e-11	-1.73209	0.304257	3.40966e-08	-1.69141	0.235583	8.63823e-05	-1.75478	0.181637
162114478	rs11712726	6.70071e-12	-1.13757	-1.02949	1.39114e-08	-1.17049	-1.18183	4.0056e-05	-1.1263	-1.21535
162115150	rs35671881	2.61001e-12	-1.7471	-1.36282	5.05369e-09	-1.75843	-1.60648	1.52752e-05	-1.66877	-1.63692
162115712	rs12493682	3.03976e-12	-1.76549	-1.192	1.36522e-08	-1.41598	-0.955146	3.22481e-05	-1.59955	-0.958917
162115974	rs115220348	1.18803e-11	-1.5944	-5.80728e-10	3.43958e-08	-1.4471	-5.80728e-10	7.13791e-05	-1.76392	-5.80728e-10
162116546	rs16848682	4.42112e-12	-1.68192	-0.90096	1.36555e-08	-1.59527	-0.775611	4.62409e-05	-1.45568	-0.74238
162116813	rs151010187	1.83878e-11	-1.15758	-5.80728e-10	4.72236e-08	-1.13013	-5.80728e-10	0.000125832	-1.19697	-5.80728e-10
162116859	rs6441451	2.49973e-12	-1.45258	-1.70051	1.67518e-08	-0.497993	-1.66853	3.47494e-05	-0.826154	-1.65761
162116968	rs12485816	3.04756e-12	-1.76535	-1.18958	1.36317e-08	-1.42037	-0.952259	3.22435e-05	-1.60257	-0.956037
162117350	rs6780978	3.11505e-12	-1.76365	-1.16938	1.4626e-08	-1.37406	-0.928161	3.49195e-05	-1.54688	-0.931996
162117467	rs2405755	2.68666e-12	-1.70029	-1.38069	1.15233e-08	-1.44216	-1.09849	4.00098e-05	-1.28046	-1.06234
162117878	rs77018756	2.96639e-12	-1.54833	-1.4336	8.60914e-09	-1.35451	-1.47769	3.57046e-05	-0.968489	-1.48815
162117967	rs7651930	2.53568e-12	-1.44379	-1.69502	1.67441e-08	-0.505595	-1.66139	3.49262e-05	-0.828702	-1.64998
162118430	rs6441452	2.53568e-12	-1.44379	-1.69502	1.67441e-08	-0.505595	-1.66139	3.49262e-05	-0.828702	-1.64998
162118603	rs6775708	2.53636e-12	-1.44379	-1.69475	1.67499e-08	-0.505595	-1.66104	3.4939e-05	-0.828702	-1.64962
162119020	rs2405754	2.55671e-12	-1.43691	-1.69364	1.70031e-08	-0.492023	-1.65961	3.54046e-05	-0.816993	-1.64809
162119167	rs2405753	2.55757e-12	-1.43691	-1.6933	1.70105e-08	-0.492023	-1.65917	3.5421e-05	-0.816993	-1.64762
162119179	rs62292337	2.58145e-12	-1.7581	-1.36282	5.10865e-09	-1.74761	-1.60648	1.57864e-05	-1.63585	-1.63692
162119364	rs79280795	6.54782e-12	-1.14683	-1.04331	1.36187e-08	-1.1795	-1.19408	3.92147e-05	-1.13564	-1.22723
162119730	rs35597645	1.92577e-12	-1.75638	-1.65756	6.18242e-09	-1.4844	-1.67891	1.78949e-05	-1.45188	-1.69553
162119880	rs116466894	1.87138e-11	-1.14001	-5.80728e-10	4.80795e-08	-1.11217	-5.80728e-10	0.000127989	-1.17998	-5.80728e-10
162119900	rs115877048	1.85163e-11	-1.15062	-5.80728e-10	4.7561e-08	-1.12302	-5.80728e-10	0.000126682	-1.19024	-5.80728e-10
162120123	rs13080739	2.57275e-12	-1.43066	-1.69364	1.72132e-08	-0.479745	-1.65961	3.57819e-05	-0.806393	-1.64809
162120183	rs56048327	1.92577e-12	-1.75638	-1.65756	6.18242e-09	-1.4844	-1.67891	1.78949e-05	-1.45188	-1.69553
162120319	rs57466360	8.82851e-12	-1.59159	-0.299697	2.64451e-08	-1.75498	0.045025	7.4086e-05	-1.7548	0.0281063
162120633	rs7611850	2.55529e-12	-1.43781	-1.6933	1.69806e-08	-0.493782	-1.65917	3.53673e-05	-0.818511	-1.64762
162120665	rs6441455	2.57275e-12	-1.43066	-1.69364	1.72132e-08	-0.479745	-1.65961	3.57819e-05	-0.806393	-1.64809
162121212	rs34085631	1.89758e-11	-1.12611	-5.80728e-10	1.38791e-07	-0.0520586	-5.80728e-10	0.000169526	-0.898914	-5.80728e-10
162121238	rs184184557	1.01987e-11	-1.74701	-5.80728e-10	2.73327e-08	-1.67694	-5.80728e-10	7.91101e-05	-1.66108	-5.80728e-10
162121682	rs114490397	2.636e-12	-1.63206	-1.46795	7.52251e-09	-1.47345	-1.49368	2.96914e-05	-1.13807	-1.50299
162122266	rs35910870	1.9791e-11	-1.08405	-5.80728e-10	1.4862e-07	0.0163621	-5.80728e-10	0.000178014	-0.850058	-5.80728e-10
162122330	rs7648202	2.59244e-12	-1.42364	-1.69303	1.74645e-08	-0.466033	-1.65883	3.62385e-05	-0.794544	-1.64725
162122469	rs7650443	2.59527e-12	-1.42364	-1.69194	1.7489e-08	-0.466033	-1.65742	3.62928e-05	-0.794544	-1.64576
162122646	rs12630547	4.53077e-12	-1.5412	-1.01718	1.31088e-08	-1.76581	-0.645936	3.78481e-05	-1.7573	-0.641041
162122735	rs7618133	1.98179e-12	-1.76123	-1.62404	6.50604e-09	-1.47782	-1.63447	1.99681e-05	-1.38271	-1.65508
162122757	rs6441456	2.57614e-12	-1.43781	-1.68517	1.71578e-08	-0.493782	-1.6488	3.57596e-05	-0.818511	-1.63659
162122771	rs6441457	2.59393e-12	-1.43092	-1.68517	1.73913e-08	-0.48026	-1.6488	3.61795e-05	-0.806838	-1.63659
162122823	rs35757820	2.66784e-12	-1.76095	-1.32705	5.19412e-09	-1.75288	-1.58462	1.59956e-05	-1.64209	-1.61751
162122866	rs77158938	2.71887e-12	-1.58328	-1.48578	7.82612e-09	-1.40315	-1.52441	3.18412e-05	-1.03681	-1.53435
162122997	rs78342731	3.44599e-12	-1.75533	-1.07674	1.32012e-08	-1.36769	-1.03703	4.03843e-05	-1.27802	-1.05546
162123084	rs7651065	1.98179e-12	-1.76123	-1.62404	6.50604e-09	-1.47782	-1.63447	1.99681e-05	-1.38271	-1.65508
162123172	rs147665515	1.22951e-11	-1.56007	-5.80728e-10	2.57536e-08	-1.73645	-5.80728e-10	7.68262e-05	-1.69038	-5.80728e-10
162123179	rs6783318	3.42929e-12	-1.22187	-1.61505	7.26149e-09	-1.37211	-1.63033	2.23365e-05	-1.28822	-1.63748
162123444	rs13076928	2.6384e-12	-1.41694	-1.68216	1.79402e-08	-0.452999	-1.64499	3.71922e-05	-0.783272	-1.63255
162129027	rs369540462	1.91366e-11	-1.29652e-10	-1.11767	3.38377e-08	-1.29652e-10	-1.46345	9.47871e-05	-1.29652e-10	-1.48029
162129269	rs192581800	1.38605e-11	-1.29652e-10	-1.44023	2.77831e-08	-1.29652e-10	-1.6606	7.84304e-05	-1.29652e-10	-1.66971
162129543	rs144634553	1.15348e-11	-1.62391	-5.80728e-10	2.51647e-08	-1.75958	-5.80728e-10	7.28611e-05	-1.74337	-5.80728e-10
162129993	rs4856682	2.15878e-12	-1.62163	-1.6781	1.16819e-08	-0.891139	-1.63585	2.30607e-05	-1.27	-1.62379
162130107	rs77107134	4.15302e-12	-1.02849	-1.61695	9.69755e-09	-1.08104	-1.63212	2.97682e-05	-0.999273	-1.63921
162130691	rs4856685	2.16397e-12	-1.62163	-1.6757	1.16698e-08	-0.891139	-1.63688	2.30567e-05	-1.27	-1.62397
162131408	rs12636148	3.70426e-12	-1.7363	-1.02349	1.36341e-08	-1.39021	-0.982252	4.46118e-05	-1.23253	-1.00139
162131757	rs79007150	1.11271e-11	-1.29652e-10	-1.65989	2.94596e-08	-1.29652e-10	-1.60201	8.33186e-05	-1.29652e-10	-1.60925
162132155	rs9844239	2.19616e-12	-1.60718	-1.67538	1.18222e-08	-0.884061	-1.63099	2.39425e-05	-1.22977	-1.6265
162132605	rs76601570	4.17551e-12	-1.02499	-1.61505	9.74769e-09	-1.07766	-1.63033	2.99263e-05	-0.995701	-1.63748
162133075	rs11922606	2.43022e-12	-1.63566	-1.54563	5.62668e-09	-1.76357	-1.49394	1.55186e-05	-1.76503	-1.52485
162133461	rs73159779	3.08875e-12	-1.75536	-1.18614	1.16194e-08	-1.66508	-0.867276	3.41139e-05	-1.64655	-0.855666
162134690	rs6805705	2.07548e-12	-1.61202	-1.72706	1.11762e-08	-0.895514	-1.67573	2.28176e-05	-1.23869	-1.6657
162135246	rs7649915	5.49641e-12	-1.1295	-1.23568	1.29099e-08	-0.934732	-1.4923	1.79242e-05	-1.6143	-1.53148
162135481	rs13085318	1.79969e-11	-1.17907	-5.80728e-10	1.28943e-07	-0.125661	-5.80728e-10	0.000161721	-0.946049	-5.80728e-10
162135485	rs74399799	3.2963e-12	-1.76185	-1.11463	1.67054e-08	-1.30612	-0.863175	4.19937e-05	-1.42724	-0.86716
162135662	rs79802352	3.36547e-12	-1.75778	-1.09792	1.76775e-08	-1.2693	-0.843437	4.42085e-05	-1.39554	-0.847467
162135710	rs143810912	1.37022e-11	-1.45171	-5.80728e-10	3.74365e-08	-1.36238	-5.80728e-10	8.28237e-05	-1.61521	-5.80728e-10
162135761	rs2405501	2.04838e-12	-1.62624	-1.72598	1.11211e-08	-0.902546	-1.67364	2.19746e-05	-1.27858	-1.66346
162135821	rs2405502	8.04042e-12	-1.15366	-0.831131	3.68061e-08	-0.65993	-0.719433	5.16126e-05	-1.35626	-0.731901
162135883	rs12054211	2.39166e-12	-1.74431	-1.45297	6.36013e-09	-1.63993	-1.49505	2.15848e-05	-1.45502	-1.50491
162136225	rs2897150	2.04347e-12	-1.62735	-1.72727	1.14877e-08	-0.867603	-1.67615	2.24463e-05	-1.25465	-1.66615
162136554	rs10936279	2.0493e-12	-1.62624	-1.72553	1.11307e-08	-0.902546	-1.67277	2.19949e-05	-1.27858	-1.66254
162136731	rs76961709	2.12521e-11	-1.01282	-5.80728e-10	4.00278e-08	-1.29545	-5.80728e-10	9.45975e-05	-1.48229	-5.80728e-10
162136826	rs79882552	3.71725e-12	-1.74135	-1.01494	1.32328e-08	-1.43093	-0.971403	4.11366e-05	-1.32448	-0.990542
162137811	rs75715861	4.28494e-12	-1.00165	-1.61252	9.99325e-09	-1.05516	-1.62796	3.07176e-05	-0.971908	-1.63518
162138244	rs146978032	1.02431e-11	-1.74267	-5.80728e-10	2.68391e-08	-1.69517	-5.80728e-10	7.71136e-05	-1.68664	-5.80728e-10
162138697	rs191600402	2.43193e-11	-1.29652e-10	-0.878004	3.74596e-08	-1.29652e-10	-1.36176	0.000105909	-1.29652e-10	-1.36934
162138711	rs116624949	1.46323e-11	-1.38604	-5.80728e-10	2.78536e-08	-1.65807	-5.80728e-10	7.97979e-05	-1.65243	-5.80728e-10
162138826	rs10936283	2.067e-12	-1.621	-1.72217	1.09908e-08	-0.917067	-1.6709	2.25633e-05	-1.25544	-1.66016
162139430	rs4453855	1.81484e-12	-1.75771	-1.71557	6.25355e-09	-1.53375	-1.61812	1.54479e-05	-1.67472	-1.61973
162140634	rs111282672	4.5024e-12	-0.953888	-1.61077	1.04817e-08	-1.00908	-1.62631	3.23007e-05	-0.923243	-1.63359
162141172	rs4856629	2.02634e-12	-1.64046	-1.72258	1.13238e-08	-0.890917	-1.6672	2.22364e-05	-1.2736	-1.65659
162141407	rs4856631	2.02634e-12	-1.64046	-1.72258	1.13238e-08	-0.890917	-1.6672	2.22364e-05	-1.2736	-1.65659
162141885	rs9868667	2.02674e-12	-1.64046	-1.72238	1.1328e-08	-0.890917	-1.66683	2.22451e-05	-1.2736	-1.6562
162142045	rs35489496	2.07256e-11	-1.0379	-5.80728e-10	1.62436e-07	0.105254	-5.80728e-10	0.000190824	-0.780572	-5.80728e-10
162142160	rs116304421	1.06235e-11	-1.70621	-5.80728e-10	3.02084e-08	-1.57691	-5.80728e-10	8.66246e-05	-1.57034	-5.80728e-10
162142185	rs9813898	2.01899e-12	-1.64476	-1.72192	1.12091e-08	-0.902322	-1.66598	2.2076e-05	-1.28214	-1.65529
162142396	rs73159800	3.4418e-11	-0.530694	-5.80728e-10	3.45889e-08	-1.4415	-5.80728e-10	0.000138664	-1.09987	-5.80728e-10
162142475	rs6803545	5.13554e-12	-1.2376	-1.19549	1.34555e-08	-0.897687	-1.48796	1.78358e-05	-1.62393	-1.52679
162143030	rs6766883	2.01999e-12	-1.64476	-1.72142	1.12193e-08	-0.902322	-1.66507	2.20974e-05	-1.28214	-1.65432
162143572	rs9837264	4.21993e-12	-1.40015	-1.22931	9.99378e-09	-1.19376	-1.48931	1.57725e-05	-1.74569	-1.52797
162143632	rs35364208	1.99091e-12	-1.75737	-1.62331	6.17964e-09	-1.52999	-1.63378	1.9258e-05	-1.41955	-1.65445
162143663	rs9819929	2.43458e-12	-1.45736	-1.72214	1.6217e-08	-0.532583	-1.66638	3.39283e-05	-0.851954	-1.65572
162143777	rs9875471	2.41168e-12	-1.45736	-1.73159	1.59195e-08	-0.532583	-1.6849	3.32628e-05	-0.851954	-1.67553
162143926	rs9879717	2.382e-12	-1.47942	-1.72192	1.63145e-08	-0.527	-1.66598	3.30975e-05	-0.877179	-1.65529
162144024	rs6441460	2.43511e-12	-1.45736	-1.72192	1.62236e-08	-0.532583	-1.66598	3.3943e-05	-0.851954	-1.65529
162144075	rs6441461	2.43571e-12	-1.45736	-1.72167	1.6231e-08	-0.532583	-1.66552	3.39593e-05	-0.851954	-1.6548
162144163	rs78399986	3.92076e-12	-1.08873	-1.61426	9.32332e-09	-1.12292	-1.62959	2.76088e-05	-1.07703	-1.63676
162144179	rs73159802	1.01315e-11	-1.75363	-5.80728e-10	4.93855e-08	-1.08537	-5.80728e-10	7.84556e-05	-1.66939	-5.80728e-10
162144180	rs6770434	2.43632e-12	-1.45736	-1.72142	1.62384e-08	-0.532583	-1.66507	3.39758e-05	-0.851954	-1.65432
162144488	rs2897152	2.45263e-12	-1.45069	-1.72142	1.64559e-08	-0.519272	-1.66507	3.43675e-05	-0.840491	-1.65432
162144661	rs67514009	5.33078e-12	-1.28335	-1.11242	1.20701e-08	-1.74251	-0.751791	3.39037e-05	-1.75317	-0.755229
162144787	rs2405505	2.43753e-12	-1.45736	-1.72092	1.62532e-08	-0.532583	-1.66416	3.40088e-05	-0.851954	-1.65335
162144838	rs2405506	2.43753e-12	-1.45736	-1.72092	1.62532e-08	-0.532583	-1.66416	3.40088e-05	-0.851954	-1.65335
162145101	rs6798305	2.4387e-12	-1.45736	-1.72045	1.62674e-08	-0.532583	-1.66328	3.40404e-05	-0.851954	-1.65242
162145170	rs12635839	1.94925e-12	-1.75221	-1.64962	5.40449e-09	-1.63358	-1.66422	1.85908e-05	-1.43955	-1.6697
162145415	rs12496978	1.94925e-12	-1.75221	-1.64962	5.40449e-09	-1.63358	-1.66422	1.85908e-05	-1.43955	-1.6697
162145554	rs6801086	2.43994e-12	-1.45736	-1.71994	1.62824e-08	-0.532583	-1.66236	3.40739e-05	-0.851954	-1.65144
162145749	rs35806486	1.90733e-11	-1.12099	-5.80728e-10	1.39959e-07	-0.0436801	-5.80728e-10	0.00017054	-0.892952	-5.80728e-10
162145794	rs6776864	2.44057e-12	-1.45736	-1.71968	1.629e-08	-0.532583	-1.6619	3.40907e-05	-0.851954	-1.65094
162145907	rs6801492	2.35793e-12	-1.49206	-1.71942	1.59608e-08	-0.553462	-1.66143	3.25216e-05	-0.899569	-1.65045
162145921	rs75055514	3.95249e-12	-1.08241	-1.61252	9.39626e-09	-1.11676	-1.62796	2.78293e-05	-1.07065	-1.63518
162145929	rs6776986	2.42501e-12	-1.46397	-1.71947	1.60818e-08	-0.54582	-1.66152	3.3718e-05	-0.863344	-1.65055
162146061	rs6801685	2.03761e-12	-1.71402	-1.64347	1.01861e-08	-0.941566	-1.72244	1.87152e-05	-1.3763	-1.72628
162146063	rs6801686	2.40985e-12	-1.4705	-1.71921	1.58788e-08	-0.558985	-1.66106	3.33551e-05	-0.874662	-1.65005
162146093	rs6777189	2.40985e-12	-1.4705	-1.71921	1.58788e-08	-0.558985	-1.66106	3.33551e-05	-0.874662	-1.65005
162146173	rs6765996	2.41041e-12	-1.4705	-1.71898	1.58855e-08	-0.558985	-1.66064	3.337e-05	-0.874662	-1.6496
162146282	rs6441462	2.4262e-12	-1.46397	-1.71898	1.6096e-08	-0.54582	-1.66064	3.37498e-05	-0.863344	-1.6496
162146580	rs35952490	2.26803e-11	-0.947775	-5.80728e-10	1.84544e-07	0.232859	-5.80728e-10	0.000208265	-0.693111	-5.80728e-10
162146664	rs9883137	4.26701e-12	-1.40015	-1.21821	1.00724e-08	-1.19376	-1.48147	1.58868e-05	-1.74569	-1.52075
162146786	rs6441463	2.44355e-12	-1.45736	-1.71846	1.63258e-08	-0.532583	-1.6597	3.41705e-05	-0.851954	-1.64861
162147304	rs4856635	2.91431e-12	-1.3222	-1.67744	1.61458e-08	-0.609623	-1.59375	3.47208e-05	-0.905484	-1.5791
162147487	rs4856636	2.03337e-12	-1.71402	-1.64555	1.01761e-08	-0.941566	-1.72342	1.86985e-05	-1.3763	-1.72718
162147572	rs4856637	2.4294e-12	-1.46397	-1.71766	1.6134e-08	-0.54582	-1.65828	3.38344e-05	-0.863344	-1.6471
162147616	rs4856638	2.4294e-12	-1.46397	-1.71766	1.6134e-08	-0.54582	-1.65828	3.38344e-05	-0.863344	-1.6471
162148071	rs11916085	5.33078e-12	-1.28335	-1.11242	1.20701e-08	-1.74251	-0.751791	3.39037e-05	-1.75317	-0.755229
162148514	rs6441464	2.43064e-12	-1.46397	-1.71715	1.61485e-08	-0.54582	-1.65738	3.38668e-05	-0.863344	-1.64614
162148840	rs6441465	2.44674e-12	-1.45736	-1.71715	1.63637e-08	-0.532583	-1.65738	3.42548e-05	-0.851954	-1.64614
162148947	rs79392087	1.01098e-11	-1.75576	-5.80728e-10	2.63494e-08	-1.71358	-5.80728e-10	7.78833e-05	-1.67671	-5.80728e-10
162149311	rs75642758	1.77055e-11	-1.1954	-5.80728e-10	1.47242e-07	0.00705011	-5.80728e-10	0.00100987	0.885655	-5.80728e-10
162149410	rs9840846	2.42138e-12	-1.46397	-1.72097	1.60381e-08	-0.54582	-1.66424	3.36206e-05	-0.863344	-1.65344
162149426	rs35745212	2.09614e-11	-1.02659	-5.80728e-10	1.53593e-07	0.0492763	-5.80728e-10	0.00018224	-0.826598	-5.80728e-10
162149532	rs67795979	5.33078e-12	-1.28335	-1.11242	1.20701e-08	-1.74251	-0.751791	3.39037e-05	-1.75317	-0.755229
162149556	rs9823637	2.43262e-12	-1.46397	-1.71634	1.61718e-08	-0.54582	-1.65594	3.39185e-05	-0.863344	-1.64462
162149813	rs4449333	2.43322e-12	-1.46397	-1.71609	1.61788e-08	-0.54582	-1.65551	3.39341e-05	-0.863344	-1.64416
162149843	rs117710562	3.97963e-12	-1.07907	-1.60902	9.45802e-09	-1.1135	-1.62466	2.80126e-05	-1.06728	-1.63199
162149907	rs4491915	2.44807e-12	-1.45736	-1.71661	1.63794e-08	-0.532583	-1.65642	3.42896e-05	-0.851954	-1.64513
162149968	rs4254675	2.43389e-12	-1.46397	-1.71582	1.61866e-08	-0.54582	-1.65503	3.39515e-05	-0.863344	-1.64364
162150159	rs4266210	2.41927e-12	-1.4705	-1.71531	1.64904e-08	-0.558985	-1.62326	3.49951e-05	-0.874662	-1.60205
162150241	rs3907209	2.43592e-12	-1.46397	-1.71498	1.62102e-08	-0.54582	-1.65357	3.4004e-05	-0.863344	-1.6421
162150310	rs3907210	2.43807e-12	-1.46397	-1.7141	1.62349e-08	-0.54582	-1.65204	3.40591e-05	-0.863344	-1.64048
162150538	rs3907211	2.44016e-12	-1.46397	-1.71324	1.6259e-08	-0.54582	-1.65056	3.41126e-05	-0.863344	-1.63891
162150814	rs9846906	2.44365e-12	-1.46397	-1.71181	1.62988e-08	-0.54582	-1.64811	3.42012e-05	-0.863344	-1.63632
162150960	rs7612157	2.46681e-12	-1.45736	-1.70898	1.60007e-08	-0.532583	-1.67982	3.35055e-05	-0.851954	-1.66826
162151051	rs9833349	2.44666e-12	-1.46397	-1.71058	1.63329e-08	-0.54582	-1.64603	3.42769e-05	-0.863344	-1.63411
162151373	rs6441473	1.77916e-12	-1.75852	-1.73461	5.66442e-09	-1.55936	-1.69146	1.46778e-05	-1.66299	-1.6826
162151426	rs113827524	5.95897e-12	-1.7525	-0.531877	2.65102e-08	-1.52209	-0.185411	6.51034e-05	-1.6531	-0.202849
162151547	rs4564995	4.30386e-12	-1.40666	-1.2031	1.00982e-08	-1.20192	-1.47075	1.60207e-05	-1.74719	-1.51085
162151582	rs189889939	2.9799e-11	-1.29652e-10	-0.674799	4.37874e-08	-1.29652e-10	-1.20568	0.000122305	-1.29652e-10	-1.22541
162151643	rs3958530	2.43825e-12	-1.4705	-1.7075	1.6203e-08	-0.558985	-1.64085	3.40773e-05	-0.874662	-1.62863
162151927	rs3912098	2.44127e-12	-1.4705	-1.70626	1.62363e-08	-0.558985	-1.6388	3.41512e-05	-0.874662	-1.62646
162151998	rs3912099	2.42723e-12	-1.47695	-1.70557	1.60433e-08	-0.572077	-1.63766	3.381e-05	-0.885907	-1.62526
162152150	rs6768313	2.44375e-12	-1.4705	-1.70525	1.62634e-08	-0.558985	-1.63712	3.42116e-05	-0.874662	-1.6247
162152284	rs6779843	2.44375e-12	-1.4705	-1.70525	1.62634e-08	-0.558985	-1.63712	3.42116e-05	-0.874662	-1.6247
162152358	rs3907212	2.44375e-12	-1.4705	-1.70525	1.62634e-08	-0.558985	-1.63712	3.42116e-05	-0.874662	-1.6247
162152761	rs3907214	5.33078e-12	-1.28335	-1.11242	1.20701e-08	-1.74251	-0.751791	3.39037e-05	-1.75317	-0.755229
162152768	rs3907215	5.33078e-12	-1.28335	-1.11242	1.20701e-08	-1.74251	-0.751791	3.39037e-05	-1.75317	-0.755229
162152832	rs6807016	5.33078e-12	-1.28335	-1.11242	1.20701e-08	-1.74251	-0.751791	3.39037e-05	-1.75317	-0.755229
162153282	rs57369462	4.72664e-12	-0.91077	-1.60529	1.11856e-08	-0.949247	-1.62115	3.33051e-05	-0.897626	-1.62859
162153376	rs58605461	5.3373e-12	-1.28335	-1.1112	1.17789e-08	-1.74251	-0.77621	3.29176e-05	-1.75317	-0.784747
162153383	rs59621618	5.3373e-12	-1.28335	-1.1112	1.17789e-08	-1.74251	-0.77621	3.29176e-05	-1.75317	-0.784747
162153440	rs12633973	1.91588e-12	-1.75398	-1.66512	5.29821e-09	-1.63923	-1.67843	1.81753e-05	-1.44846	-1.6834
162153642	rs67487253	5.33078e-12	-1.28335	-1.11242	1.20701e-08	-1.74251	-0.751791	3.39037e-05	-1.75317	-0.755229
162153716	rs68045901	5.33078e-12	-1.28335	-1.11242	1.20701e-08	-1.74251	-0.751791	3.39037e-05	-1.75317	-0.755229
162153810	rs11709182	4.02003e-12	-1.0727	-1.60529	9.55039e-09	-1.10729	-1.62115	2.82892e-05	-1.06086	-1.62859
162153831	rs77312048	6.11454e-12	-1.7525	-0.506106	2.72957e-08	-1.52209	-0.156209	6.70216e-05	-1.6531	-0.17381
162154302	rs6762491	2.50394e-12	-1.50166	-1.64975	6.18654e-09	-1.61871	-1.54394	1.62775e-05	-1.69913	-1.543
162154316	rs6762496	5.3873e-12	-1.26628	-1.11894	1.20182e-08	-1.73864	-0.759965	3.37254e-05	-1.75028	-0.763389
162154480	rs4468991	2.29793e-11	-0.934681	-5.80728e-10	1.88354e-07	0.253296	-5.80728e-10	0.00021141	-0.678125	-5.80728e-10
162154711	rs36104872	2.29793e-11	-0.934681	-5.80728e-10	1.88354e-07	0.253296	-5.80728e-10	0.00021141	-0.678125	-5.80728e-10
162154716	rs13083121	2.29793e-11	-0.934681	-5.80728e-10	1.88354e-07	0.253296	-5.80728e-10	0.00021141	-0.678125	-5.80728e-10
162154720	rs6765490	5.29613e-12	-1.28335	-1.11894	1.19718e-08	-1.74251	-0.759965	3.36282e-05	-1.75317	-0.763389
162155060	rs141553391	2.24956e-11	-0.955954	-5.80728e-10	3.04973e-08	-1.56739	-5.80728e-10	0.000107007	-1.35902	-5.80728e-10
162155076	rs11929273	6.18032e-12	-1.15721	-1.09069	1.29509e-08	-1.72439	-0.699468	3.66448e-05	-1.72897	-0.70168
162155399	rs11929376	5.29613e-12	-1.28335	-1.11894	1.19718e-08	-1.74251	-0.759965	3.36282e-05	-1.75317	-0.763389
162155480	rs181382844	1.02643e-11	-1.29652e-10	-1.7406	2.59275e-08	-1.29652e-10	-1.72972	7.39215e-05	-1.29652e-10	-1.72892
162155553	rs11929496	5.29613e-12	-1.28335	-1.11894	1.19718e-08	-1.74251	-0.759965	3.36282e-05	-1.75317	-0.763389
162155597	rs4092575	2.0321e-12	-1.75585	-1.60435	6.24524e-09	-1.5376	-1.61561	1.93978e-05	-1.42877	-1.63799
162155638	rs147570650	1.30878e-11	-1.29652e-10	-1.4976	3.48477e-08	-1.29652e-10	-1.43404	9.94897e-05	-1.29652e-10	-1.43187
162155660	rs116132161	1.91309e-12	-1.75159	-1.66897	5.31972e-09	-1.63167	-1.68194	1.8331e-05	-1.43655	-1.68677
162155755	rs66750823	5.33078e-12	-1.28335	-1.11242	1.20701e-08	-1.74251	-0.751791	3.39037e-05	-1.75317	-0.755229
162155787	rs3912100	2.45911e-12	-1.4705	-1.69898	1.64295e-08	-0.558985	-1.62696	3.45801e-05	-0.874662	-1.61398
162155918	rs34569670	1.96679e-11	-1.09028	-5.80728e-10	3.56889e-08	-1.41019	-5.80728e-10	0.000107726	-1.35233	-5.80728e-10
162155964	rs55865729	5.36583e-12	-1.28335	-1.10587	1.21696e-08	-1.74251	-0.743582	3.41827e-05	-1.75317	-0.747035
162155980	rs73878131	4.37514e-12	-1.41312	-1.18021	1.01819e-08	-1.21002	-1.4544	1.62414e-05	-1.74864	-1.49572
162156046	rs75019344	1.07989e-11	-1.68983	-5.80728e-10	3.76772e-08	-1.35597	-5.80728e-10	7.49452e-05	-1.71517	-5.80728e-10
162156113	rs56268396	5.36583e-12	-1.28335	-1.10587	1.21696e-08	-1.74251	-0.743582	3.41827e-05	-1.75317	-0.747035
162156124	rs56255591	5.36583e-12	-1.28335	-1.10587	1.21696e-08	-1.74251	-0.743582	3.41827e-05	-1.75317	-0.747035
162156198	rs55983780	5.36583e-12	-1.28335	-1.10587	1.21696e-08	-1.74251	-0.743582	3.41827e-05	-1.75317	-0.747035
162156204	rs55875424	5.36583e-12	-1.28335	-1.10587	1.21696e-08	-1.74251	-0.743582	3.41827e-05	-1.75317	-0.747035
162156517	rs2318630	1.96392e-12	-1.72282	-1.67151	2.22658e-08	-0.385569	-1.49641	3.14184e-05	-1.09795	-1.48658
162156574	rs67180061	5.40131e-12	-1.28335	-1.09928	1.22703e-08	-1.74251	-0.735339	3.44651e-05	-1.75317	-0.738805
162156659	rs73161792	3.90759e-12	-1.71551	-0.990841	1.20176e-08	-1.62399	-0.874662	4.0344e-05	-1.49508	-0.839401
162156663	rs57269775	4.2631e-12	-1.43151	-1.18776	9.89522e-09	-1.23317	-1.45981	1.60979e-05	-1.75251	-1.50073
162156965	rs9817021	2.46162e-12	-1.4705	-1.69796	1.64562e-08	-0.558985	-1.62534	3.46394e-05	-0.874662	-1.61227
162157024	rs68048788	5.37626e-12	-1.27486	-1.11242	1.2093e-08	-1.74061	-0.751791	3.39514e-05	-1.75176	-0.755229
162157212	rs62291058	2.69093e-12	-1.61181	-1.46757	8.26526e-09	-1.36932	-1.50365	1.62627e-05	-1.7245	-1.51855
162157221	rs67382735	5.4474e-12	-1.27486	-1.09928	1.22936e-08	-1.74061	-0.735339	3.45136e-05	-1.75176	-0.738805
162157292	rs34860548	2.68639e-12	-1.61181	-1.46927	8.37426e-09	-1.36932	-1.49055	1.64646e-05	-1.7245	-1.50621
162157387	rs3907216	2.45169e-12	-1.4705	-1.702	1.63497e-08	-0.558985	-1.63183	3.44032e-05	-0.874662	-1.61911
162157597	rs12493253	6.28254e-12	-1.74889	-0.482605	2.76338e-08	-1.53638	-0.129611	6.81574e-05	-1.66274	-0.147359
162157879	rs73161795	3.05006e-12	-1.71409	-1.24003	1.11603e-08	-1.63752	-0.935145	3.28643e-05	-1.61555	-0.923991
162158101	rs12494060	6.30133e-12	-1.74591	-0.482605	2.73472e-08	-1.5468	-0.129611	6.76854e-05	-1.66969	-0.147359
162158104	rs12630952	1.92192e-12	-1.74898	-1.66696	5.37105e-09	-1.62389	-1.68011	1.85872e-05	-1.42443	-1.68502
162158708	rs3853161	2.45326e-12	-1.4705	-1.70136	1.63668e-08	-0.558985	-1.63079	3.4441e-05	-0.874662	-1.61801
162159287	rs12488584	3.75375e-12	-1.10327	-1.64325	1.4531e-08	-0.650402	-1.65834	1.97467e-05	-1.38491	-1.66403
162159472	rs11709803	4.0516e-12	-1.06291	-1.60725	9.62413e-09	-1.09776	-1.623	2.85186e-05	-1.05099	-1.63037
162159500	rs7650060	2.34434e-11	-0.780452	-0.134234	3.82514e-08	-1.32555	-0.0153014	6.79771e-05	-1.71902	-0.0937319
162159552	rs4856688	2.31964e-11	-0.780452	-0.144824	3.78339e-08	-1.32555	-0.0262758	6.72521e-05	-1.71902	-0.104454
162159814	rs2873759	1.00024e-11	-1.54129	-0.22516	2.2594e-08	-1.75777	-0.109572	6.58949e-05	-1.65805	-0.185811
162159936	rs13065889	1.93083e-11	-1.10874	-5.80728e-10	1.42783e-07	-0.0237	-5.80728e-10	0.000172986	-0.878711	-5.80728e-10
162160072	rs4481170	5.66507e-12	-1.69701	-0.637941	1.62578e-08	-1.67808	-0.518376	4.21337e-05	-1.74312	-0.547956
162160194	rs6441477	2.29793e-11	-0.934681	-5.80728e-10	1.88354e-07	0.253296	-5.80728e-10	0.00021141	-0.678125	-5.80728e-10
162160577	rs7614903	3.20112e-12	-1.43641	-1.46936	5.68483e-09	-1.74491	-1.50232	1.62077e-05	-1.71766	-1.52878
162160635	rs17703088	6.25472e-12	-1.75333	-0.482605	2.81337e-08	-1.51845	-0.129611	6.89889e-05	-1.65062	-0.147359
162160672	rs114006889	1.26726e-11	-1.52983	-5.80728e-10	2.56924e-08	-1.73883	-5.80728e-10	7.58627e-05	-1.703	-5.80728e-10
162160749	rs79083092	6.27089e-12	-1.75075	-0.482605	2.78304e-08	-1.52929	-0.129611	6.84832e-05	-1.65798	-0.147359
162161033	rs10084695	2.45579e-12	-1.4705	-1.70033	1.63939e-08	-0.558985	-1.62913	3.45012e-05	-0.874662	-1.61627
162161062	rs11928071	2.24563e-12	-1.75158	-1.5087	7.27157e-09	-1.46282	-1.53824	2.55978e-05	-1.22672	-1.5627
162161097	rs13072199	2.25005e-12	-1.74962	-1.5087	7.2085e-09	-1.47153	-1.53824	2.53016e-05	-1.23836	-1.5627
162161143	rs62291059	2.2829e-11	-0.941241	-5.80728e-10	1.86437e-07	0.243065	-5.80728e-10	0.000209829	-0.68563	-5.80728e-10
162161157	rs62292860	2.24563e-12	-1.75158	-1.5087	7.27157e-09	-1.46282	-1.53824	2.55978e-05	-1.22672	-1.5627
162161166	rs13092420	2.24563e-12	-1.75158	-1.5087	7.27157e-09	-1.46282	-1.53824	2.55978e-05	-1.22672	-1.5627
162161616	rs11924705	2.03942e-12	-1.75562	-1.60098	6.19269e-09	-1.54928	-1.61238	1.91504e-05	-1.44455	-1.63505
162162077	rs11925580	2.0569e-12	-1.75585	-1.59222	6.3184e-09	-1.5376	-1.60397	1.96048e-05	-1.42877	-1.62738
162162142	rs11929190	2.34434e-11	-0.780452	-0.134234	3.82514e-08	-1.32555	-0.0153014	6.79771e-05	-1.71902	-0.0937319
162162227	rs6796163	2.0569e-12	-1.75585	-1.59222	6.3184e-09	-1.5376	-1.60397	1.96048e-05	-1.42877	-1.62738
162162243	rs6771669	2.0569e-12	-1.75585	-1.59222	6.3184e-09	-1.5376	-1.60397	1.96048e-05	-1.42877	-1.62738
162162319	rs11929234	5.4836e-12	-1.27486	-1.09266	1.23958e-08	-1.74061	-0.727061	3.48e-05	-1.75176	-0.730542
162162339	rs79127168	3.46949e-12	-1.20067	-1.6246	8.28022e-09	-1.23187	-1.63929	2.44297e-05	-1.18997	-1.64615
162162380	rs6796376	1.36904e-11	-1.45258	-5.80728e-10	7.55319e-08	-0.660473	-5.80728e-10	0.000165992	-0.919982	-5.80728e-10
162162384	rs6784880	2.06625e-12	-1.75585	-1.58768	6.33809e-09	-1.5376	-1.60086	1.96657e-05	-1.42877	-1.62428
162162463	rs6441478	2.06388e-12	-1.75422	-1.59047	6.28187e-09	-1.54507	-1.60229	1.9457e-05	-1.43787	-1.62584
162162470	rs6787328	2.0605e-12	-1.75585	-1.59047	6.32902e-09	-1.5376	-1.60229	1.96349e-05	-1.42877	-1.62584
162162532	rs9844593	2.34434e-11	-0.780452	-0.134234	3.82514e-08	-1.32555	-0.0153014	6.79771e-05	-1.71902	-0.0937319
162162645	rs73161800	1.39466e-11	-1.43403	-5.80728e-10	2.72709e-08	-1.67921	-5.80728e-10	7.1245e-05	-1.7658	-5.80728e-10
162162650	rs6441479	2.06751e-12	-1.75422	-1.58871	6.2925e-09	-1.54507	-1.6006	1.94871e-05	-1.43787	-1.6243
162162721	rs7621018	2.07153e-12	-1.75422	-1.58677	6.30427e-09	-1.54507	-1.59873	1.95205e-05	-1.43787	-1.62259
162162775	rs75219908	1.7779e-11	-1.29652e-10	-1.19126	3.20306e-08	-1.29652e-10	-1.51834	9.03283e-05	-1.29652e-10	-1.52847
162163045	rs76732557	6.41545e-12	-1.7571	-0.453467	2.9622e-08	-1.49984	-0.0966716	7.22051e-05	-1.63781	-0.1146
162163445	rs188543847	1.31096e-11	-1.49593	-5.80728e-10	3.17568e-08	-1.52692	-5.80728e-10	0.00010026	-1.42415	-5.80728e-10
162163783	rs145997069	1.93835e-12	-1.74231	-1.66512	5.47954e-09	-1.60558	-1.67843	1.91479e-05	-1.39633	-1.6834
162164256	rs12638306	5.21184e-12	-0.680229	-1.73811	6.08591e-09	-1.50424	-1.67481	1.79893e-05	-1.45714	-1.68501
162164259	rs34519160	2.08268e-12	-1.75422	-1.5814	6.33689e-09	-1.54507	-1.59357	1.96129e-05	-1.43787	-1.61786
162164559	rs13068589	2.08635e-12	-1.75245	-1.5814	6.29047e-09	-1.55242	-1.59357	1.94377e-05	-1.44685	-1.61786
162164584	rs13068863	2.09012e-12	-1.75245	-1.5796	6.30142e-09	-1.55242	-1.59183	1.94687e-05	-1.44685	-1.61627
162164613	rs149767633	1.0424e-11	-1.72516	-5.80728e-10	2.53787e-08	-1.75112	-5.80728e-10	7.14164e-05	-1.76339	-5.80728e-10
162164626	rs13091347	2.08644e-12	-1.75422	-1.5796	6.34792e-09	-1.54507	-1.59183	1.96442e-05	-1.43787	-1.61627
162164856	rs62292862	2.09012e-12	-1.75245	-1.5796	6.30142e-09	-1.55242	-1.59183	1.94687e-05	-1.44685	-1.61627
162164973	rs12495563	1.93025e-12	-1.74466	-1.66696	5.43636e-09	-1.61181	-1.68011	1.89363e-05	-1.40582	-1.68502
162165127	rs35615498	2.09062e-12	-1.75422	-1.5776	6.36015e-09	-1.54507	-1.5899	1.96789e-05	-1.43787	-1.6145
162165276	rs35463187	2.0872e-12	-1.75585	-1.5776	6.40788e-09	-1.5376	-1.5899	1.98588e-05	-1.42877	-1.6145
162165519	rs6441480	2.08692e-12	-1.75599	-1.5776	6.41196e-09	-1.53696	-1.58991	1.98742e-05	-1.428	-1.6145
162165679	rs7375066	2.08692e-12	-1.75599	-1.5776	6.41196e-09	-1.53696	-1.58991	1.98742e-05	-1.428	-1.6145
162165886	rs114313333	1.93248e-12	-1.7415	-1.66897	5.47187e-09	-1.60347	-1.68194	1.91444e-05	-1.39314	-1.68677
162166148	rs7630775	2.09561e-12	-1.75599	-1.57344	6.56186e-09	-1.53696	-1.5668	2.03156e-05	-1.428	-1.59254
162166184	rs143377132	3.98092e-12	-1.05986	-1.6279	9.46746e-09	-1.09478	-1.64238	2.80746e-05	-1.04792	-1.64914
162166280	rs9637415	2.09048e-12	-1.75599	-1.57589	6.42251e-09	-1.53696	-1.58826	1.99042e-05	-1.428	-1.613
162166455	rs7631036	2.08692e-12	-1.75599	-1.5776	6.41196e-09	-1.53696	-1.58991	1.98742e-05	-1.428	-1.6145
162166738	rs4856689	2.09034e-12	-1.75435	-1.5776	6.3638e-09	-1.5445	-1.58991	1.96927e-05	-1.43717	-1.6145
162166858	rs4856690	2.09034e-12	-1.75435	-1.5776	6.3638e-09	-1.5445	-1.58991	1.96927e-05	-1.43717	-1.6145
162167014	rs4856691	2.08692e-12	-1.75599	-1.5776	6.41196e-09	-1.53696	-1.58991	1.98742e-05	-1.428	-1.6145
162167301	rs6764631	2.08692e-12	-1.75599	-1.5776	6.41196e-09	-1.53696	-1.58991	1.98742e-05	-1.428	-1.6145
162167396	rs6789378	2.08692e-12	-1.75599	-1.5776	6.41196e-09	-1.53696	-1.58991	1.98742e-05	-1.428	-1.6145
162167772	rs75399582	2.08692e-12	-1.75599	-1.5776	6.41196e-09	-1.53696	-1.58991	1.98742e-05	-1.428	-1.6145
162167894	rs9637372	2.88505e-12	-1.61899	-1.39074	6.06128e-09	-1.76155	-1.42156	1.75139e-05	-1.71257	-1.45636
162168172	rs4856692	2.09048e-12	-1.75599	-1.57589	6.42251e-09	-1.53696	-1.58826	1.99042e-05	-1.428	-1.613
162168190	rs4856693	2.09048e-12	-1.75599	-1.57589	6.42251e-09	-1.53696	-1.58826	1.99042e-05	-1.428	-1.613
162168251	rs113073578	4.60244e-11	-0.240101	-5.80728e-10	6.19052e-08	-0.859424	-5.80728e-10	0.000189574	-0.787143	-5.80728e-10
162168630	rs7639668	2.0959e-12	-1.7534	-1.57589	6.39505e-09	-1.54124	-1.58826	1.95418e-05	-1.44637	-1.613
162168637	rs7639669	2.0959e-12	-1.7534	-1.57589	6.39505e-09	-1.54124	-1.58826	1.95418e-05	-1.44637	-1.613
162168673	rs78408111	3.97549e-12	-1.05986	-1.62926	9.4634e-09	-1.09478	-1.64281	2.80443e-05	-1.04792	-1.65022
162168782	rs4856640	2.0978e-12	-1.75435	-1.57404	6.37897e-09	-1.5445	-1.58753	1.97659e-05	-1.43717	-1.6108
162169033	rs4856694	2.09448e-12	-1.75599	-1.57398	6.43432e-09	-1.53696	-1.58643	1.99378e-05	-1.428	-1.61131
162169040	rs13066105	2.61179e-11	-0.806652	-5.80728e-10	2.29365e-07	0.450287	-5.80728e-10	0.000244594	-0.532322	-5.80728e-10
162169450	rs7640405	2.09554e-12	-1.75548	-1.57398	6.41041e-09	-1.54068	-1.58643	1.9781e-05	-1.43589	-1.61131
162169523	rs78961855	3.99447e-12	-1.05647	-1.6279	9.49887e-09	-1.09147	-1.64238	2.8171e-05	-1.04449	-1.64914
162169527	rs7610240	2.09772e-12	-1.75599	-1.57244	6.43542e-09	-1.53696	-1.58625	1.99707e-05	-1.428	-1.60966
162169641	rs7620595	2.09448e-12	-1.75599	-1.57398	6.43432e-09	-1.53696	-1.58643	1.99378e-05	-1.428	-1.61131
162169755	rs112511278	1.54172e-11	-1.33379	-5.80728e-10	2.61647e-08	-1.72062	-5.80728e-10	7.18382e-05	-1.75751	-5.80728e-10
162169896	rs6763134	2.497e-12	-1.56109	-1.59309	1.17533e-08	-0.911242	-1.60966	1.95321e-05	-1.44243	-1.61743
162169927	rs7610665	2.92253e-12	-1.61564	-1.38118	6.10959e-09	-1.76153	-1.41364	1.75658e-05	-1.718	-1.44797
162169986	rs6441484	2.0985e-12	-1.75599	-1.57207	6.44622e-09	-1.53696	-1.58458	1.99717e-05	-1.428	-1.60961
162170299	rs76023712	6.62261e-12	-1.7571	-0.421686	3.0704e-08	-1.49984	-0.0607941	7.48281e-05	-1.63781	-0.0789172
162170333	rs6774866	2.49189e-12	-1.56109	-1.59514	1.17306e-08	-0.911242	-1.61159	1.94955e-05	-1.44243	-1.61931
162170620	rs117342021	1.82081e-11	-1.29652e-10	-1.16741	4.91477e-08	-1.29652e-10	-1.0902	0.00013711	-1.29652e-10	-1.11114
162170694	rs73878143	4.08353e-12	-1.43658	-1.22574	9.57042e-09	-1.23956	-1.48679	1.56861e-05	-1.7535	-1.52565
162170925	rs1478159	2.0985e-12	-1.75599	-1.57207	6.44622e-09	-1.53696	-1.58458	1.99717e-05	-1.428	-1.60961
162171011	rs7641368	2.0985e-12	-1.75599	-1.57207	6.44622e-09	-1.53696	-1.58458	1.99717e-05	-1.428	-1.60961
162171576	rs9826621	2.09005e-12	-1.76002	-1.57207	6.59339e-09	-1.51438	-1.58458	2.05246e-05	-1.40068	-1.60961
162171946	rs6441485	2.88193e-12	-1.62192	-1.3889	6.0587e-09	-1.76253	-1.421	1.75075e-05	-1.71436	-1.45493
162172244	rs7644819	2.44171e-12	-1.483	-1.69358	1.61548e-08	-0.584398	-1.61841	3.41397e-05	-0.896481	-1.60498
162172391	rs16849112	6.73385e-12	-1.7525	-0.409628	3.04396e-08	-1.52209	-0.0471947	7.46966e-05	-1.6531	-0.065391
162172530	rs16849116	2.15041e-11	-1.00103	-5.80728e-10	1.69719e-07	0.149114	-5.80728e-10	0.000195919	-0.754223	-5.80728e-10
162172577	rs75370573	3.98516e-12	-1.05431	-1.63239	9.46893e-09	-1.08937	-1.64765	2.8106e-05	-1.04231	-1.65363
162172621	rs6441486	2.08604e-12	-1.76002	-1.57398	6.58121e-09	-1.51438	-1.58643	2.04898e-05	-1.40068	-1.61131
162172628	rs116186594	9.93919e-11	0.529797	-5.80728e-10	1.84957e-07	0.235097	-5.80728e-10	0.000461018	0.101514	-5.80728e-10
162173090	rs9874236	4.04561e-12	-1.43151	-1.24013	9.39385e-09	-1.23317	-1.5118	1.53418e-05	-1.75251	-1.54884
162173285	rs7636530	2.08604e-12	-1.76002	-1.57398	6.58121e-09	-1.51438	-1.58643	2.04898e-05	-1.40068	-1.61131
162173590	rs7616564	2.08206e-12	-1.76002	-1.57589	6.56913e-09	-1.51438	-1.58826	2.04553e-05	-1.40068	-1.613
162175035	rs141744053	2.61619e-12	-1.41055	-1.697	1.8552e-08	-0.440631	-1.62382	3.84241e-05	-0.772569	-1.61067
162175743	rs9858104	2.08206e-12	-1.76002	-1.57589	6.56913e-09	-1.51438	-1.58826	2.04553e-05	-1.40068	-1.613
162176303	rs74742200	2.45873e-12	-1.47676	-1.69287	1.63796e-08	-0.571675	-1.61731	3.45544e-05	-0.885562	-1.60382
162176345	rs9882455	2.79051e-12	-1.63935	-1.4037	5.96094e-09	-1.76468	-1.43512	1.74721e-05	-1.70304	-1.46828
162176473	rs191913390	1.52499e-11	-1.3447	-5.80728e-10	3.12143e-08	-1.54415	-5.80728e-10	9.5658e-05	-1.47114	-5.80728e-10
162176621	rs116471843	1.03278e-11	-1.73443	-5.80728e-10	2.50102e-08	-1.76574	-5.80728e-10	7.57516e-05	-1.70446	-5.80728e-10
162176657	rs9825275	2.07613e-12	-1.76117	-1.5776	6.61121e-09	-1.50636	-1.58991	2.06228e-05	-1.39102	-1.6145
162176703	rs9825290	2.07851e-12	-1.76002	-1.5776	6.55834e-09	-1.51438	-1.58991	2.04245e-05	-1.40068	-1.6145
162176995	rs16849133	6.7998e-12	-1.75903	-0.393345	3.20675e-08	-1.48835	-0.0288408	7.78658e-05	-1.6298	-0.0471355
162177073	rs7648755	2.07851e-12	-1.76002	-1.5776	6.55834e-09	-1.51438	-1.58991	2.04245e-05	-1.40068	-1.6145
162177162	rs7626529	2.07851e-12	-1.76002	-1.5776	6.55834e-09	-1.51438	-1.58991	2.04245e-05	-1.40068	-1.6145
162177290	rs7626636	2.77452e-12	-1.6451	-1.4037	5.95807e-09	-1.76517	-1.43512	1.75451e-05	-1.69887	-1.46828
162177730	rs7618873	2.07851e-12	-1.76002	-1.5776	6.55834e-09	-1.51438	-1.58991	2.04245e-05	-1.40068	-1.6145
162177948	rs140094009	1.02958e-11	-1.29652e-10	-1.73754	2.66221e-08	-1.29652e-10	-1.70329	7.58713e-05	-1.29652e-10	-1.70288
162178245	rs6441487	2.07459e-12	-1.76002	-1.57949	6.54644e-09	-1.51438	-1.59172	2.03905e-05	-1.40068	-1.61617
162178409	rs6441488	2.08126e-12	-1.75681	-1.57949	6.51633e-09	-1.51899	-1.59172	1.98557e-05	-1.42726	-1.61617
162178504	rs7610253	2.07661e-12	-1.76002	-1.57851	6.68046e-09	-1.51438	-1.57146	2.07864e-05	-1.40068	-1.59694
162178518	rs7632046	2.07661e-12	-1.76002	-1.57851	6.68046e-09	-1.51438	-1.57146	2.07864e-05	-1.40068	-1.59694
162178785	rs9874063	2.0707e-12	-1.76002	-1.58136	6.53463e-09	-1.51438	-1.59353	2.03567e-05	-1.40068	-1.61783
162179186	rs138871895	1.03501e-11	-1.73228	-5.80728e-10	4.72979e-08	-1.12856	-5.80728e-10	9.54619e-05	-1.4732	-5.80728e-10
162179659	rs9878983	2.06833e-12	-1.76117	-1.58136	6.5873e-09	-1.50636	-1.59353	2.05544e-05	-1.39102	-1.61783
162179875	rs9883026	2.75952e-12	-1.63935	-1.41487	5.89786e-09	-1.76468	-1.44575	1.72975e-05	-1.70304	-1.47833
162180250	rs7427196	2.06223e-12	-1.76117	-1.58432	6.56861e-09	-1.50636	-1.59637	2.05009e-05	-1.39102	-1.62043
162180549	rs1478167	2.06223e-12	-1.76117	-1.58432	6.56861e-09	-1.50636	-1.59637	2.05009e-05	-1.39102	-1.62043
162180606	rs117081618	6.35786e-11	-1.29652e-10	0.0830041	1.52912e-07	-1.29652e-10	0.044834	0.000439217	-1.29652e-10	0.0530706
162180613	rs1478166	2.43764e-12	-1.483	-1.69525	1.61124e-08	-0.584398	-1.62104	3.40455e-05	-0.896481	-1.60774
162181269	rs1478165	2.46749e-12	-1.47045	-1.69562	1.65189e-08	-0.558886	-1.62164	3.47776e-05	-0.874577	-1.60837
162181382	rs35167491	2.4333e-12	-1.56846	-1.61157	1.13771e-08	-0.926368	-1.62706	1.90278e-05	-1.45171	-1.63431
162182234	rs7427452	2.05634e-12	-1.76219	-1.58616	6.61066e-09	-1.4982	-1.59814	2.0669e-05	-1.38124	-1.62205
162182428	rs1600095	1.84743e-11	-0.786571	-0.366319	3.84242e-08	-1.16151	-0.17483	6.78395e-05	-1.57539	-0.239383
162182902	rs34986669	2.46404e-12	-1.47045	-1.69703	1.64823e-08	-0.558886	-1.62386	3.46965e-05	-0.874577	-1.61071
162182975	rs115443244	1.93593e-12	-1.74466	-1.66402	5.45097e-09	-1.61181	-1.67743	1.89853e-05	-1.40582	-1.68244
162182987	rs13075431	2.0513e-12	-1.76117	-1.58963	6.53514e-09	-1.50636	-1.60148	2.04053e-05	-1.39102	-1.6251
162183004	rs35789925	1.82256e-11	-0.800129	-0.366319	3.80175e-08	-1.17215	-0.17483	6.74369e-05	-1.58135	-0.239383
162183161	rs80026823	2.4632e-12	-1.47045	-1.69736	1.64734e-08	-0.558886	-1.62439	3.46769e-05	-0.874577	-1.61127
162183279	rs13076471	2.0513e-12	-1.76117	-1.58963	6.53514e-09	-1.50636	-1.60148	2.04053e-05	-1.39102	-1.6251
162183462	rs7434223	2.04921e-12	-1.76219	-1.58963	6.58864e-09	-1.4982	-1.60148	2.0606e-05	-1.38124	-1.6251
162183958	rs6762183	2.67045e-12	-1.66154	-1.42548	5.83201e-09	-1.76581	-1.45586	1.74351e-05	-1.68558	-1.48786
162184425	rs6786781	2.0455e-12	-1.76219	-1.59144	6.57718e-09	-1.4982	-1.60322	2.05733e-05	-1.38124	-1.62669
162184971	rs9881612	2.0455e-12	-1.76219	-1.59144	6.57718e-09	-1.4982	-1.60322	2.05733e-05	-1.38124	-1.62669
162185043	rs9882016	2.04183e-12	-1.76219	-1.59324	6.56581e-09	-1.4982	-1.60495	2.05408e-05	-1.38124	-1.62827
162185050	rs16849189	7.18089e-12	-1.75777	-0.340079	3.3788e-08	-1.49604	0.0311126	8.22082e-05	-1.63517	0.0125003
162185351	rs16849191	2.10878e-11	-0.866255	-0.154324	3.53979e-08	-1.38225	-0.036122	6.54744e-05	-1.73619	-0.114074
162185417	rs2318456	2.04183e-12	-1.76219	-1.59324	6.56581e-09	-1.4982	-1.60495	2.05408e-05	-1.38124	-1.62827
162185775	rs2126847	2.04183e-12	-1.76219	-1.59324	6.56581e-09	-1.4982	-1.60495	2.05408e-05	-1.38124	-1.62827
162185860	rs988107	2.47638e-12	-1.46407	-1.69841	1.66589e-08	-0.54603	-1.62605	3.5001e-05	-0.863524	-1.61302
162185905	rs988106	2.47555e-12	-1.46407	-1.69874	1.665e-08	-0.54603	-1.62659	3.49813e-05	-0.863524	-1.61358
162186050	rs74483668	1.05778e-11	-1.71052	-5.80728e-10	3.00695e-08	-1.58152	-5.80728e-10	8.93281e-05	-1.53961	-5.80728e-10
162186397	rs9832183	2.10878e-11	-0.866255	-0.154324	3.53979e-08	-1.38225	-0.036122	6.54744e-05	-1.73619	-0.114074
162186465	rs1478162	2.04183e-12	-1.76219	-1.59324	6.56581e-09	-1.4982	-1.60495	2.05408e-05	-1.38124	-1.62827
162186702	rs116117241	1.05778e-11	-1.71052	-5.80728e-10	3.00695e-08	-1.58152	-5.80728e-10	8.93281e-05	-1.53961	-5.80728e-10
162186802	rs1478161	1.90587e-11	-0.967426	-0.154324	3.4399e-08	-1.41088	-0.036122	6.43046e-05	-1.75422	-0.114074
162187068	rs1478160	2.17005e-11	-0.837613	-0.154324	3.6069e-08	-1.36347	-0.036122	6.58277e-05	-1.73081	-0.114074
162187330	rs16849217	4.12706e-12	-1.4548	-1.19691	9.37304e-09	-1.26268	-1.48452	1.56813e-05	-1.75682	-1.52264
162187427	rs16849226	7.39588e-12	-1.75842	-0.309934	3.50863e-08	-1.4922	0.0649861	8.52528e-05	-1.6325	0.0461968
162187442	rs16849228	2.06764e-11	-1.04028	-5.80728e-10	1.5945e-07	0.0867011	-5.80728e-10	0.000187256	-0.799444	-5.80728e-10
162187661	rs148097713	2.07734e-11	-1.29652e-10	-1.0356	3.27716e-08	-1.29652e-10	-1.49547	9.39785e-05	-1.29652e-10	-1.48886
162187729	rs78635274	4.75788e-12	-0.872585	-1.63689	1.00773e-08	-1.02395	-1.65079	3.35035e-05	-0.863015	-1.65726
162188150	rs6800304	2.05504e-12	-1.76117	-1.58781	6.54659e-09	-1.50636	-1.59973	2.0438e-05	-1.39102	-1.6235
162188426	rs62292903	2.35694e-12	-1.60113	-1.61077	1.11301e-08	-0.949064	-1.62631	1.8269e-05	-1.49313	-1.63359
162188625	rs9823293	2.03521e-12	-1.76364	-1.59503	6.55094e-09	-1.49875	-1.60667	2.18267e-05	-1.31895	-1.62984
162188723	rs77320845	7.59286e-12	-1.76581	-0.276259	4.00793e-08	-1.39695	0.10278	9.48082e-05	-1.56386	0.0837955
162188734	rs16849242	2.41265e-12	-1.72375	-1.4648	9.81964e-09	-1.52224	-1.1784	2.47749e-05	-1.64994	-1.17215
162188992	rs7625235	1.78283e-11	-1.07675	-0.111733	3.63481e-08	-1.3999	0.0080128	6.68375e-05	-1.75871	-0.0709506
162189005	rs4856695	1.74072e-11	-1.10066	-0.111733	3.57225e-08	-1.41726	0.0080128	6.66882e-05	-1.76094	-0.0709506
162189819	rs200457128	1.50531e-11	-1.29652e-10	-1.35769	3.71642e-08	-1.29652e-10	-1.36968	0.000104791	-1.29652e-10	-1.37995
162190009	rs13085717	2.03885e-12	-1.76364	-1.59324	6.56221e-09	-1.49875	-1.60495	2.1861e-05	-1.31895	-1.62827
162190087	rs13085897	2.08171e-11	-1.0335	-5.80728e-10	1.61185e-07	0.0975268	-5.80728e-10	0.000188727	-0.791621	-5.80728e-10
162190445	rs1119792	2.54446e-12	-1.43722	-1.69814	1.75805e-08	-0.492621	-1.62562	3.6666e-05	-0.817509	-1.61256
162190588	rs76687402	7.79932e-12	-1.76553	-0.249707	4.22391e-08	-1.37423	0.132547	9.93222e-05	-1.54696	0.11341
162191017	rs7637042	2.04996e-12	-1.76364	-1.58781	6.59657e-09	-1.49875	-1.59973	2.19655e-05	-1.31895	-1.6235
162191204	rs73163519	4.21128e-12	-0.892132	-1.73937	6.13664e-09	-1.49184	-1.67891	1.66477e-05	-1.53087	-1.68878
162191746	rs13073284	2.49962e-11	-0.850551	-5.80728e-10	2.14502e-07	0.383292	-5.80728e-10	0.0002327	-0.582173	-5.80728e-10
162191834	rs183551082	1.40198e-11	-1.4288	-5.80728e-10	2.94044e-08	-1.60388	-5.80728e-10	8.92278e-05	-1.54073	-5.80728e-10
162191986	rs9863537	2.05334e-12	-1.76364	-1.58616	6.60704e-09	-1.49875	-1.59814	2.19974e-05	-1.31895	-1.62205
162192169	rs62292904	4.30566e-12	-0.864961	-1.74438	3.664e-08	0.361181	-1.74507	3.99868e-05	-0.598568	-1.74481
162192332	rs6441490	2.05334e-12	-1.76364	-1.58616	6.60704e-09	-1.49875	-1.59814	2.19974e-05	-1.31895	-1.62205
162192511	rs6441491	2.62929e-12	-1.72924	-1.37331	6.1307e-09	-1.76559	-1.40613	1.92386e-05	-1.63415	-1.44085
162192541	rs6441492	2.05115e-12	-1.76364	-1.58723	6.60027e-09	-1.49875	-1.59917	2.19768e-05	-1.31895	-1.62299
162192660	rs6441493	2.05115e-12	-1.76364	-1.58723	6.60027e-09	-1.49875	-1.59917	2.19768e-05	-1.31895	-1.62299
162193041	rs35429442	2.06764e-11	-1.04028	-5.80728e-10	1.5945e-07	0.0867011	-5.80728e-10	0.000187256	-0.799444	-5.80728e-10
162193212	rs9849220	2.55333e-12	-1.43722	-1.69466	1.76776e-08	-0.492621	-1.62011	3.68791e-05	-0.817509	-1.60677
162193250	rs9849351	2.57144e-12	-1.4305	-1.69431	1.79222e-08	-0.479424	-1.61957	3.73232e-05	-0.806115	-1.60619
162193437	rs7621601	2.63155e-12	-1.7323	-1.3694	6.15557e-09	-1.76527	-1.4024	1.94229e-05	-1.62816	-1.43731
162193466	rs7623861	2.05115e-12	-1.76364	-1.58723	6.60027e-09	-1.49875	-1.59917	2.19768e-05	-1.31895	-1.62299
162193991	rs10936286	2.57333e-12	-1.4305	-1.69358	1.79428e-08	-0.479424	-1.61841	3.73684e-05	-0.806115	-1.60498
162194091	rs9874311	2.05351e-12	-1.76433	-1.5854	6.55768e-09	-1.50698	-1.59741	2.17786e-05	-1.32961	-1.62138
162195128	rs10936288	2.05179e-12	-1.76334	-1.58723	6.7003e-09	-1.48371	-1.59917	2.21448e-05	-1.31133	-1.62299
162195139	rs12495573	2.04843e-12	-1.76334	-1.58886	6.68976e-09	-1.48371	-1.60074	2.21129e-05	-1.31133	-1.62443
162195248	rs13325122	2.57706e-12	-1.4305	-1.69213	1.79834e-08	-0.479424	-1.61615	3.74574e-05	-0.806115	-1.6026
162195413	rs9851947	2.0587e-12	-1.76364	-1.58356	6.62361e-09	-1.49875	-1.59564	2.20479e-05	-1.31895	-1.61976
162195449	rs9869554	2.0587e-12	-1.76364	-1.58356	6.62361e-09	-1.49875	-1.59564	2.20479e-05	-1.31895	-1.61976
162195506	rs141976173	1.87048e-12	-1.76577	-1.67731	4.99876e-09	-1.68632	-1.68952	1.60989e-05	-1.55912	-1.69405
162195612	rs7641818	2.06251e-12	-1.76364	-1.5817	6.63542e-09	-1.49875	-1.59386	2.20839e-05	-1.31895	-1.61813
162195645	rs7641827	2.06251e-12	-1.76364	-1.5817	6.63542e-09	-1.49875	-1.59386	2.20839e-05	-1.31895	-1.61813
162195995	rs7642220	2.0587e-12	-1.76364	-1.58356	6.62361e-09	-1.49875	-1.59564	2.20479e-05	-1.31895	-1.61976
162196013	rs114011082	1.87048e-12	-1.76577	-1.67731	4.99876e-09	-1.68632	-1.68952	1.60989e-05	-1.55912	-1.69405
162196124	rs10470339	2.6619e-12	-1.7323	-1.35793	6.2234e-09	-1.76527	-1.39144	1.96258e-05	-1.62816	-1.42692
162196185	rs9837113	2.06251e-12	-1.76364	-1.5817	6.63542e-09	-1.49875	-1.59386	2.20839e-05	-1.31895	-1.61813
162196546	rs6763669	2.06251e-12	-1.76364	-1.5817	6.63542e-09	-1.49875	-1.59386	2.20839e-05	-1.31895	-1.61813
162196773	rs6788435	2.06251e-12	-1.76364	-1.5817	6.63542e-09	-1.49875	-1.59386	2.20839e-05	-1.31895	-1.61813
162196843	rs36159269	2.48249e-11	-0.857427	-5.80728e-10	2.12253e-07	0.372749	-5.80728e-10	0.000230887	-0.589994	-5.80728e-10
162196959	rs79762312	8.5533e-12	-1.7646	-0.158356	4.78696e-08	-1.35129	0.234746	0.000111864	-1.52973	0.215093
162196973	rs13096678	2.48249e-11	-0.857427	-5.80728e-10	2.12253e-07	0.372749	-5.80728e-10	0.000230887	-0.589994	-5.80728e-10
162197117	rs374489541	2.0242e-11	-1.29652e-10	-1.06151	3.55105e-08	-1.29652e-10	-1.4152	0.000100501	-1.29652e-10	-1.42176
162197354	rs9842614	2.50442e-12	-1.46241	-1.68881	1.84135e-08	-0.460934	-1.61101	3.68088e-05	-0.828987	-1.5972
162197764	rs9637373	2.06408e-12	-1.76364	-1.58095	6.64026e-09	-1.49875	-1.59313	2.20987e-05	-1.31895	-1.61746
162198135	rs7349544	2.59646e-12	-1.42708	-1.68804	1.81568e-08	-0.476162	-1.60982	3.75593e-05	-0.810048	-1.59595
162198319	rs111363942	8.62849e-12	-1.76539	-0.14881	4.75049e-08	-1.3696	0.245407	0.000111511	-1.5435	0.225701
162198322	rs6441494	2.06754e-12	-1.76364	-1.57927	6.65097e-09	-1.49875	-1.59152	2.21314e-05	-1.31895	-1.61598
162198347	rs13060442	9.67435e-11	0.50279	-5.80728e-10	1.08563e-07	-0.297693	-5.80728e-10	0.000242077	-0.542667	-5.80728e-10
162198839	rs12492138	1.86741e-12	-1.76573	-1.67899	4.98397e-09	-1.68777	-1.69104	1.60381e-05	-1.56145	-1.69551
162199131	rs112454008	1.2927e-11	-1.50995	-5.80728e-10	2.93048e-08	-1.60728	-5.80728e-10	7.53838e-05	-1.70933	-5.80728e-10
162199397	rs13088979	2.34976e-12	-1.6622	-1.55277	1.01745e-08	-1.09369	-1.57145	1.77774e-05	-1.57372	-1.58027
162199504	rs7432328	1.15804e-11	-1.61996	-5.80728e-10	2.83727e-08	-1.6396	-5.80728e-10	7.14186e-05	-1.76336	-5.80728e-10
162199658	rs78936749	1.8741e-12	-1.76554	-1.67561	4.97806e-09	-1.69201	-1.68797	1.59745e-05	-1.56836	-1.69257
162199815	rs4856696	2.06754e-12	-1.76364	-1.57927	6.65097e-09	-1.49875	-1.59152	2.21314e-05	-1.31895	-1.61598
162199841	rs117475486	1.02923e-11	-1.29652e-10	-1.73788	2.56236e-08	-1.29652e-10	-1.74151	7.36789e-05	-1.29652e-10	-1.73221
162200194	rs4856641	2.06754e-12	-1.76364	-1.57927	6.65097e-09	-1.49875	-1.59152	2.21314e-05	-1.31895	-1.61598
162200226	rs62293961	2.35514e-12	-1.6622	-1.55048	1.01967e-08	-1.09369	-1.56928	1.78151e-05	-1.57372	-1.57815
162200360	rs58947267	2.38935e-11	-1.29652e-10	-0.895667	4.86195e-08	-1.29652e-10	-1.101	0.000130367	-1.29652e-10	-1.16157
162200361	rs62293962	2.35514e-12	-1.6622	-1.55048	1.01967e-08	-1.09369	-1.56928	1.78151e-05	-1.57372	-1.57815
162200825	rs7429337	2.06754e-12	-1.76364	-1.57927	6.65097e-09	-1.49875	-1.59152	2.21314e-05	-1.31895	-1.61598
162200873	rs1585657	2.57484e-12	-1.43722	-1.68627	1.7909e-08	-0.492621	-1.6071	3.73867e-05	-0.817509	-1.5931
162200914	rs11721162	2.33529e-12	-1.6622	-1.55894	1.0115e-08	-1.09369	-1.57732	1.76761e-05	-1.57372	-1.58599
162201012	rs9863594	2.06754e-12	-1.76364	-1.57927	6.65097e-09	-1.49875	-1.59152	2.21314e-05	-1.31895	-1.61598
162201184	rs9863897	2.07141e-12	-1.76364	-1.5774	6.66296e-09	-1.49875	-1.58972	2.2168e-05	-1.31895	-1.61433
162201753	rs6414398	2.07141e-12	-1.76364	-1.5774	6.66296e-09	-1.49875	-1.58972	2.2168e-05	-1.31895	-1.61433
162202064	rs6795129	2.46385e-11	-0.864961	-5.80728e-10	2.09811e-07	0.361181	-5.80728e-10	0.000228916	-0.598568	-5.80728e-10
162202097	rs2086090	2.03902e-11	-1.10066	0.0464351	4.20775e-08	-1.41726	0.171744	7.82659e-05	-1.76094	0.0891343
162202143	rs2086089	2.5759e-12	-1.43722	-1.68586	1.79203e-08	-0.492621	-1.60647	3.74114e-05	-0.817509	-1.59244
162202246	rs116449860	5.59983e-11	-0.0439518	-5.80728e-10	4.16575e-08	-1.25555	-5.80728e-10	0.000197736	-0.744991	-5.80728e-10
162202403	rs6441496	2.07531e-12	-1.76364	-1.57552	6.67503e-09	-1.49875	-1.5879	2.22048e-05	-1.31895	-1.61267
162202742	rs12489238	1.86708e-12	-1.76568	-1.67922	4.97357e-09	-1.6892	-1.6917	1.59982e-05	-1.56377	-1.69568
162202761	rs12495768	1.86636e-12	-1.76568	-1.6796	4.97409e-09	-1.6892	-1.69159	1.59925e-05	-1.56377	-1.69604
162202825	rs6441497	2.70493e-12	-1.7323	-1.34189	6.31956e-09	-1.76527	-1.3761	1.99135e-05	-1.62816	-1.41237
162203013	rs6441498	1.99236e-11	-1.14604	0.0686689	4.16741e-08	-1.44989	0.19474	7.9795e-05	-1.76409	0.111631
162203018	rs6441499	2.00966e-12	-1.76577	-1.60554	6.10203e-09	-1.55965	-1.61675	2.07188e-05	-1.36185	-1.63903
162203153	rs79360761	5.09808e-12	-0.858879	-1.58153	1.07493e-08	-1.01146	-1.59873	3.57257e-05	-0.849236	-1.60681
162203327	rs80299917	5.08924e-12	-0.854952	-1.58719	1.07303e-08	-1.00788	-1.60408	3.56809e-05	-0.845289	-1.61202
162203603	rs7428875	2.01311e-12	-1.76577	-1.60382	6.11207e-09	-1.55965	-1.61511	2.07498e-05	-1.36185	-1.63753
162203923	rs11720326	5.12791e-12	-0.854952	-1.57962	1.08074e-08	-1.00788	-1.59692	3.59301e-05	-0.845289	-1.60506
162203945	rs16849405	9.43093e-12	-1.76564	-0.0596396	5.19894e-08	-1.37883	0.344839	0.000122263	-1.5504	0.324646
162204222	rs75880301	5.13777e-12	-0.854952	-1.5777	1.0827e-08	-1.00788	-1.5951	3.59936e-05	-0.845289	-1.60329
162204650	rs78312447	9.56555e-12	-1.76553	-0.0455754	5.30533e-08	-1.37423	0.360497	0.00012461	-1.54696	0.340228
162204912	rs78957676	9.35646e-12	-1.76565	-0.0675604	4.99388e-08	-1.41025	0.336018	0.000118406	-1.57367	0.315868
162204914	rs73163527	1.01553e-11	-1.75128	-5.80728e-10	4.93336e-08	-1.08642	-5.80728e-10	7.87001e-05	-1.66628	-5.80728e-10
162205256	rs76363751	1.86311e-12	-1.76578	-1.68125	4.98307e-09	-1.68591	-1.69308	1.60549e-05	-1.55845	-1.69746
162205333	rs1382204	2.58495e-12	-1.44453	-1.67503	1.79538e-08	-0.50706	-1.59017	3.75851e-05	-0.829965	-1.57535
162205345	rs7431616	2.01344e-12	-1.7656	-1.60382	6.06801e-09	-1.56689	-1.61511	2.05403e-05	-1.372	-1.63753
162205597	rs9868505	2.01344e-12	-1.7656	-1.60382	6.06801e-09	-1.56689	-1.61511	2.05403e-05	-1.372	-1.63753
162205646	rs78049700	2.60935e-12	-1.43722	-1.67295	1.82712e-08	-0.492621	-1.58708	3.81792e-05	-0.817509	-1.57212
162205779	rs13064235	2.01344e-12	-1.7656	-1.60382	6.06801e-09	-1.56689	-1.61511	2.05403e-05	-1.372	-1.63753
162205874	rs80145675	9.65944e-12	-1.76523	-0.0361084	5.41151e-08	-1.36495	0.371033	0.000126802	-1.54001	0.350713
162206039	rs9855439	2.00812e-12	-1.7656	-1.60647	6.05263e-09	-1.56689	-1.61765	2.04929e-05	-1.372	-1.63984
162206719	rs71314100	2.0914e-11	-1.02885	-5.80728e-10	1.57462e-07	0.0741551	-5.80728e-10	0.000207531	-0.696642	-5.80728e-10
162207598	rs35620406	2.0914e-11	-1.02885	-5.80728e-10	1.57462e-07	0.0741551	-5.80728e-10	0.000207531	-0.696642	-5.80728e-10
162207853	rs6441500	2.00779e-12	-1.76577	-1.60647	6.09657e-09	-1.55965	-1.61765	2.0702e-05	-1.36185	-1.63984
162208062	rs6791711	2.70507e-12	-1.76574	-1.30841	9.35048e-09	-1.7272	-1.0224	2.67243e-05	-1.73449	-1.01186
162208129	rs35945221	2.3504e-12	-1.71785	-1.49684	9.01987e-09	-1.26882	-1.51678	1.77882e-05	-1.62552	-1.52786
162208721	rs191750698	5.78614e-11	-1.29652e-10	-0.0112221	6.22068e-07	-1.29652e-10	1.44802	0.00176416	-1.29652e-10	1.44351
162208957	rs1026693	2.67074e-12	-1.42371	-1.66321	1.90307e-08	-0.46616	-1.57281	3.96488e-05	-0.794654	-1.55721
162209065	rs6441501	2.01806e-12	-1.76581	-1.60133	6.17198e-09	-1.55229	-1.61272	2.10099e-05	-1.35157	-1.63536
162209365	rs1026692	2.79767e-12	-1.73522	-1.30526	6.5481e-09	-1.76483	-1.34102	2.07154e-05	-1.62203	-1.37902
162209545	rs1026691	2.67319e-12	-1.42371	-1.66229	1.9056e-08	-0.46616	-1.57149	3.97039e-05	-0.794654	-1.55582
162210027	rs1031839	2.02474e-12	-1.76581	-1.59803	6.19159e-09	-1.55229	-1.60954	2.10707e-05	-1.35157	-1.63247
162210053	rs1015177	2.02474e-12	-1.76581	-1.59803	6.19159e-09	-1.55229	-1.60954	2.10707e-05	-1.35157	-1.63247
162210236	rs73163529	2.71314e-12	-1.76378	-1.30738	9.13356e-09	-1.75199	-1.02108	2.61734e-05	-1.75665	-1.01053
162210421	rs78664662	5.36168e-12	-0.82482	-1.56518	1.12621e-08	-0.98037	-1.58322	3.7518e-05	-0.814999	-1.5921
162211091	rs74883110	1.0232e-11	-1.75743	0.0136802	4.97639e-08	-1.50413	0.426395	0.000121607	-1.63694	0.405811
162211481	rs2199604	2.70269e-12	-1.41685	-1.65817	1.94268e-08	-0.45283	-1.56555	4.04139e-05	-0.783127	-1.54962
162211492	rs62293966	2.40029e-12	-1.71051	-1.48317	9.33909e-09	-1.24578	-1.50504	1.82266e-05	-1.61316	-1.51588
162211524	rs28698022	2.92452e-12	-1.51273	-1.48341	7.24829e-09	-1.56126	-1.443	1.68151e-05	-1.74251	-1.46714
162211871	rs56806422	1.87195e-11	-1.29652e-10	-1.13971	3.94116e-08	-1.29652e-10	-1.31097	0.000112811	-1.29652e-10	-1.30621
162212831	rs7646771	2.03704e-12	-1.76581	-1.59197	6.22771e-09	-1.55229	-1.60373	2.11829e-05	-1.35157	-1.62716
162213126	rs1478157	2.70652e-12	-1.42371	-1.6499	1.93971e-08	-0.46616	-1.55374	4.04454e-05	-0.794654	-1.53732
162213130	rs149207860	3.2252e-11	-0.595695	-5.80728e-10	5.65827e-08	-0.949325	-5.80728e-10	0.000184556	-0.813969	-5.80728e-10
162213908	rs6806260	2.0914e-11	-1.02885	-5.80728e-10	1.57462e-07	0.0741551	-5.80728e-10	0.000207531	-0.696642	-5.80728e-10
162214020	rs137926283	2.12411e-11	-1.29652e-10	-1.01334	4.05914e-08	-1.29652e-10	-1.28147	0.000114303	-1.29652e-10	-1.29307
162214109	rs142506018	1.02123e-11	-1.74568	-5.80728e-10	2.62248e-08	-1.71832	-5.80728e-10	7.13649e-05	-1.76412	-5.80728e-10
162214853	rs11923869	6.14693e-12	-1.23463	-1.01869	1.46545e-08	-1.50964	-0.790643	3.03949e-05	-1.76519	-0.852459
162214948	rs9855432	1.7578e-12	-1.76032	-1.74489	5.78997e-09	-1.48375	-1.74516	2.0964e-05	-1.24564	-1.74348
162215426	rs7619644	2.64243e-12	-1.71619	-1.38138	1.06377e-08	-1.26352	-1.35711	2.08142e-05	-1.6227	-1.37359
162215701	rs113982775	6.29986e-12	-1.76168	-0.467069	3.56604e-08	-1.31242	-0.0985697	8.30679e-05	-1.50018	-0.11208
162216338	rs9823249	4.48361e-11	-1.62074	1.35448	6.16148e-08	-1.43608	0.571951	0.000112508	-1.76318	0.454283
162216666	rs1351091	2.26411e-12	-1.75854	-1.49355	5.65901e-09	-1.75181	-1.49997	1.93396e-05	-1.54064	-1.52913
162217132	rs6414399	1.76875e-12	-1.75453	-1.74447	5.9966e-09	-1.44861	-1.74523	2.19653e-05	-1.19829	-1.74417
162217232	rs2318455	2.65695e-12	-1.42371	-1.66839	1.94803e-08	-0.46616	-1.54946	4.05758e-05	-0.794654	-1.5341
162217269	rs144601591	1.04676e-11	-1.29652e-10	-1.72098	2.55882e-08	-1.29652e-10	-1.7429	7.2833e-05	-1.29652e-10	-1.74375
162217405	rs1478156	2.24213e-12	-1.76117	-1.50067	5.65027e-09	-1.75039	-1.50294	1.94342e-05	-1.52953	-1.53536
162217458	rs76691095	6.30132e-12	-1.7655	-0.463018	3.37184e-08	-1.37301	-0.0939721	7.97077e-05	-1.54605	-0.107502
162217772	rs1478155	1.76342e-12	-1.75768	-1.74433	5.89072e-09	-1.46643	-1.74522	2.14428e-05	-1.22222	-1.74431
162217828	rs6441502	1.76342e-12	-1.75768	-1.74433	5.89072e-09	-1.46643	-1.74522	2.14428e-05	-1.22222	-1.74431
162217972	rs78044907	5.84341e-12	-0.801172	-1.50279	1.27371e-08	-0.958752	-1.48176	4.22844e-05	-0.791228	-1.49628
162217994	rs6441503	2.26526e-12	-1.75986	-1.49172	5.70465e-09	-1.74981	-1.49393	1.95248e-05	-1.53283	-1.52741
162218154	rs115265583	5.27165e-12	-0.903523	-1.50341	1.16025e-08	-1.05213	-1.48168	3.81299e-05	-0.894121	-1.4968
162218364	rs114265604	1.02833e-11	-1.73875	-5.80728e-10	2.62836e-08	-1.71608	-5.80728e-10	7.15674e-05	-1.76128	-5.80728e-10
162218440	rs6414400	1.76506e-12	-1.75768	-1.74341	5.89168e-09	-1.46643	-1.74505	2.14287e-05	-1.22222	-1.74497
162218849	rs1382203	2.28512e-12	-1.75879	-1.48406	5.66522e-09	-1.7486	-1.50208	1.94809e-05	-1.52831	-1.53418
```
