## Supplementary material for "Characterization of shared and ancestry-specific signals driving complex traits using multi-ancestry fine-mapping": susiex_nc3.cs80.summary

```
# chr3:160987491-162219141
CS_ID	CS_LENGTH	CS_PURITY	MAX_PIP_SNP	BP	REF_ALLELE	ALT_ALLELE	REF_FRQ	BETA	SE	-LOG10P	MAX_PIP	POST-HOC_PROB_POP1	POST-HOC_PROB_POP2
1	95	0.983304	rs7615033	161719141	A,A	G,G	0.624254,0.507937	-0.016738,-0.0482027	0.00408236,0.00855043	4.38404,7.76301	0.0432186	0.999598	0.999974
2	48	0.829458	rs308697	161487491	A,A	C,C	0.545726,0.730159	-0.0228688,-0.0157505	0.00397094,0.00963031	8.07264,0.991645	0.0285976	0.999791	0.181922
3	959	0	rs141386449	161016111	T,NA	C,NA	0.993042,NA	0.0822897,NA	0.0237851,NA	3.267,NA	0.0383055	0.501651	0.326293
```
