## Supplementary material for "Characterization of shared and ancestry-specific signals driving complex traits using multi-ancestry fine-mapping": susiex_nc1.cs80.snp

```
BP	SNP
167221619	chr3:167221619:T:C
167221919	chr3:167221919:G:A
167222281	chr3:167222281:T:A
167222625	chr3:167222625:T:C
167222704	chr3:167222704:A:C
167222775	chr3:167222775:A:C
167222835	chr3:167222835:G:A
167222849	chr3:167222849:AG:A
167222873	chr3:167222873:A:G
167222903	chr3:167222903:CAAT:C
167223129	chr3:167223129:C:T
167223172	chr3:167223172:C:T
167223221	chr3:167223221:G:A
167223356	chr3:167223356:G:T
167223454	chr3:167223454:G:A
167223617	chr3:167223617:T:C
167223863	chr3:167223863:A:C
167224839	chr3:167224839:C:T
167225570	chr3:167225570:G:T
167225614	chr3:167225614:C:T
167225784	chr3:167225784:T:A
167226339	chr3:167226339:C:T
167226412	chr3:167226412:A:G
167226517	chr3:167226517:A:G
167226538	chr3:167226538:G:A
167226868	chr3:167226868:C:T
167227130	chr3:167227130:T:C
167227182	chr3:167227182:A:G
167227389	chr3:167227389:A:G
167227413	chr3:167227413:C:T
167227639	chr3:167227639:A:G
167227739	chr3:167227739:A:G
167228383	chr3:167228383:C:T
167228395	chr3:167228395:A:C
167228476	chr3:167228476:C:T
167228645	chr3:167228645:G:A
167229318	chr3:167229318:T:C
167229652	chr3:167229652:C:T
167229943	chr3:167229943:C:A
167230155	chr3:167230155:T:C
167230438	chr3:167230438:G:C
167230453	chr3:167230453:G:A
167230688	chr3:167230688:A:T
167230926	chr3:167230926:C:G
167230941	chr3:167230941:A:C
167231432	chr3:167231432:T:C
167231434	chr3:167231434:C:T
167231953	chr3:167231953:T:G
167232064	chr3:167232064:A:T
167232236	chr3:167232236:G:T
167232833	chr3:167232833:C:T
167233178	chr3:167233178:A:G
167233366	chr3:167233366:G:GCCTCTC
167233526	chr3:167233526:T:C
167233783	chr3:167233783:C:T
167233989	chr3:167233989:C:T
167234217	chr3:167234217:T:A
167234293	chr3:167234293:T:C
167234679	chr3:167234679:A:G
167235585	chr3:167235585:C:A
167235798	chr3:167235798:G:GC
167235803	chr3:167235803:C:T
167236112	chr3:167236112:T:A
167236706	chr3:167236706:T:C
167236768	chr3:167236768:A:G
167237691	chr3:167237691:A:G
167238131	chr3:167238131:A:G
167238479	chr3:167238479:CTCT:C
167238920	chr3:167238920:G:T
167239018	chr3:167239018:G:A
167239055	chr3:167239055:T:C
167239065	chr3:167239065:C:G
167239235	chr3:167239235:C:T
167239870	chr3:167239870:G:T
167239908	chr3:167239908:T:C
167239946	chr3:167239946:T:C
167240026	chr3:167240026:A:G
167240379	chr3:167240379:A:G
167240961	chr3:167240961:G:A
167241508	chr3:167241508:G:A
167242490	chr3:167242490:G:T
167242624	chr3:167242624:G:A
167242925	chr3:167242925:A:T
167243167	chr3:167243167:T:C
167243294	chr3:167243294:C:T
167243690	chr3:167243690:C:A
167244319	chr3:167244319:A:T
167244387	chr3:167244387:C:T
167244648	chr3:167244648:G:A
167244808	chr3:167244808:C:A
167244810	chr3:167244810:T:C
167244966	chr3:167244966:T:A
167244980	chr3:167244980:C:A
167245135	chr3:167245135:C:T
167245141	chr3:167245141:C:T
167245162	chr3:167245162:C:T
167245321	chr3:167245321:C:A
167245575	chr3:167245575:A:G
167245667	chr3:167245667:G:T
167246089	chr3:167246089:G:C
167246285	chr3:167246285:T:A
167246430	chr3:167246430:G:A
167246442	chr3:167246442:C:T
167246459	chr3:167246459:C:T
167246603	chr3:167246603:A:G
167246794	chr3:167246794:GT:G
167246797	chr3:167246797:A:C
167246800	chr3:167246800:C:T
167246969	chr3:167246969:T:C
167247275	chr3:167247275:T:C
167247622	chr3:167247622:G:A
167247626	chr3:167247626:T:C
167247877	chr3:167247877:G:A
167247890	chr3:167247890:T:C
167247991	chr3:167247991:A:C
167248038	chr3:167248038:C:T
167248247	chr3:167248247:G:A
167248308	chr3:167248308:C:T
167248648	chr3:167248648:C:T
167249518	chr3:167249518:A:G
167249567	chr3:167249567:G:T
167249578	chr3:167249578:G:A
167249684	chr3:167249684:C:A
167249908	chr3:167249908:A:G
167250300	chr3:167250300:A:G
167250308	chr3:167250308:A:G
167250702	chr3:167250702:C:T
167250703	chr3:167250703:A:T
167250707	chr3:167250707:C:T
167250964	chr3:167250964:C:G
167251331	chr3:167251331:C:T
167251390	chr3:167251390:A:G
167251440	chr3:167251440:G:A
167251529	chr3:167251529:G:A
167251563	chr3:167251563:G:A
167251591	chr3:167251591:T:C
167251890	chr3:167251890:T:C
167251999	chr3:167251999:A:G
167252470	chr3:167252470:T:G
167252805	chr3:167252805:TAAAAATG:T
167252872	chr3:167252872:AAAT:A
167252997	chr3:167252997:C:T
167253099	chr3:167253099:T:C
167253415	chr3:167253415:A:G
167253719	chr3:167253719:G:A
167253824	chr3:167253824:A:G
167254669	chr3:167254669:G:T
167255102	chr3:167255102:G:A
167255145	chr3:167255145:A:T
167255163	chr3:167255163:C:T
167255186	chr3:167255186:G:A
167255250	chr3:167255250:C:T
167255353	chr3:167255353:A:G
167255410	chr3:167255410:G:A
167255467	chr3:167255467:T:G
167256325	chr3:167256325:G:A
167256501	chr3:167256501:G:A
167257491	chr3:167257491:G:C
167257859	chr3:167257859:T:A
167258073	chr3:167258073:C:T
167258538	chr3:167258538:C:CTATGTTGAAGAAGAGTGG
167258605	chr3:167258605:C:T
167258692	chr3:167258692:G:A
167258943	chr3:167258943:T:C
167259256	chr3:167259256:G:A
167259731	chr3:167259731:T:C
167259809	chr3:167259809:C:T
167260675	chr3:167260675:T:A
167260917	chr3:167260917:T:A
167261234	chr3:167261234:C:T
167261569	chr3:167261569:T:C
167261580	chr3:167261580:G:T
167261639	chr3:167261639:A:G
167261887	chr3:167261887:C:T
167261934	chr3:167261934:A:C
167262526	chr3:167262526:T:G
167262620	chr3:167262620:A:T
167262650	chr3:167262650:T:C
167262805	chr3:167262805:T:C
167263181	chr3:167263181:C:G
167263183	chr3:167263183:C:T
167263217	chr3:167263217:A:G
167263428	chr3:167263428:A:G
167263498	chr3:167263498:A:G
167263861	chr3:167263861:A:G
167263879	chr3:167263879:G:A
167263909	chr3:167263909:T:C
167264009	chr3:167264009:C:T
167264390	chr3:167264390:T:C
167264561	chr3:167264561:C:T
167264813	chr3:167264813:C:A
167264923	chr3:167264923:C:T
167265320	chr3:167265320:C:T
167265549	chr3:167265549:G:T
167266136	chr3:167266136:C:T
167266367	chr3:167266367:T:C
167266601	chr3:167266601:G:A
167266870	chr3:167266870:G:A
167266881	chr3:167266881:C:T
167267066	chr3:167267066:C:T
167267127	chr3:167267127:A:G
167267409	chr3:167267409:C:T
167267505	chr3:167267505:G:A
167268151	chr3:167268151:G:A
167268172	chr3:167268172:G:T
167268526	chr3:167268526:T:C
167268632	chr3:167268632:T:A
167269474	chr3:167269474:A:C
167269571	chr3:167269571:C:T
167269617	chr3:167269617:G:T
167269706	chr3:167269706:C:T
167269813	chr3:167269813:C:T
167270324	chr3:167270324:G:A
167270520	chr3:167270520:G:A
167270542	chr3:167270542:A:G
167270564	chr3:167270564:A:G
167270582	chr3:167270582:G:A
167270660	chr3:167270660:A:C
167270761	chr3:167270761:GCTTA:G
167270906	chr3:167270906:A:G
167271053	chr3:167271053:A:G
167271108	chr3:167271108:C:A
167271205	chr3:167271205:CA:C
167271418	chr3:167271418:C:T
167271680	chr3:167271680:C:A
167271803	chr3:167271803:C:A
167271952	chr3:167271952:C:A
167272329	chr3:167272329:C:T
167272844	chr3:167272844:C:T
167272923	chr3:167272923:T:C
167273091	chr3:167273091:C:T
167273302	chr3:167273302:C:T
167273691	chr3:167273691:C:T
167273857	chr3:167273857:T:C
167274173	chr3:167274173:C:T
167274234	chr3:167274234:A:G
167274359	chr3:167274359:A:G
167274764	chr3:167274764:T:C
167274995	chr3:167274995:T:C
167275263	chr3:167275263:C:T
167275328	chr3:167275328:C:T
167275447	chr3:167275447:C:T
167275586	chr3:167275586:C:T
167275606	chr3:167275606:C:T
167275635	chr3:167275635:C:T
167275696	chr3:167275696:T:TG
167275817	chr3:167275817:C:G
167276043	chr3:167276043:C:T
167276054	chr3:167276054:C:T
167276213	chr3:167276213:CA:C
167276437	chr3:167276437:T:C
167276509	chr3:167276509:A:C
167276700	chr3:167276700:C:T
167276753	chr3:167276753:G:A
167277022	chr3:167277022:C:T
167277081	chr3:167277081:G:T
167277161	chr3:167277161:C:T
167277276	chr3:167277276:TCCAATTAAAAGACA:T
167277520	chr3:167277520:A:C
167277548	chr3:167277548:A:T
167277576	chr3:167277576:C:T
167277678	chr3:167277678:T:C
167277684	chr3:167277684:G:T
167278393	chr3:167278393:C:T
167278661	chr3:167278661:T:C
167278897	chr3:167278897:C:G
167279083	chr3:167279083:C:T
167279310	chr3:167279310:C:T
167279345	chr3:167279345:A:T
167279676	chr3:167279676:G:T
167279954	chr3:167279954:G:A
167280257	chr3:167280257:TTAAAG:T
167280346	chr3:167280346:C:T
167280745	chr3:167280745:C:G
167280992	chr3:167280992:A:C
167281201	chr3:167281201:G:C
167281213	chr3:167281213:T:C
167281751	chr3:167281751:T:C
167281838	chr3:167281838:T:C
167282071	chr3:167282071:G:A
167282117	chr3:167282117:A:C
167282468	chr3:167282468:G:C
167283002	chr3:167283002:T:C
167283509	chr3:167283509:C:A
167283789	chr3:167283789:C:T
167284070	chr3:167284070:T:C
167284092	chr3:167284092:A:T
167284095	chr3:167284095:A:G
167284370	chr3:167284370:G:C
167284970	chr3:167284970:A:T
167285950	chr3:167285950:G:C
167286035	chr3:167286035:G:A
167286107	chr3:167286107:C:A
167286214	chr3:167286214:G:A
167286259	chr3:167286259:G:A
167286300	chr3:167286300:A:G
167286733	chr3:167286733:C:G
167287168	chr3:167287168:C:A
167287178	chr3:167287178:C:T
167288766	chr3:167288766:T:C
167288780	chr3:167288780:G:T
167288824	chr3:167288824:G:T
167289223	chr3:167289223:T:C
167289528	chr3:167289528:C:A
167289543	chr3:167289543:A:G
167289898	chr3:167289898:A:G
167289990	chr3:167289990:T:C
167290102	chr3:167290102:C:T
167290208	chr3:167290208:G:A
167290241	chr3:167290241:C:T
167290294	chr3:167290294:T:C
167290440	chr3:167290440:C:G
167290471	chr3:167290471:T:C
167290724	chr3:167290724:G:C
167290991	chr3:167290991:A:G
167291026	chr3:167291026:G:A
167291124	chr3:167291124:A:G
167291305	chr3:167291305:G:A
167291845	chr3:167291845:G:A
167291866	chr3:167291866:C:T
167292259	chr3:167292259:C:T
167292509	chr3:167292509:A:G
167292895	chr3:167292895:A:G
167293448	chr3:167293448:T:C
167293502	chr3:167293502:T:C
167293767	chr3:167293767:C:T
167293900	chr3:167293900:AACAG:A
167294075	chr3:167294075:G:C
167294282	chr3:167294282:T:C
167294366	chr3:167294366:A:G
167294373	chr3:167294373:A:G
167294400	chr3:167294400:A:G
167294498	chr3:167294498:T:G
167294720	chr3:167294720:C:T
167294861	chr3:167294861:C:T
167294989	chr3:167294989:G:A
167295333	chr3:167295333:A:G
167295383	chr3:167295383:C:T
167295606	chr3:167295606:C:T
167295850	chr3:167295850:C:A
167295891	chr3:167295891:A:G
167295989	chr3:167295989:G:A
167296043	chr3:167296043:G:A
167296257	chr3:167296257:C:T
167296415	chr3:167296415:T:C
167296632	chr3:167296632:C:A
167296736	chr3:167296736:A:G
167297175	chr3:167297175:A:C
167297176	chr3:167297176:A:G
167297416	chr3:167297416:C:T
167297525	chr3:167297525:G:C
167297665	chr3:167297665:G:C
167297666	chr3:167297666:G:T
167298788	chr3:167298788:A:G
167299361	chr3:167299361:A:G
167299450	chr3:167299450:A:G
167299639	chr3:167299639:C:A
167300231	chr3:167300231:T:C
167300363	chr3:167300363:A:C
167300849	chr3:167300849:C:T
167301093	chr3:167301093:T:C
167301103	chr3:167301103:T:C
167301107	chr3:167301107:T:C
167301176	chr3:167301176:C:T
167301291	chr3:167301291:T:C
167301539	chr3:167301539:T:C
167301618	chr3:167301618:T:C
167301807	chr3:167301807:G:A
167301873	chr3:167301873:C:T
167302023	chr3:167302023:A:G
167302396	chr3:167302396:T:G
167302668	chr3:167302668:T:C
167302904	chr3:167302904:G:A
167303187	chr3:167303187:G:A
167303501	chr3:167303501:ATCCTACTTCT:A
167303591	chr3:167303591:G:A
167303683	chr3:167303683:G:A
167303867	chr3:167303867:A:G
167303951	chr3:167303951:T:A
167304088	chr3:167304088:A:T
167304517	chr3:167304517:T:C
167304518	chr3:167304518:T:A
167304908	chr3:167304908:CA:C
167305046	chr3:167305046:T:C
167305134	chr3:167305134:C:T
167305227	chr3:167305227:C:T
167305705	chr3:167305705:C:T
167305785	chr3:167305785:C:T
167305836	chr3:167305836:A:G
167305872	chr3:167305872:C:T
167305950	chr3:167305950:G:C
167306304	chr3:167306304:A:G
167306574	chr3:167306574:TTTAAAA:T
167306599	chr3:167306599:G:C
167306712	chr3:167306712:C:T
167306805	chr3:167306805:T:C
167306910	chr3:167306910:T:A
167307081	chr3:167307081:C:G
167307157	chr3:167307157:AC:A
167307218	chr3:167307218:G:A
167307416	chr3:167307416:C:T
167307766	chr3:167307766:G:A
167307953	chr3:167307953:A:G
167308149	chr3:167308149:G:A
167308167	chr3:167308167:C:T
167308272	chr3:167308272:C:A
167308608	chr3:167308608:C:A
167308682	chr3:167308682:T:C
167308713	chr3:167308713:C:T
167308749	chr3:167308749:G:A
167308830	chr3:167308830:G:C
167309513	chr3:167309513:G:T
167309598	chr3:167309598:G:A
167309646	chr3:167309646:A:C
167310269	chr3:167310269:G:A
167310345	chr3:167310345:G:C
167310498	chr3:167310498:A:G
167310632	chr3:167310632:C:T
167310824	chr3:167310824:C:T
167311182	chr3:167311182:A:G
167311248	chr3:167311248:T:A
167311495	chr3:167311495:A:G
167311814	chr3:167311814:T:A
167311870	chr3:167311870:G:A
167312440	chr3:167312440:T:C
167312641	chr3:167312641:T:C
167313345	chr3:167313345:G:A
167313602	chr3:167313602:T:C
167314248	chr3:167314248:T:C
167315112	chr3:167315112:A:G
167315248	chr3:167315248:G:A
167315404	chr3:167315404:C:A
167315488	chr3:167315488:G:C
167315887	chr3:167315887:A:G
167316397	chr3:167316397:C:T
167316423	chr3:167316423:A:G
167316484	chr3:167316484:A:T
167316515	chr3:167316515:C:T
167316522	chr3:167316522:ATATGTTCAAGT:A
167316856	chr3:167316856:G:A
167316988	chr3:167316988:T:C
167317026	chr3:167317026:T:C
167317227	chr3:167317227:T:A
167317234	chr3:167317234:A:G
167317503	chr3:167317503:C:T
167317544	chr3:167317544:T:C
167317713	chr3:167317713:G:A
167317794	chr3:167317794:T:C
167318090	chr3:167318090:T:C
167318220	chr3:167318220:T:G
167318313	chr3:167318313:T:C
167318419	chr3:167318419:C:T
167318782	chr3:167318782:A:C
167318805	chr3:167318805:T:C
167318833	chr3:167318833:T:C
167319124	chr3:167319124:A:T
167319230	chr3:167319230:T:C
167319414	chr3:167319414:G:GT
167319713	chr3:167319713:T:G
167319757	chr3:167319757:T:A
167319803	chr3:167319803:T:C
167320151	chr3:167320151:C:T
167320870	chr3:167320870:C:T
167321090	chr3:167321090:T:C
167321744	chr3:167321744:A:G
167321873	chr3:167321873:C:T
167321898	chr3:167321898:T:C
167322397	chr3:167322397:A:C
167322482	chr3:167322482:G:C
167322524	chr3:167322524:A:G
167322648	chr3:167322648:C:T
167322843	chr3:167322843:G:C
167323375	chr3:167323375:T:G
167324113	chr3:167324113:T:A
167324452	chr3:167324452:A:G
167324759	chr3:167324759:C:T
167324780	chr3:167324780:A:G
167325834	chr3:167325834:C:T
167326712	chr3:167326712:A:G
167326724	chr3:167326724:T:A
167326764	chr3:167326764:G:A
167327186	chr3:167327186:A:G
167327480	chr3:167327480:T:C
167327600	chr3:167327600:C:T
167327873	chr3:167327873:C:T
167327953	chr3:167327953:G:A
167327999	chr3:167327999:A:G
167328103	chr3:167328103:G:A
167328248	chr3:167328248:T:A
167328748	chr3:167328748:C:T
167328853	chr3:167328853:A:G
167329291	chr3:167329291:A:C
167329449	chr3:167329449:C:G
167329910	chr3:167329910:T:C
167329932	chr3:167329932:A:G
167330093	chr3:167330093:T:C
167330643	chr3:167330643:G:GT
167330656	chr3:167330656:CTGTGGTGGAAGGAATGTT:C
167331191	chr3:167331191:AG:A
167331319	chr3:167331319:A:C
167331385	chr3:167331385:A:G
167331451	chr3:167331451:T:C
167331530	chr3:167331530:G:A
167332078	chr3:167332078:T:G
167332190	chr3:167332190:G:A
167332289	chr3:167332289:A:AC
167332705	chr3:167332705:T:C
167333026	chr3:167333026:G:A
167333145	chr3:167333145:G:A
167333596	chr3:167333596:T:C
167333871	chr3:167333871:G:T
167333938	chr3:167333938:A:G
167333981	chr3:167333981:T:C
167334016	chr3:167334016:G:A
167334200	chr3:167334200:A:G
167334460	chr3:167334460:G:A
167334551	chr3:167334551:G:A
167334684	chr3:167334684:A:G
167334764	chr3:167334764:A:G
167335488	chr3:167335488:T:A
167335797	chr3:167335797:T:C
167335927	chr3:167335927:T:C
167335998	chr3:167335998:A:C
167336360	chr3:167336360:A:G
167336579	chr3:167336579:A:G
167336589	chr3:167336589:G:A
167336617	chr3:167336617:T:G
167337044	chr3:167337044:A:G
167337255	chr3:167337255:T:C
167337671	chr3:167337671:T:C
167337975	chr3:167337975:A:G
167338309	chr3:167338309:A:T
167339076	chr3:167339076:G:A
167339883	chr3:167339883:T:C
167340038	chr3:167340038:T:G
167340064	chr3:167340064:A:G
167340521	chr3:167340521:T:C
167340572	chr3:167340572:T:C
167340721	chr3:167340721:G:C
167341257	chr3:167341257:C:T
167341816	chr3:167341816:G:A
167341957	chr3:167341957:A:G
167342309	chr3:167342309:A:G
167342496	chr3:167342496:G:A
167342531	chr3:167342531:A:G
167342594	chr3:167342594:T:C
167342710	chr3:167342710:A:G
167343406	chr3:167343406:T:G
167343598	chr3:167343598:C:T
167343713	chr3:167343713:T:C
167343881	chr3:167343881:A:G
167344201	chr3:167344201:G:C
167344450	chr3:167344450:C:T
167344939	chr3:167344939:G:A
167345114	chr3:167345114:T:C
167345226	chr3:167345226:T:C
167345235	chr3:167345235:C:T
167345558	chr3:167345558:T:A
167345748	chr3:167345748:T:C
167346132	chr3:167346132:T:G
167346579	chr3:167346579:C:T
167346709	chr3:167346709:A:T
167346719	chr3:167346719:A:G
167347095	chr3:167347095:A:T
167347162	chr3:167347162:G:A
167347401	chr3:167347401:C:T
167347462	chr3:167347462:A:G
167347514	chr3:167347514:T:G
167348124	chr3:167348124:G:T
167348937	chr3:167348937:C:T
167349532	chr3:167349532:T:A
167350370	chr3:167350370:G:A
167350468	chr3:167350468:T:A
167350579	chr3:167350579:T:C
167350849	chr3:167350849:G:T
167351009	chr3:167351009:C:T
167351216	chr3:167351216:T:C
167351476	chr3:167351476:G:A
167351573	chr3:167351573:C:T
167351770	chr3:167351770:C:T
167351961	chr3:167351961:C:T
167352690	chr3:167352690:T:A
167352956	chr3:167352956:C:A
167353025	chr3:167353025:T:C
167353570	chr3:167353570:A:G
167353848	chr3:167353848:C:T
167353873	chr3:167353873:C:T
167354524	chr3:167354524:C:T
167354575	chr3:167354575:T:A
167354853	chr3:167354853:C:T
167355018	chr3:167355018:G:C
167355310	chr3:167355310:T:A
167355911	chr3:167355911:T:C
167356375	chr3:167356375:T:C
167356679	chr3:167356679:A:G
167356792	chr3:167356792:A:G
167357085	chr3:167357085:G:A
167357681	chr3:167357681:A:G
167357719	chr3:167357719:A:G
167357726	chr3:167357726:C:T
167358796	chr3:167358796:C:T
167358970	chr3:167358970:A:AAT
167359194	chr3:167359194:G:A
167359214	chr3:167359214:T:C
167359749	chr3:167359749:G:A
167360052	chr3:167360052:A:C
167360482	chr3:167360482:T:G
167360756	chr3:167360756:T:C
167361005	chr3:167361005:T:C
167361060	chr3:167361060:T:G
167361082	chr3:167361082:C:T
167361592	chr3:167361592:A:G
167361934	chr3:167361934:T:G
167362226	chr3:167362226:T:C
167362529	chr3:167362529:G:A
167362781	chr3:167362781:T:C
167362843	chr3:167362843:A:G
167362901	chr3:167362901:G:T
167362949	chr3:167362949:T:C
167363208	chr3:167363208:A:G
167363394	chr3:167363394:A:C
167363601	chr3:167363601:C:CT
167363623	chr3:167363623:TTCCTC:T
167363889	chr3:167363889:C:T
167364176	chr3:167364176:A:G
167364482	chr3:167364482:C:A
167364584	chr3:167364584:T:C
167364716	chr3:167364716:C:A
167365166	chr3:167365166:C:T
167365201	chr3:167365201:A:G
167365240	chr3:167365240:G:A
167366056	chr3:167366056:T:C
167366442	chr3:167366442:AAAG:A
167366544	chr3:167366544:A:T
167367021	chr3:167367021:C:G
167367244	chr3:167367244:A:G
167367335	chr3:167367335:C:T
167367678	chr3:167367678:C:T
167367723	chr3:167367723:G:A
167367915	chr3:167367915:C:T
167369008	chr3:167369008:A:G
167369544	chr3:167369544:A:G
167369962	chr3:167369962:A:T
167370094	chr3:167370094:AAAGATCAC:A
167370160	chr3:167370160:A:G
167370301	chr3:167370301:A:C
167370336	chr3:167370336:TAA:T
167370338	chr3:167370338:A:AGTTT
167370687	chr3:167370687:G:T
167370759	chr3:167370759:T:C
167370827	chr3:167370827:G:A
167370938	chr3:167370938:A:G
167371142	chr3:167371142:G:A
167371798	chr3:167371798:G:A
167371832	chr3:167371832:G:A
167371994	chr3:167371994:A:G
167372437	chr3:167372437:A:G
167372786	chr3:167372786:G:T
167372862	chr3:167372862:G:T
167373078	chr3:167373078:A:G
167373254	chr3:167373254:G:A
167373579	chr3:167373579:C:T
167373593	chr3:167373593:A:G
167373899	chr3:167373899:C:A
167374156	chr3:167374156:T:C
167374553	chr3:167374553:T:C
167374683	chr3:167374683:G:C
167375524	chr3:167375524:C:T
167376160	chr3:167376160:A:G
167376678	chr3:167376678:A:G
167376801	chr3:167376801:T:C
167376969	chr3:167376969:T:A
167377023	chr3:167377023:T:C
167377322	chr3:167377322:T:C
167377773	chr3:167377773:A:G
167377857	chr3:167377857:T:G
167377902	chr3:167377902:C:A
167378567	chr3:167378567:T:C
167378624	chr3:167378624:C:T
167378717	chr3:167378717:G:A
167378912	chr3:167378912:G:A
167378948	chr3:167378948:A:G
167379019	chr3:167379019:C:A
167379034	chr3:167379034:A:C
167379271	chr3:167379271:C:T
167379591	chr3:167379591:A:C
167379633	chr3:167379633:C:T
167380150	chr3:167380150:G:T
167380209	chr3:167380209:A:G
167380933	chr3:167380933:C:CTTCTT
167381139	chr3:167381139:C:G
167381160	chr3:167381160:C:T
167381185	chr3:167381185:T:A
167381628	chr3:167381628:A:G
167381644	chr3:167381644:C:T
167381688	chr3:167381688:C:T
167381723	chr3:167381723:T:C
167381799	chr3:167381799:A:G
167382113	chr3:167382113:A:G
167382218	chr3:167382218:GGCAAA:G
167382338	chr3:167382338:T:C
167382442	chr3:167382442:T:C
167382468	chr3:167382468:T:C
167382805	chr3:167382805:G:C
167383214	chr3:167383214:T:C
167383243	chr3:167383243:G:A
167383410	chr3:167383410:A:G
167383683	chr3:167383683:C:T
167383690	chr3:167383690:T:C
167383762	chr3:167383762:C:A
167384213	chr3:167384213:T:C
167384336	chr3:167384336:T:C
167384378	chr3:167384378:G:A
167384536	chr3:167384536:G:A
167384545	chr3:167384545:CT:C
167385094	chr3:167385094:CT:C
167385685	chr3:167385685:C:T
167385823	chr3:167385823:A:G
167385881	chr3:167385881:G:A
167386172	chr3:167386172:A:T
167386245	chr3:167386245:T:C
167386491	chr3:167386491:T:C
167387196	chr3:167387196:T:G
167387459	chr3:167387459:A:G
167387501	chr3:167387501:G:A
167387956	chr3:167387956:G:A
167388382	chr3:167388382:G:A
167388515	chr3:167388515:G:A
167388817	chr3:167388817:A:G
167389339	chr3:167389339:T:C
167389352	chr3:167389352:C:T
167389684	chr3:167389684:G:A
167389823	chr3:167389823:T:TG
167390277	chr3:167390277:T:A
167390651	chr3:167390651:C:T
167390713	chr3:167390713:G:T
167391162	chr3:167391162:C:A
167391606	chr3:167391606:G:A
167391708	chr3:167391708:T:A
167392059	chr3:167392059:C:T
167392803	chr3:167392803:A:G
167393445	chr3:167393445:T:C
167393535	chr3:167393535:A:C
167393586	chr3:167393586:G:A
167393601	chr3:167393601:T:A
167393902	chr3:167393902:T:C
167394013	chr3:167394013:T:C
167394485	chr3:167394485:G:A
167394716	chr3:167394716:G:C
167394754	chr3:167394754:G:A
167395271	chr3:167395271:T:C
167395417	chr3:167395417:G:T
167395744	chr3:167395744:C:T
167395826	chr3:167395826:A:T
167396367	chr3:167396367:T:A
167396492	chr3:167396492:G:A
167396894	chr3:167396894:T:C
167397011	chr3:167397011:G:T
167397263	chr3:167397263:A:C
167397561	chr3:167397561:T:G
167398120	chr3:167398120:C:T
167398570	chr3:167398570:C:A
167398883	chr3:167398883:A:G
167398933	chr3:167398933:G:A
167399025	chr3:167399025:T:C
167399061	chr3:167399061:C:G
167399355	chr3:167399355:T:C
167399374	chr3:167399374:T:C
167399603	chr3:167399603:C:T
167400057	chr3:167400057:A:C
167400142	chr3:167400142:T:C
167400216	chr3:167400216:T:C
167401066	chr3:167401066:G:T
167401175	chr3:167401175:T:A
167401622	chr3:167401622:C:G
167402113	chr3:167402113:A:T
167402157	chr3:167402157:C:T
167402357	chr3:167402357:T:C
167402591	chr3:167402591:C:T
167403014	chr3:167403014:A:G
167403212	chr3:167403212:A:G
167403248	chr3:167403248:A:G
167404056	chr3:167404056:C:T
167404443	chr3:167404443:T:C
167404498	chr3:167404498:G:A
167404953	chr3:167404953:T:C
167404981	chr3:167404981:G:T
167405043	chr3:167405043:G:C
167405576	chr3:167405576:T:C
167405712	chr3:167405712:C:T
167405741	chr3:167405741:G:A
167406933	chr3:167406933:G:A
167406994	chr3:167406994:G:A
167407132	chr3:167407132:TC:T
167407228	chr3:167407228:T:C
167407461	chr3:167407461:C:T
167407492	chr3:167407492:A:G
167407760	chr3:167407760:G:A
167407817	chr3:167407817:T:A
167407825	chr3:167407825:G:A
167408226	chr3:167408226:G:C
167408614	chr3:167408614:T:C
167408744	chr3:167408744:C:T
167408960	chr3:167408960:A:T
167409017	chr3:167409017:G:A
167409192	chr3:167409192:G:T
167409501	chr3:167409501:A:G
167409968	chr3:167409968:G:T
167410396	chr3:167410396:G:A
167411202	chr3:167411202:G:GA
167411323	chr3:167411323:C:T
167412040	chr3:167412040:C:G
167412119	chr3:167412119:G:C
167412551	chr3:167412551:T:C
167412617	chr3:167412617:C:T
167412651	chr3:167412651:C:T
167412666	chr3:167412666:C:A
167413035	chr3:167413035:G:A
167414069	chr3:167414069:T:C
167414243	chr3:167414243:G:C
167414531	chr3:167414531:A:G
167414535	chr3:167414535:A:T
167414630	chr3:167414630:A:T
167414886	chr3:167414886:G:A
167415247	chr3:167415247:A:C
167415344	chr3:167415344:A:T
167415684	chr3:167415684:C:G
167415988	chr3:167415988:A:T
167416034	chr3:167416034:C:T
167416916	chr3:167416916:C:T
167417563	chr3:167417563:C:G
167418275	chr3:167418275:TTTTAC:T
167418598	chr3:167418598:C:T
167418662	chr3:167418662:G:T
167418983	chr3:167418983:C:T
167418989	chr3:167418989:A:G
167418990	chr3:167418990:C:T
167419149	chr3:167419149:T:C
167419503	chr3:167419503:G:A
167419632	chr3:167419632:C:T
167419958	chr3:167419958:G:A
167420777	chr3:167420777:C:T
167420983	chr3:167420983:G:C
167420987	chr3:167420987:G:C
167421410	chr3:167421410:C:A
167421602	chr3:167421602:G:A
167421882	chr3:167421882:G:T
167421903	chr3:167421903:A:G
167421934	chr3:167421934:C:A
167421964	chr3:167421964:T:C
167421987	chr3:167421987:G:A
167422235	chr3:167422235:T:C
167422331	chr3:167422331:AG:A
167422374	chr3:167422374:G:A
167422667	chr3:167422667:A:G
167422765	chr3:167422765:T:C
167422912	chr3:167422912:G:A
167423031	chr3:167423031:A:G
167423300	chr3:167423300:G:A
167423322	chr3:167423322:G:A
167423690	chr3:167423690:C:A
167423899	chr3:167423899:C:A
167424210	chr3:167424210:C:G
167424715	chr3:167424715:C:T
167424842	chr3:167424842:G:T
167425035	chr3:167425035:C:A
167425072	chr3:167425072:C:T
167425703	chr3:167425703:G:A
167425790	chr3:167425790:T:C
167425899	chr3:167425899:A:G
167426036	chr3:167426036:C:A
167426042	chr3:167426042:TC:T
167426535	chr3:167426535:C:T
167426614	chr3:167426614:G:A
167426766	chr3:167426766:T:C
167427004	chr3:167427004:A:G
167427041	chr3:167427041:C:T
167427340	chr3:167427340:C:T
167427403	chr3:167427403:C:T
167427599	chr3:167427599:A:G
167427620	chr3:167427620:C:T
167427710	chr3:167427710:G:A
167427880	chr3:167427880:G:A
167428225	chr3:167428225:C:T
167428287	chr3:167428287:C:T
167428670	chr3:167428670:C:T
167428863	chr3:167428863:G:A
167429027	chr3:167429027:G:A
167429081	chr3:167429081:A:G
167429457	chr3:167429457:T:C
167430310	chr3:167430310:TA:T
167430529	chr3:167430529:G:C
167430719	chr3:167430719:T:C
167430868	chr3:167430868:T:A
167430891	chr3:167430891:G:A
167431404	chr3:167431404:C:T
167431508	chr3:167431508:G:A
167431813	chr3:167431813:C:T
167432191	chr3:167432191:C:T
167432203	chr3:167432203:C:T
167432271	chr3:167432271:A:G
167432363	chr3:167432363:G:A
167432513	chr3:167432513:G:T
167432777	chr3:167432777:T:A
167433010	chr3:167433010:C:G
167433195	chr3:167433195:G:A
167433552	chr3:167433552:C:T
167433585	chr3:167433585:T:C
167433586	chr3:167433586:G:A
167433740	chr3:167433740:G:A
167433845	chr3:167433845:A:G
167433950	chr3:167433950:A:G
167433961	chr3:167433961:C:G
167434048	chr3:167434048:T:C
167434222	chr3:167434222:C:G
167434263	chr3:167434263:A:T
167434388	chr3:167434388:A:T
167434437	chr3:167434437:T:C
167434488	chr3:167434488:T:C
167434894	chr3:167434894:A:G
167435133	chr3:167435133:A:G
167435146	chr3:167435146:C:T
167435671	chr3:167435671:C:T
167435874	chr3:167435874:T:A
167435885	chr3:167435885:G:A
167436459	chr3:167436459:A:G
167436583	chr3:167436583:G:A
167436604	chr3:167436604:C:T
167436682	chr3:167436682:T:C
167436705	chr3:167436705:C:T
167436782	chr3:167436782:C:A
167437403	chr3:167437403:T:C
167437702	chr3:167437702:A:G
167438004	chr3:167438004:G:C
167438044	chr3:167438044:G:T
167438045	chr3:167438045:C:T
167438215	chr3:167438215:T:C
167438336	chr3:167438336:G:A
167438413	chr3:167438413:C:T
167438567	chr3:167438567:C:T
167438785	chr3:167438785:G:A
167438816	chr3:167438816:T:C
167438909	chr3:167438909:C:T
167438910	chr3:167438910:A:G
167439170	chr3:167439170:G:A
167439355	chr3:167439355:A:C
167439666	chr3:167439666:T:C
167439912	chr3:167439912:G:A
167440062	chr3:167440062:A:G
167440545	chr3:167440545:G:A
167440716	chr3:167440716:G:A
167441082	chr3:167441082:G:A
167441189	chr3:167441189:T:C
167441513	chr3:167441513:A:C
167441617	chr3:167441617:TAAC:T
167441662	chr3:167441662:G:A
167441933	chr3:167441933:T:C
167442043	chr3:167442043:T:C
167442044	chr3:167442044:G:A
167442192	chr3:167442192:A:G
167442193	chr3:167442193:A:G
167442401	chr3:167442401:C:T
167442503	chr3:167442503:G:A
167442535	chr3:167442535:G:A
167442597	chr3:167442597:A:C
167442868	chr3:167442868:A:G
167442872	chr3:167442872:G:A
167442931	chr3:167442931:C:T
167443063	chr3:167443063:G:A
167443200	chr3:167443200:C:T
167443284	chr3:167443284:T:G
167443397	chr3:167443397:G:A
167443946	chr3:167443946:G:T
167444288	chr3:167444288:A:G
167444832	chr3:167444832:G:A
167445582	chr3:167445582:C:T
167445658	chr3:167445658:A:T
167445689	chr3:167445689:G:A
167445845	chr3:167445845:A:G
167445970	chr3:167445970:A:G
167446181	chr3:167446181:G:A
167446256	chr3:167446256:T:A
167446399	chr3:167446399:A:G
167446564	chr3:167446564:C:T
167446626	chr3:167446626:A:G
167446779	chr3:167446779:A:G
167446873	chr3:167446873:C:T
167446934	chr3:167446934:A:T
167447018	chr3:167447018:C:T
167447180	chr3:167447180:T:C
167447467	chr3:167447467:A:G
167447546	chr3:167447546:C:T
167447778	chr3:167447778:C:T
167447924	chr3:167447924:C:T
167448511	chr3:167448511:G:A
167448588	chr3:167448588:T:C
167448846	chr3:167448846:C:T
167448945	chr3:167448945:A:G
167448972	chr3:167448972:C:T
167448999	chr3:167448999:A:G
167449312	chr3:167449312:C:T
167449338	chr3:167449338:A:G
167449398	chr3:167449398:T:A
167449409	chr3:167449409:A:T
167449470	chr3:167449470:T:C
167449476	chr3:167449476:A:G
167449498	chr3:167449498:AT:A
167449502	chr3:167449502:A:G
167449505	chr3:167449505:TA:T
167449558	chr3:167449558:G:A
167449620	chr3:167449620:A:G
167449624	chr3:167449624:G:A
167449705	chr3:167449705:G:GC
167449776	chr3:167449776:A:G
167450209	chr3:167450209:T:A
167450360	chr3:167450360:G:A
167450550	chr3:167450550:TAA:T
167450665	chr3:167450665:T:TG
167451063	chr3:167451063:G:A
167451165	chr3:167451165:TTTTA:T
167451206	chr3:167451206:GATTAGA:G
167451522	chr3:167451522:T:G
167451538	chr3:167451538:G:A
167451627	chr3:167451627:C:T
167451983	chr3:167451983:G:A
167452039	chr3:167452039:C:T
167452072	chr3:167452072:T:C
167452111	chr3:167452111:C:T
167452263	chr3:167452263:C:T
167452283	chr3:167452283:T:C
167452284	chr3:167452284:T:C
167452290	chr3:167452290:G:A
167452310	chr3:167452310:T:A
167452370	chr3:167452370:G:A
167452391	chr3:167452391:T:C
167452618	chr3:167452618:G:GT
167453203	chr3:167453203:C:T
167453305	chr3:167453305:T:C
167453491	chr3:167453491:G:C
167453668	chr3:167453668:G:C
167453692	chr3:167453692:C:G
167453705	chr3:167453705:T:C
167453938	chr3:167453938:T:C
167453961	chr3:167453961:T:G
167454115	chr3:167454115:G:A
167454153	chr3:167454153:C:T
167454200	chr3:167454200:TG:T
167454341	chr3:167454341:C:A
167454869	chr3:167454869:G:C
167455181	chr3:167455181:A:G
167455304	chr3:167455304:C:T
167455607	chr3:167455607:G:A
167455745	chr3:167455745:C:T
167455840	chr3:167455840:A:G
167455861	chr3:167455861:G:A
167456207	chr3:167456207:CTATT:C
167456378	chr3:167456378:CT:C
167456510	chr3:167456510:C:T
167456525	chr3:167456525:C:T
167456852	chr3:167456852:T:C
167457240	chr3:167457240:G:T
167457415	chr3:167457415:C:G
167457459	chr3:167457459:C:G
167458414	chr3:167458414:C:T
167458480	chr3:167458480:T:C
167458634	chr3:167458634:A:T
167458766	chr3:167458766:G:A
167458875	chr3:167458875:A:G
167458909	chr3:167458909:A:G
167459023	chr3:167459023:TGGC:T
167459231	chr3:167459231:T:C
167459569	chr3:167459569:A:T
167459832	chr3:167459832:A:C
167460546	chr3:167460546:G:A
167460578	chr3:167460578:T:C
167461551	chr3:167461551:G:A
167461686	chr3:167461686:C:T
167461787	chr3:167461787:A:AT
167461906	chr3:167461906:C:CACT
167462212	chr3:167462212:C:T
167462251	chr3:167462251:G:GTTC
167462373	chr3:167462373:C:T
167462495	chr3:167462495:A:G
167462503	chr3:167462503:CT:C
167463059	chr3:167463059:C:T
167463168	chr3:167463168:T:C
167463414	chr3:167463414:TTC:T
167463453	chr3:167463453:A:G
167464283	chr3:167464283:T:G
167464587	chr3:167464587:CTT:C
167465203	chr3:167465203:A:G
167465303	chr3:167465303:T:C
167466128	chr3:167466128:A:G
167466527	chr3:167466527:A:G
167466804	chr3:167466804:C:A
167467035	chr3:167467035:A:G
167467090	chr3:167467090:T:C
167467294	chr3:167467294:T:C
167467506	chr3:167467506:A:G
167467815	chr3:167467815:A:G
167467823	chr3:167467823:A:G
167468010	chr3:167468010:G:C
167468620	chr3:167468620:A:T
167469384	chr3:167469384:G:A
167469715	chr3:167469715:G:T
167470057	chr3:167470057:TTCTC:T
167470431	chr3:167470431:T:G
167470937	chr3:167470937:AATC:A
167471174	chr3:167471174:T:C
167471197	chr3:167471197:T:C
167471349	chr3:167471349:A:C
167471819	chr3:167471819:A:C
167472135	chr3:167472135:C:T
167472952	chr3:167472952:T:C
167473277	chr3:167473277:C:G
167474007	chr3:167474007:A:G
167474107	chr3:167474107:T:C
167474224	chr3:167474224:A:AT
167474267	chr3:167474267:T:C
167474329	chr3:167474329:G:C
167474886	chr3:167474886:C:G
167475387	chr3:167475387:A:T
167475646	chr3:167475646:A:G
167476221	chr3:167476221:A:G
167476504	chr3:167476504:A:G
167476843	chr3:167476843:C:T
167477633	chr3:167477633:C:A
167477679	chr3:167477679:C:T
167477860	chr3:167477860:C:T
167477960	chr3:167477960:C:T
167478784	chr3:167478784:T:C
167479269	chr3:167479269:C:A
167479501	chr3:167479501:G:A
167479511	chr3:167479511:G:C
167479877	chr3:167479877:G:A
167480028	chr3:167480028:C:T
167480457	chr3:167480457:CT:C
167480466	chr3:167480466:T:C
167480739	chr3:167480739:A:G
167481227	chr3:167481227:T:C
167481570	chr3:167481570:A:G
167481655	chr3:167481655:T:C
167481715	chr3:167481715:A:G
167481787	chr3:167481787:AAGTTATTCACTATCACGAGAAT:A
167481829	chr3:167481829:C:T
167481893	chr3:167481893:T:C
167482002	chr3:167482002:A:T
167482435	chr3:167482435:C:T
167482496	chr3:167482496:C:T
167482551	chr3:167482551:C:T
167482790	chr3:167482790:G:C
167482962	chr3:167482962:T:A
167482966	chr3:167482966:CAAAAT:C
167483057	chr3:167483057:A:G
167483840	chr3:167483840:C:G
167483872	chr3:167483872:T:C
167483923	chr3:167483923:C:T
167484110	chr3:167484110:T:C
167484505	chr3:167484505:G:A
167484708	chr3:167484708:T:G
167484752	chr3:167484752:C:G
167484880	chr3:167484880:A:G
167484907	chr3:167484907:T:A
167485120	chr3:167485120:A:C
167485361	chr3:167485361:A:C
167485637	chr3:167485637:T:C
167485826	chr3:167485826:A:G
167486228	chr3:167486228:G:A
167486298	chr3:167486298:C:A
167486699	chr3:167486699:C:A
167486720	chr3:167486720:G:A
167486749	chr3:167486749:G:A
167487217	chr3:167487217:T:C
167487577	chr3:167487577:A:G
167487644	chr3:167487644:G:C
167488003	chr3:167488003:C:T
167488544	chr3:167488544:T:C
167489796	chr3:167489796:G:T
167489910	chr3:167489910:A:T
167490049	chr3:167490049:G:T
167490224	chr3:167490224:T:C
167490707	chr3:167490707:C:A
167490789	chr3:167490789:C:T
167491023	chr3:167491023:G:A
167491296	chr3:167491296:A:G
167491411	chr3:167491411:G:A
167492530	chr3:167492530:G:A
167492582	chr3:167492582:G:C
167492714	chr3:167492714:C:T
167492827	chr3:167492827:C:T
167493688	chr3:167493688:T:C
167494165	chr3:167494165:T:A
167494181	chr3:167494181:A:T
167494295	chr3:167494295:A:G
167494799	chr3:167494799:G:A
167494865	chr3:167494865:G:A
167494976	chr3:167494976:A:G
167495086	chr3:167495086:TTC:T
167495160	chr3:167495160:T:A
167495337	chr3:167495337:A:T
167495353	chr3:167495353:A:T
167495409	chr3:167495409:G:A
167495458	chr3:167495458:A:G
167495561	chr3:167495561:AAC:A
167495698	chr3:167495698:T:C
167495772	chr3:167495772:C:T
167496073	chr3:167496073:A:G
167496222	chr3:167496222:ATGAT:A
167496691	chr3:167496691:G:A
167496866	chr3:167496866:G:A
167496918	chr3:167496918:A:C
167497468	chr3:167497468:T:G
167497752	chr3:167497752:C:A
167497990	chr3:167497990:T:C
167498457	chr3:167498457:G:A
167498488	chr3:167498488:A:G
167498708	chr3:167498708:G:A
167499631	chr3:167499631:T:C
167500176	chr3:167500176:A:G
167500353	chr3:167500353:T:A
167500375	chr3:167500375:C:T
167500377	chr3:167500377:C:T
167500400	chr3:167500400:A:T
167500453	chr3:167500453:C:T
167500506	chr3:167500506:G:A
167500741	chr3:167500741:G:A
167500755	chr3:167500755:T:C
167500915	chr3:167500915:A:G
167501928	chr3:167501928:C:T
167502317	chr3:167502317:A:G
167502448	chr3:167502448:G:A
167502887	chr3:167502887:A:T
167503283	chr3:167503283:C:A
167503585	chr3:167503585:G:A
167503898	chr3:167503898:G:A
167504703	chr3:167504703:G:A
167504823	chr3:167504823:C:T
167505201	chr3:167505201:T:G
167505722	chr3:167505722:G:A
167505897	chr3:167505897:C:T
167506022	chr3:167506022:T:C
167506074	chr3:167506074:A:C
167506109	chr3:167506109:G:A
167506837	chr3:167506837:T:C
167507344	chr3:167507344:G:A
167507670	chr3:167507670:C:T
167507782	chr3:167507782:G:A
167507940	chr3:167507940:A:AAGATGGATGAAGATGGATG
167508163	chr3:167508163:C:A
167508301	chr3:167508301:C:G
167508311	chr3:167508311:A:T
167508488	chr3:167508488:C:A
167508880	chr3:167508880:G:T
167508988	chr3:167508988:T:C
167509136	chr3:167509136:T:A
167509331	chr3:167509331:A:T
167509401	chr3:167509401:G:T
167509665	chr3:167509665:T:TAA
167509937	chr3:167509937:CACAGT:C
167509939	chr3:167509939:CAGT:C
167510200	chr3:167510200:T:A
167510673	chr3:167510673:T:C
167510848	chr3:167510848:A:C
167511682	chr3:167511682:AG:A
167511766	chr3:167511766:C:T
167512017	chr3:167512017:C:G
167512135	chr3:167512135:T:C
167512227	chr3:167512227:C:G
167513143	chr3:167513143:C:T
167513352	chr3:167513352:A:G
167515996	chr3:167515996:G:A
167516428	chr3:167516428:C:T
167516521	chr3:167516521:C:T
167517160	chr3:167517160:A:G
167517282	chr3:167517282:T:C
167517667	chr3:167517667:C:A
167518499	chr3:167518499:T:G
167519019	chr3:167519019:A:G
167519131	chr3:167519131:G:C
167519341	chr3:167519341:C:T
167519358	chr3:167519358:T:C
167519416	chr3:167519416:A:G
167520055	chr3:167520055:A:G
167521228	chr3:167521228:T:C
167521326	chr3:167521326:A:T
167521847	chr3:167521847:A:G
167522283	chr3:167522283:T:C
167522794	chr3:167522794:C:T
167523150	chr3:167523150:G:A
167523317	chr3:167523317:T:C
167523371	chr3:167523371:T:A
167523524	chr3:167523524:T:C
167523532	chr3:167523532:T:C
167523631	chr3:167523631:G:A
167524239	chr3:167524239:G:C
167524425	chr3:167524425:CAA:C
167524428	chr3:167524428:C:T
167524793	chr3:167524793:G:GT
167524899	chr3:167524899:A:G
167525305	chr3:167525305:G:T
167525512	chr3:167525512:G:C
167525519	chr3:167525519:G:C
167526070	chr3:167526070:G:A
167526081	chr3:167526081:A:C
167527119	chr3:167527119:G:C
167527449	chr3:167527449:C:T
167527564	chr3:167527564:T:C
167527979	chr3:167527979:C:A
167528402	chr3:167528402:G:A
167530226	chr3:167530226:C:A
167530394	chr3:167530394:GA:G
167531085	chr3:167531085:C:T
167532417	chr3:167532417:A:G
167532499	chr3:167532499:C:T
167532573	chr3:167532573:T:C
167532631	chr3:167532631:T:G
167533000	chr3:167533000:T:C
167533008	chr3:167533008:G:T
167533191	chr3:167533191:G:A
167534735	chr3:167534735:T:G
167534904	chr3:167534904:T:C
167535014	chr3:167535014:G:A
167535188	chr3:167535188:C:G
167535607	chr3:167535607:T:C
167535792	chr3:167535792:T:C
167536158	chr3:167536158:G:C
167536615	chr3:167536615:G:A
167536718	chr3:167536718:T:C
167537122	chr3:167537122:C:T
167537963	chr3:167537963:T:C
167538537	chr3:167538537:T:C
167538571	chr3:167538571:A:G
167539703	chr3:167539703:C:T
167540406	chr3:167540406:G:A
167540780	chr3:167540780:G:A
167541026	chr3:167541026:A:G
167541270	chr3:167541270:C:A
167541754	chr3:167541754:A:AAT
167541845	chr3:167541845:G:T
167542172	chr3:167542172:T:C
167542474	chr3:167542474:T:C
167542760	chr3:167542760:C:T
167543077	chr3:167543077:C:A
167543367	chr3:167543367:T:C
167543460	chr3:167543460:T:C
167543678	chr3:167543678:A:G
167544884	chr3:167544884:A:G
167545387	chr3:167545387:G:T
167545439	chr3:167545439:C:A
167545454	chr3:167545454:G:A
167546241	chr3:167546241:A:C
167546519	chr3:167546519:C:T
167546520	chr3:167546520:TG:T
167546821	chr3:167546821:T:G
167547043	chr3:167547043:TG:T
167547133	chr3:167547133:T:C
167547549	chr3:167547549:T:C
167548074	chr3:167548074:T:C
167548576	chr3:167548576:A:G
167548666	chr3:167548666:C:A
167548672	chr3:167548672:G:A
167548855	chr3:167548855:A:T
167548974	chr3:167548974:A:G
167549464	chr3:167549464:T:C
167550316	chr3:167550316:C:T
167550362	chr3:167550362:T:C
167550945	chr3:167550945:A:G
167551209	chr3:167551209:C:T
167551249	chr3:167551249:G:C
167551273	chr3:167551273:A:C
167551332	chr3:167551332:A:G
167551619	chr3:167551619:T:C
167552055	chr3:167552055:C:G
167552349	chr3:167552349:C:G
167552648	chr3:167552648:T:C
167552662	chr3:167552662:T:C
167552689	chr3:167552689:TTTGAG:T
167553407	chr3:167553407:T:C
167554044	chr3:167554044:A:G
167554096	chr3:167554096:C:T
167554346	chr3:167554346:A:G
167554554	chr3:167554554:G:C
167554978	chr3:167554978:C:T
167555673	chr3:167555673:T:A
167555841	chr3:167555841:A:T
167555915	chr3:167555915:G:A
167555994	chr3:167555994:G:A
167556041	chr3:167556041:A:G
167556069	chr3:167556069:G:A
167556482	chr3:167556482:A:G
167556590	chr3:167556590:A:G
167556693	chr3:167556693:C:T
167556721	chr3:167556721:A:T
167556797	chr3:167556797:C:T
167556801	chr3:167556801:C:T
167557331	chr3:167557331:T:C
167557987	chr3:167557987:G:A
167558185	chr3:167558185:A:G
167558966	chr3:167558966:C:T
167559056	chr3:167559056:C:T
167559314	chr3:167559314:T:A
167560225	chr3:167560225:T:C
167561016	chr3:167561016:T:TAAC
167561073	chr3:167561073:T:C
167561109	chr3:167561109:C:A
167561148	chr3:167561148:T:G
167561248	chr3:167561248:G:A
167561619	chr3:167561619:G:A
167561848	chr3:167561848:TAGAC:T
167561862	chr3:167561862:A:G
167561977	chr3:167561977:G:A
167562888	chr3:167562888:T:G
167562913	chr3:167562913:A:T
167563267	chr3:167563267:G:T
167563849	chr3:167563849:C:A
167563961	chr3:167563961:T:A
167563967	chr3:167563967:G:T
167563974	chr3:167563974:C:T
167564199	chr3:167564199:A:T
167564420	chr3:167564420:G:C
167564785	chr3:167564785:C:T
167565697	chr3:167565697:C:A
167565775	chr3:167565775:A:T
167566006	chr3:167566006:G:C
167566054	chr3:167566054:A:G
167566116	chr3:167566116:A:G
167566155	chr3:167566155:T:C
167566778	chr3:167566778:G:C
167566855	chr3:167566855:C:T
167566888	chr3:167566888:G:A
167566922	chr3:167566922:A:C
167567058	chr3:167567058:T:C
167567128	chr3:167567128:G:T
167567380	chr3:167567380:T:C
167568113	chr3:167568113:C:G
167568511	chr3:167568511:G:A
167568521	chr3:167568521:T:C
167568561	chr3:167568561:T:G
167568606	chr3:167568606:T:A
167568799	chr3:167568799:T:C
167569373	chr3:167569373:T:C
167569658	chr3:167569658:C:A
167569716	chr3:167569716:C:T
167569890	chr3:167569890:C:A
167569976	chr3:167569976:G:A
167570334	chr3:167570334:G:C
167570778	chr3:167570778:C:A
167570834	chr3:167570834:G:A
167570863	chr3:167570863:A:C
167570893	chr3:167570893:G:A
167570940	chr3:167570940:G:A
167571271	chr3:167571271:A:C
167571604	chr3:167571604:A:G
167571690	chr3:167571690:T:C
167571845	chr3:167571845:C:T
167571926	chr3:167571926:C:T
167572061	chr3:167572061:C:T
167572350	chr3:167572350:T:C
167572479	chr3:167572479:G:A
167572853	chr3:167572853:A:C
167572856	chr3:167572856:C:T
167573010	chr3:167573010:T:C
167573467	chr3:167573467:A:G
167573538	chr3:167573538:A:G
167573638	chr3:167573638:T:C
167573842	chr3:167573842:A:G
167574256	chr3:167574256:T:C
167574418	chr3:167574418:T:C
167574590	chr3:167574590:C:T
167574948	chr3:167574948:A:G
167574991	chr3:167574991:C:T
167575015	chr3:167575015:C:A
167575233	chr3:167575233:C:T
167575299	chr3:167575299:C:T
167575782	chr3:167575782:A:G
167576482	chr3:167576482:T:C
167576606	chr3:167576606:A:G
167577461	chr3:167577461:G:A
167577710	chr3:167577710:A:T
167578616	chr3:167578616:A:T
167579388	chr3:167579388:C:T
167579399	chr3:167579399:T:A
167579711	chr3:167579711:T:C
167581034	chr3:167581034:C:T
167581221	chr3:167581221:T:C
167581411	chr3:167581411:A:G
167581987	chr3:167581987:T:C
167582374	chr3:167582374:C:A
167583027	chr3:167583027:T:C
167583042	chr3:167583042:A:G
167583843	chr3:167583843:G:C
167584524	chr3:167584524:A:G
167585011	chr3:167585011:C:A
167585129	chr3:167585129:C:T
167585363	chr3:167585363:C:A
167585697	chr3:167585697:G:A
167586259	chr3:167586259:A:AG
167586369	chr3:167586369:G:A
167586401	chr3:167586401:G:A
167586697	chr3:167586697:C:T
167586737	chr3:167586737:A:T
167587233	chr3:167587233:C:T
167588133	chr3:167588133:T:C
167588159	chr3:167588159:T:C
167588431	chr3:167588431:T:C
167588439	chr3:167588439:A:G
167588528	chr3:167588528:A:C
167588688	chr3:167588688:A:G
167588749	chr3:167588749:T:A
167589177	chr3:167589177:C:G
167589644	chr3:167589644:C:T
167589663	chr3:167589663:G:C
167589781	chr3:167589781:T:A
167590059	chr3:167590059:A:G
167590060	chr3:167590060:T:C
167590390	chr3:167590390:C:T
167590404	chr3:167590404:T:C
167590635	chr3:167590635:C:T
167591416	chr3:167591416:G:C
167591559	chr3:167591559:T:C
167591600	chr3:167591600:A:G
167591893	chr3:167591893:A:G
167591988	chr3:167591988:G:A
167592006	chr3:167592006:G:T
167592463	chr3:167592463:T:C
167593002	chr3:167593002:T:C
167593265	chr3:167593265:G:T
167594502	chr3:167594502:G:A
167594670	chr3:167594670:C:T
167595580	chr3:167595580:C:T
167595625	chr3:167595625:T:A
167596179	chr3:167596179:C:T
167596324	chr3:167596324:G:T
167597092	chr3:167597092:C:T
167597367	chr3:167597367:A:G
167597748	chr3:167597748:G:A
167597976	chr3:167597976:G:C
167598093	chr3:167598093:A:T
167598114	chr3:167598114:G:A
167598363	chr3:167598363:G:A
167598384	chr3:167598384:C:T
167598610	chr3:167598610:G:A
167599552	chr3:167599552:C:T
167599860	chr3:167599860:T:G
167599892	chr3:167599892:G:A
167600348	chr3:167600348:G:A
167600539	chr3:167600539:T:C
167600712	chr3:167600712:C:T
167600952	chr3:167600952:G:T
167601085	chr3:167601085:T:A
167601360	chr3:167601360:T:C
167601405	chr3:167601405:T:C
167601839	chr3:167601839:C:T
167601960	chr3:167601960:C:G
167602211	chr3:167602211:A:T
167602222	chr3:167602222:T:C
167602586	chr3:167602586:T:TC
167602688	chr3:167602688:T:C
167602736	chr3:167602736:G:A
167602844	chr3:167602844:A:G
167603146	chr3:167603146:T:C
167603533	chr3:167603533:T:C
167603911	chr3:167603911:T:C
167604798	chr3:167604798:T:C
167605645	chr3:167605645:G:C
167606600	chr3:167606600:A:G
167606720	chr3:167606720:G:A
167606831	chr3:167606831:T:C
167608531	chr3:167608531:G:A
167608848	chr3:167608848:A:G
167608864	chr3:167608864:T:C
167608945	chr3:167608945:C:T
167609341	chr3:167609341:T:C
167609351	chr3:167609351:C:G
167609404	chr3:167609404:G:C
167609476	chr3:167609476:G:A
167610046	chr3:167610046:T:C
167611307	chr3:167611307:C:T
167611562	chr3:167611562:T:C
167611717	chr3:167611717:C:T
167611867	chr3:167611867:A:G
167612294	chr3:167612294:G:C
167612772	chr3:167612772:C:CTTG
167613336	chr3:167613336:A:G
167613477	chr3:167613477:G:A
167613482	chr3:167613482:C:A
167613663	chr3:167613663:A:G
167613766	chr3:167613766:G:A
167614312	chr3:167614312:T:A
167614710	chr3:167614710:A:T
167614777	chr3:167614777:T:C
167615050	chr3:167615050:T:C
167615128	chr3:167615128:A:G
167615819	chr3:167615819:C:A
167616076	chr3:167616076:A:C
167616437	chr3:167616437:G:T
167617795	chr3:167617795:G:C
167617833	chr3:167617833:T:C
167617920	chr3:167617920:AC:A
167618104	chr3:167618104:A:AC
167618766	chr3:167618766:T:C
167619124	chr3:167619124:T:C
167619493	chr3:167619493:C:T
167619982	chr3:167619982:G:A
167620183	chr3:167620183:T:A
167620205	chr3:167620205:G:T
167620640	chr3:167620640:G:A
167620643	chr3:167620643:A:G
167621367	chr3:167621367:T:A
167621524	chr3:167621524:C:A
167622022	chr3:167622022:A:G
167622123	chr3:167622123:A:G
167622245	chr3:167622245:G:A
167622437	chr3:167622437:A:T
167622504	chr3:167622504:T:C
167622608	chr3:167622608:C:G
167622859	chr3:167622859:A:G
167623247	chr3:167623247:G:T
167623262	chr3:167623262:C:T
167623628	chr3:167623628:TA:T
167625231	chr3:167625231:G:A
167625282	chr3:167625282:C:T
167625519	chr3:167625519:T:A
167625551	chr3:167625551:T:C
167626527	chr3:167626527:A:T
167626875	chr3:167626875:C:T
167628079	chr3:167628079:A:T
167628638	chr3:167628638:A:G
167628991	chr3:167628991:C:T
167629465	chr3:167629465:T:A
167629791	chr3:167629791:A:G
167630282	chr3:167630282:A:G
167630354	chr3:167630354:A:T
167630992	chr3:167630992:AT:A
167631050	chr3:167631050:G:A
167631086	chr3:167631086:G:A
167631216	chr3:167631216:C:T
167631227	chr3:167631227:C:T
167631478	chr3:167631478:C:T
167632095	chr3:167632095:G:A
167632195	chr3:167632195:T:C
167632404	chr3:167632404:C:T
167632416	chr3:167632416:C:T
167632635	chr3:167632635:A:T
167633003	chr3:167633003:T:C
167633604	chr3:167633604:G:A
167633630	chr3:167633630:T:C
167634242	chr3:167634242:T:C
167634301	chr3:167634301:G:A
167634431	chr3:167634431:T:C
167635097	chr3:167635097:C:T
167635111	chr3:167635111:A:G
167635327	chr3:167635327:C:A
167635423	chr3:167635423:A:T
167635698	chr3:167635698:C:T
167635763	chr3:167635763:T:C
167636606	chr3:167636606:A:C
167637107	chr3:167637107:A:G
167638137	chr3:167638137:A:G
167638138	chr3:167638138:A:G
167638992	chr3:167638992:C:T
167639027	chr3:167639027:T:C
167639624	chr3:167639624:T:C
167639843	chr3:167639843:T:C
167639895	chr3:167639895:C:T
167641185	chr3:167641185:C:G
167641472	chr3:167641472:T:C
167641737	chr3:167641737:G:A
167642007	chr3:167642007:GA:G
167643018	chr3:167643018:A:G
167644570	chr3:167644570:A:G
167645213	chr3:167645213:A:T
167645424	chr3:167645424:A:G
167645572	chr3:167645572:T:A
167646120	chr3:167646120:G:A
167646483	chr3:167646483:C:T
167646683	chr3:167646683:A:G
167646864	chr3:167646864:T:C
167646913	chr3:167646913:C:T
167647257	chr3:167647257:A:T
167648414	chr3:167648414:T:A
167649031	chr3:167649031:A:G
167649933	chr3:167649933:T:C
167649986	chr3:167649986:G:A
167650157	chr3:167650157:G:A
167650195	chr3:167650195:A:G
167651014	chr3:167651014:A:C
167651096	chr3:167651096:G:A
167651258	chr3:167651258:T:A
167651341	chr3:167651341:A:G
167651638	chr3:167651638:T:G
167651834	chr3:167651834:G:A
167652133	chr3:167652133:G:T
167652704	chr3:167652704:G:T
167652829	chr3:167652829:A:G
167654311	chr3:167654311:C:T
167654386	chr3:167654386:A:G
167654493	chr3:167654493:T:C
167654939	chr3:167654939:C:T
167655284	chr3:167655284:C:G
167655660	chr3:167655660:A:G
167655669	chr3:167655669:A:G
167655759	chr3:167655759:A:G
167655829	chr3:167655829:C:T
167655830	chr3:167655830:G:A
167655853	chr3:167655853:A:G
167656070	chr3:167656070:C:G
167656277	chr3:167656277:A:G
167656301	chr3:167656301:T:C
167657985	chr3:167657985:C:T
167658179	chr3:167658179:T:C
167658754	chr3:167658754:C:T
167658920	chr3:167658920:T:C
167659179	chr3:167659179:A:C
167659856	chr3:167659856:C:T
167660555	chr3:167660555:G:A
167660625	chr3:167660625:G:A
167660918	chr3:167660918:A:G
167660994	chr3:167660994:G:A
167661031	chr3:167661031:CT:C
167661182	chr3:167661182:C:A
167661195	chr3:167661195:T:C
167661707	chr3:167661707:A:G
167662592	chr3:167662592:A:G
167662621	chr3:167662621:A:G
167662736	chr3:167662736:G:A
167663395	chr3:167663395:ATTG:A
167663797	chr3:167663797:A:G
167664167	chr3:167664167:G:A
167664765	chr3:167664765:G:A
167664865	chr3:167664865:T:A
167665373	chr3:167665373:TG:T
167665389	chr3:167665389:G:C
167665843	chr3:167665843:G:A
167666291	chr3:167666291:A:G
167667084	chr3:167667084:C:T
167667247	chr3:167667247:G:A
167667425	chr3:167667425:A:G
167667478	chr3:167667478:T:C
167668214	chr3:167668214:A:C
167668325	chr3:167668325:G:A
167668439	chr3:167668439:T:C
167669603	chr3:167669603:T:C
167669651	chr3:167669651:A:G
167669740	chr3:167669740:A:G
167670349	chr3:167670349:C:T
167670399	chr3:167670399:T:C
167671132	chr3:167671132:G:A
167672230	chr3:167672230:T:C
167672588	chr3:167672588:G:A
167672669	chr3:167672669:G:A
167673178	chr3:167673178:T:C
167673824	chr3:167673824:G:A
167673865	chr3:167673865:T:C
167673875	chr3:167673875:C:T
167674062	chr3:167674062:C:T
167674077	chr3:167674077:G:A
167674082	chr3:167674082:C:G
167674165	chr3:167674165:C:A
167674374	chr3:167674374:A:T
167674569	chr3:167674569:T:A
167675781	chr3:167675781:G:A
167676161	chr3:167676161:G:T
167676544	chr3:167676544:G:A
167677507	chr3:167677507:G:C
167677700	chr3:167677700:C:G
167679262	chr3:167679262:A:G
167679967	chr3:167679967:C:G
167680052	chr3:167680052:A:G
167680115	chr3:167680115:AG:A
167680507	chr3:167680507:T:C
167680606	chr3:167680606:T:C
167681209	chr3:167681209:C:T
167682327	chr3:167682327:CAA:C
167682390	chr3:167682390:A:T
167682699	chr3:167682699:G:A
167683145	chr3:167683145:GTTCTAC:G
167683424	chr3:167683424:A:G
167683454	chr3:167683454:C:T
167684448	chr3:167684448:T:C
167684486	chr3:167684486:A:G
167684656	chr3:167684656:A:C
167685078	chr3:167685078:A:G
167685485	chr3:167685485:A:C
167685699	chr3:167685699:A:G
167686416	chr3:167686416:C:T
167688600	chr3:167688600:G:A
167689590	chr3:167689590:C:CA
167689977	chr3:167689977:CAG:C
167690027	chr3:167690027:T:C
167690108	chr3:167690108:C:A
167690379	chr3:167690379:ACT:A
167690615	chr3:167690615:T:C
167690733	chr3:167690733:T:C
167691325	chr3:167691325:A:G
167691559	chr3:167691559:G:A
167691585	chr3:167691585:C:T
167692299	chr3:167692299:C:A
167692920	chr3:167692920:A:C
167693055	chr3:167693055:T:G
167693833	chr3:167693833:G:A
167693991	chr3:167693991:C:T
167694607	chr3:167694607:T:A
167694608	chr3:167694608:C:T
167694659	chr3:167694659:G:A
167695380	chr3:167695380:T:C
167695390	chr3:167695390:ATTG:A
167696403	chr3:167696403:T:C
167697270	chr3:167697270:T:C
167697467	chr3:167697467:AAAT:A
167697720	chr3:167697720:A:T
167698319	chr3:167698319:C:T
167698699	chr3:167698699:C:T
167698728	chr3:167698728:T:G
167698772	chr3:167698772:A:G
167699466	chr3:167699466:T:C
167699664	chr3:167699664:G:A
167700203	chr3:167700203:A:G
167701388	chr3:167701388:A:T
167701440	chr3:167701440:C:T
167701505	chr3:167701505:T:C
167701831	chr3:167701831:T:C
167702425	chr3:167702425:T:C
167702695	chr3:167702695:G:C
167703060	chr3:167703060:T:C
167703353	chr3:167703353:A:G
167703576	chr3:167703576:C:T
167703752	chr3:167703752:C:A
167703890	chr3:167703890:T:C
167704155	chr3:167704155:T:C
167704291	chr3:167704291:G:A
167704350	chr3:167704350:C:T
167704618	chr3:167704618:C:T
167704749	chr3:167704749:C:T
167704799	chr3:167704799:G:A
167705223	chr3:167705223:CAT:C
167705225	chr3:167705225:T:C
167705456	chr3:167705456:T:C
167706009	chr3:167706009:A:T
167706559	chr3:167706559:A:ATG
167706570	chr3:167706570:C:A
167707194	chr3:167707194:C:T
167707284	chr3:167707284:A:C
167707406	chr3:167707406:C:T
167707897	chr3:167707897:G:C
167708081	chr3:167708081:C:T
167708212	chr3:167708212:C:A
167708872	chr3:167708872:C:T
167709332	chr3:167709332:G:A
167709421	chr3:167709421:C:T
167709547	chr3:167709547:G:A
167709590	chr3:167709590:T:C
167709783	chr3:167709783:C:T
167710009	chr3:167710009:G:A
167711470	chr3:167711470:G:T
167711614	chr3:167711614:C:T
167711913	chr3:167711913:A:C
167712333	chr3:167712333:A:G
167712653	chr3:167712653:G:A
167712705	chr3:167712705:C:G
167712709	chr3:167712709:G:A
167712805	chr3:167712805:A:G
167713021	chr3:167713021:C:T
167713354	chr3:167713354:T:C
167713548	chr3:167713548:A:G
167713571	chr3:167713571:A:T
167713728	chr3:167713728:T:C
167714026	chr3:167714026:G:A
167714089	chr3:167714089:C:T
167714715	chr3:167714715:C:A
167715676	chr3:167715676:A:G
167716045	chr3:167716045:A:ATTT
167716047	chr3:167716047:A:ATGTACC
167716049	chr3:167716049:A:C
167716287	chr3:167716287:A:G
167716337	chr3:167716337:C:T
167717203	chr3:167717203:A:T
167717586	chr3:167717586:ATATGT:A
167717704	chr3:167717704:A:G
167718799	chr3:167718799:G:A
167718996	chr3:167718996:A:G
167719080	chr3:167719080:A:AC
167719261	chr3:167719261:A:C
167719960	chr3:167719960:T:C
167720282	chr3:167720282:A:G
167720966	chr3:167720966:C:CAG
167721069	chr3:167721069:A:G
167721480	chr3:167721480:C:T
167722418	chr3:167722418:T:G
167722670	chr3:167722670:G:A
167723269	chr3:167723269:T:C
167724866	chr3:167724866:A:G
167725368	chr3:167725368:T:C
167726537	chr3:167726537:G:A
167727076	chr3:167727076:T:C
167727539	chr3:167727539:TTTAA:T
167729246	chr3:167729246:C:T
167729427	chr3:167729427:C:T
167730040	chr3:167730040:A:G
167730132	chr3:167730132:C:T
167730515	chr3:167730515:AAAAAG:A
167731581	chr3:167731581:C:T
167731660	chr3:167731660:T:C
167732381	chr3:167732381:T:C
167732522	chr3:167732522:C:T
167732563	chr3:167732563:TA:T
167732679	chr3:167732679:TTAAC:T
167732781	chr3:167732781:G:C
167733273	chr3:167733273:A:G
167733329	chr3:167733329:A:G
167733381	chr3:167733381:T:C
167733442	chr3:167733442:C:T
167733468	chr3:167733468:G:A
167734485	chr3:167734485:AG:A
167734716	chr3:167734716:A:G
167735040	chr3:167735040:G:A
167735193	chr3:167735193:G:C
167735483	chr3:167735483:G:A
167735915	chr3:167735915:G:A
167736165	chr3:167736165:G:A
167736181	chr3:167736181:A:G
167736214	chr3:167736214:T:G
167736338	chr3:167736338:G:A
167737217	chr3:167737217:T:A
167739115	chr3:167739115:T:C
167739298	chr3:167739298:A:G
167740216	chr3:167740216:A:G
167740516	chr3:167740516:T:C
167741007	chr3:167741007:A:G
167742070	chr3:167742070:T:C
167742595	chr3:167742595:G:A
167742906	chr3:167742906:T:C
167743254	chr3:167743254:T:C
167743405	chr3:167743405:T:C
167744252	chr3:167744252:A:G
167744414	chr3:167744414:ACTC:A
167744533	chr3:167744533:T:C
167744716	chr3:167744716:TA:T
167744900	chr3:167744900:G:A
167745080	chr3:167745080:T:G
167745130	chr3:167745130:A:G
167745298	chr3:167745298:A:C
167745855	chr3:167745855:C:T
167746009	chr3:167746009:A:G
167746030	chr3:167746030:T:C
167746085	chr3:167746085:C:T
167746306	chr3:167746306:G:A
167746724	chr3:167746724:G:A
167746934	chr3:167746934:T:C
167747119	chr3:167747119:G:A
167747500	chr3:167747500:T:C
167747523	chr3:167747523:G:A
167747579	chr3:167747579:A:G
167747599	chr3:167747599:T:C
167747623	chr3:167747623:G:A
167747638	chr3:167747638:C:T
167747690	chr3:167747690:G:T
167748049	chr3:167748049:T:G
167748198	chr3:167748198:A:G
167748399	chr3:167748399:A:G
167748596	chr3:167748596:A:G
167748726	chr3:167748726:A:C
167748929	chr3:167748929:G:A
167749215	chr3:167749215:TTTTG:T
167750007	chr3:167750007:A:G
167750155	chr3:167750155:C:T
167750713	chr3:167750713:G:A
167750804	chr3:167750804:A:C
167750849	chr3:167750849:T:C
167751222	chr3:167751222:C:T
167751536	chr3:167751536:G:A
167752167	chr3:167752167:A:G
167752175	chr3:167752175:T:C
167752387	chr3:167752387:A:G
167752568	chr3:167752568:T:C
167753757	chr3:167753757:G:A
167753874	chr3:167753874:G:A
167754264	chr3:167754264:A:G
167754586	chr3:167754586:A:G
167754660	chr3:167754660:C:CT
167754997	chr3:167754997:C:G
167755031	chr3:167755031:T:C
167755276	chr3:167755276:A:G
167755474	chr3:167755474:C:G
167755847	chr3:167755847:A:G
167756205	chr3:167756205:A:G
167756425	chr3:167756425:G:A
167756881	chr3:167756881:T:C
167757028	chr3:167757028:A:C
167757128	chr3:167757128:A:G
167757360	chr3:167757360:A:G
167757571	chr3:167757571:G:A
167757610	chr3:167757610:A:G
167757950	chr3:167757950:A:G
167758162	chr3:167758162:C:T
167758972	chr3:167758972:A:G
167759011	chr3:167759011:A:G
167759459	chr3:167759459:A:C
167760539	chr3:167760539:G:A
167761634	chr3:167761634:A:G
167762093	chr3:167762093:G:T
167762199	chr3:167762199:G:A
167762475	chr3:167762475:C:T
167762854	chr3:167762854:A:G
167762873	chr3:167762873:G:A
167762876	chr3:167762876:A:G
167763074	chr3:167763074:A:T
167763189	chr3:167763189:G:T
167763543	chr3:167763543:C:G
167763689	chr3:167763689:A:G
167764079	chr3:167764079:A:G
167764219	chr3:167764219:G:C
167764453	chr3:167764453:A:G
167764951	chr3:167764951:A:G
167765000	chr3:167765000:G:A
167765108	chr3:167765108:G:A
167765428	chr3:167765428:C:A
167765665	chr3:167765665:A:G
167765666	chr3:167765666:A:G
167765851	chr3:167765851:A:G
167766808	chr3:167766808:A:G
167767274	chr3:167767274:C:T
167767578	chr3:167767578:AT:A
167767637	chr3:167767637:G:A
167768232	chr3:167768232:A:G
167768320	chr3:167768320:T:G
167768518	chr3:167768518:A:T
167768703	chr3:167768703:TTCTC:T
167768995	chr3:167768995:T:TGTTTGTTC
167769515	chr3:167769515:A:T
167769603	chr3:167769603:A:G
167769830	chr3:167769830:G:A
167770273	chr3:167770273:G:A
167770624	chr3:167770624:G:A
167770656	chr3:167770656:A:G
167770768	chr3:167770768:A:G
167770781	chr3:167770781:C:T
167770835	chr3:167770835:A:G
167770902	chr3:167770902:A:G
167770958	chr3:167770958:C:A
167771039	chr3:167771039:T:C
167771092	chr3:167771092:C:A
167771335	chr3:167771335:A:G
167771418	chr3:167771418:C:T
167771440	chr3:167771440:T:G
167771472	chr3:167771472:A:G
167771851	chr3:167771851:G:A
167771861	chr3:167771861:G:A
167772057	chr3:167772057:T:A
167772187	chr3:167772187:G:A
167772426	chr3:167772426:C:G
167772697	chr3:167772697:A:G
167772714	chr3:167772714:C:T
167773112	chr3:167773112:A:G
167773374	chr3:167773374:G:A
167773914	chr3:167773914:C:T
167773988	chr3:167773988:C:T
167774115	chr3:167774115:A:T
167774344	chr3:167774344:T:C
167774626	chr3:167774626:T:G
167774746	chr3:167774746:G:A
167774906	chr3:167774906:C:A
167774960	chr3:167774960:G:T
167775065	chr3:167775065:T:G
167775163	chr3:167775163:T:TA
167775212	chr3:167775212:A:G
167775513	chr3:167775513:G:C
167775700	chr3:167775700:T:TGAA
167775746	chr3:167775746:T:C
167775849	chr3:167775849:A:G
167775976	chr3:167775976:A:T
167776017	chr3:167776017:C:A
167776321	chr3:167776321:A:G
167776696	chr3:167776696:C:T
167776883	chr3:167776883:C:T
167777111	chr3:167777111:G:A
167777184	chr3:167777184:A:C
167777251	chr3:167777251:C:G
167777296	chr3:167777296:C:T
167777297	chr3:167777297:A:G
167777317	chr3:167777317:T:TTAAGA
167777468	chr3:167777468:T:C
167777571	chr3:167777571:G:A
167777652	chr3:167777652:A:G
167777715	chr3:167777715:C:G
167777886	chr3:167777886:G:T
167778336	chr3:167778336:C:G
167778788	chr3:167778788:G:A
167778818	chr3:167778818:G:A
167778882	chr3:167778882:A:T
167779155	chr3:167779155:G:T
167779192	chr3:167779192:T:A
167779207	chr3:167779207:T:A
167779218	chr3:167779218:C:T
167779225	chr3:167779225:A:G
167779437	chr3:167779437:A:G
167779493	chr3:167779493:A:G
167779690	chr3:167779690:C:A
167779938	chr3:167779938:T:C
167780138	chr3:167780138:C:T
167780649	chr3:167780649:T:G
167781222	chr3:167781222:TAGCTAGTATTAACCAAAGTTAA:T
167781253	chr3:167781253:A:T
167781768	chr3:167781768:G:A
167781863	chr3:167781863:G:A
167782033	chr3:167782033:T:C
167782049	chr3:167782049:A:C
167782079	chr3:167782079:A:G
167782217	chr3:167782217:A:G
167782314	chr3:167782314:G:A
167782387	chr3:167782387:A:G
167782869	chr3:167782869:T:C
167782975	chr3:167782975:T:G
167783007	chr3:167783007:GC:G
167783075	chr3:167783075:G:A
167783185	chr3:167783185:A:G
167783527	chr3:167783527:G:C
167783667	chr3:167783667:C:G
167783784	chr3:167783784:A:G
167783788	chr3:167783788:G:A
167784019	chr3:167784019:C:T
167784141	chr3:167784141:T:C
167784381	chr3:167784381:T:A
167784440	chr3:167784440:T:G
167784825	chr3:167784825:A:G
167784906	chr3:167784906:C:T
167785070	chr3:167785070:G:A
167785219	chr3:167785219:A:G
167785304	chr3:167785304:C:T
167785389	chr3:167785389:A:G
167785409	chr3:167785409:G:A
167785623	chr3:167785623:A:G
167785940	chr3:167785940:G:C
167786041	chr3:167786041:G:A
167786205	chr3:167786205:A:G
167786265	chr3:167786265:G:A
167786272	chr3:167786272:G:A
167786332	chr3:167786332:G:A
167786534	chr3:167786534:A:G
167786570	chr3:167786570:T:TA
167786667	chr3:167786667:G:A
167786742	chr3:167786742:T:C
167786798	chr3:167786798:T:G
167786884	chr3:167786884:A:C
167787358	chr3:167787358:G:A
167787643	chr3:167787643:C:T
167787766	chr3:167787766:G:A
167788263	chr3:167788263:T:C
167788266	chr3:167788266:C:T
167788509	chr3:167788509:A:G
167788570	chr3:167788570:T:G
167788661	chr3:167788661:G:A
167789149	chr3:167789149:C:G
167789179	chr3:167789179:A:G
167789391	chr3:167789391:A:G
167789606	chr3:167789606:A:G
167789664	chr3:167789664:A:G
167790096	chr3:167790096:T:C
167790168	chr3:167790168:A:G
167790233	chr3:167790233:A:G
167790250	chr3:167790250:G:C
167790274	chr3:167790274:T:C
167791001	chr3:167791001:G:T
167791039	chr3:167791039:T:G
167791439	chr3:167791439:C:T
167791530	chr3:167791530:T:G
167792147	chr3:167792147:C:T
167792234	chr3:167792234:A:G
167792390	chr3:167792390:T:C
167792426	chr3:167792426:A:G
167792570	chr3:167792570:A:G
167792989	chr3:167792989:T:G
167793088	chr3:167793088:T:A
167793303	chr3:167793303:G:C
167793353	chr3:167793353:C:T
167793363	chr3:167793363:T:G
167793612	chr3:167793612:G:T
167794201	chr3:167794201:A:G
167794205	chr3:167794205:T:TA
167794248	chr3:167794248:A:G
167794834	chr3:167794834:T:G
167795098	chr3:167795098:A:G
167795223	chr3:167795223:A:G
167795945	chr3:167795945:A:G
167795964	chr3:167795964:A:T
167795968	chr3:167795968:T:A
167796326	chr3:167796326:A:G
167796328	chr3:167796328:A:G
167796428	chr3:167796428:G:A
167796880	chr3:167796880:C:T
167796881	chr3:167796881:G:A
167797105	chr3:167797105:T:G
167797107	chr3:167797107:T:A
167797110	chr3:167797110:A:G
167797272	chr3:167797272:G:A
167797453	chr3:167797453:T:C
167797593	chr3:167797593:A:G
167797598	chr3:167797598:C:G
167797661	chr3:167797661:T:C
167797707	chr3:167797707:T:A
167798010	chr3:167798010:C:G
167798574	chr3:167798574:CAA:C
167799026	chr3:167799026:T:C
167799110	chr3:167799110:G:A
167799154	chr3:167799154:C:T
167799392	chr3:167799392:A:G
167799393	chr3:167799393:T:C
167799717	chr3:167799717:T:G
167799929	chr3:167799929:T:C
167799984	chr3:167799984:A:T
167800067	chr3:167800067:T:G
167800199	chr3:167800199:T:C
167800265	chr3:167800265:AT:A
167800388	chr3:167800388:A:G
167800515	chr3:167800515:T:C
167800952	chr3:167800952:G:A
167801228	chr3:167801228:T:G
167801374	chr3:167801374:G:A
167801612	chr3:167801612:AC:A
167802836	chr3:167802836:A:T
167803143	chr3:167803143:G:A
167803200	chr3:167803200:G:A
167803553	chr3:167803553:G:A
167803762	chr3:167803762:G:C
167803823	chr3:167803823:A:G
167804067	chr3:167804067:G:T
167804432	chr3:167804432:A:G
167804597	chr3:167804597:C:T
167805018	chr3:167805018:ATT:A
167805198	chr3:167805198:C:T
167805241	chr3:167805241:T:C
167805292	chr3:167805292:C:T
167805621	chr3:167805621:A:G
167805781	chr3:167805781:C:T
167805858	chr3:167805858:T:C
167806032	chr3:167806032:T:C
167806151	chr3:167806151:G:T
167806734	chr3:167806734:T:C
167807480	chr3:167807480:A:G
167807538	chr3:167807538:A:G
167807828	chr3:167807828:A:G
167807869	chr3:167807869:T:C
167808034	chr3:167808034:T:C
167808641	chr3:167808641:T:C
167808867	chr3:167808867:G:A
167809245	chr3:167809245:T:C
167809545	chr3:167809545:A:T
167809583	chr3:167809583:T:C
167809824	chr3:167809824:A:G
167809893	chr3:167809893:C:T
167809938	chr3:167809938:CA:C
167809973	chr3:167809973:T:A
167809998	chr3:167809998:T:A
167810058	chr3:167810058:T:G
167810341	chr3:167810341:T:C
167810600	chr3:167810600:TA:T
167810918	chr3:167810918:A:G
167811096	chr3:167811096:G:T
167811473	chr3:167811473:AAAG:A
167811684	chr3:167811684:TA:T
167812031	chr3:167812031:A:G
167812096	chr3:167812096:C:A
167812239	chr3:167812239:T:G
167812267	chr3:167812267:A:G
167812428	chr3:167812428:A:G
167812656	chr3:167812656:C:T
167812718	chr3:167812718:G:A
167812802	chr3:167812802:G:C
167812883	chr3:167812883:C:T
167813121	chr3:167813121:A:G
167813819	chr3:167813819:T:C
167814091	chr3:167814091:C:T
167814894	chr3:167814894:CTGCTGTGGCCAGAAGG:C
167815106	chr3:167815106:G:A
167815155	chr3:167815155:T:C
167815670	chr3:167815670:G:A
167815900	chr3:167815900:T:TA
167816083	chr3:167816083:T:C
167816182	chr3:167816182:T:C
167816341	chr3:167816341:C:T
167816367	chr3:167816367:A:G
167816657	chr3:167816657:G:A
167816831	chr3:167816831:A:G
167816880	chr3:167816880:G:A
167816924	chr3:167816924:G:A
167817205	chr3:167817205:T:C
167817275	chr3:167817275:C:T
167817395	chr3:167817395:C:T
167817401	chr3:167817401:C:T
167817627	chr3:167817627:A:C
167817628	chr3:167817628:T:C
167817636	chr3:167817636:C:T
167817647	chr3:167817647:G:A
167817743	chr3:167817743:G:A
167817755	chr3:167817755:G:A
167817846	chr3:167817846:A:G
167817887	chr3:167817887:CCG:C
167817970	chr3:167817970:C:T
167818133	chr3:167818133:C:T
167818174	chr3:167818174:C:T
167818264	chr3:167818264:G:A
167818275	chr3:167818275:A:G
167818318	chr3:167818318:G:A
167818512	chr3:167818512:T:C
167819098	chr3:167819098:T:C
167819230	chr3:167819230:T:G
167819359	chr3:167819359:G:A
167819679	chr3:167819679:A:T
167819710	chr3:167819710:G:A
167820034	chr3:167820034:G:A
167820236	chr3:167820236:G:A
167820396	chr3:167820396:C:G
167820421	chr3:167820421:C:G
167820454	chr3:167820454:C:T
167820549	chr3:167820549:G:T
167820718	chr3:167820718:G:C
167820780	chr3:167820780:G:A
167821134	chr3:167821134:A:T
167821196	chr3:167821196:A:G
167821373	chr3:167821373:G:A
167821453	chr3:167821453:C:A
167822066	chr3:167822066:A:G
167822321	chr3:167822321:A:G
167822574	chr3:167822574:A:T
167822723	chr3:167822723:C:T
167822773	chr3:167822773:A:G
167823150	chr3:167823150:T:C
167823421	chr3:167823421:C:T
167823743	chr3:167823743:AC:A
167824040	chr3:167824040:C:G
167824194	chr3:167824194:C:A
167824692	chr3:167824692:A:G
167825050	chr3:167825050:A:G
167825678	chr3:167825678:C:T
167826017	chr3:167826017:A:G
167826574	chr3:167826574:A:G
167826696	chr3:167826696:C:T
167826767	chr3:167826767:T:C
167827021	chr3:167827021:A:G
167827697	chr3:167827697:A:G
167827837	chr3:167827837:G:A
167828023	chr3:167828023:A:T
167828353	chr3:167828353:A:G
167828482	chr3:167828482:G:A
167828588	chr3:167828588:A:T
167828813	chr3:167828813:G:A
167830051	chr3:167830051:C:T
167830092	chr3:167830092:T:C
167830458	chr3:167830458:A:G
167830547	chr3:167830547:G:A
167830732	chr3:167830732:T:C
167830896	chr3:167830896:A:G
167831218	chr3:167831218:A:C
167831873	chr3:167831873:C:T
167832269	chr3:167832269:A:G
167832673	chr3:167832673:C:A
167833105	chr3:167833105:C:T
167833299	chr3:167833299:G:C
167833602	chr3:167833602:C:T
167833826	chr3:167833826:A:G
167834416	chr3:167834416:T:A
167834872	chr3:167834872:G:A
167834924	chr3:167834924:G:A
167835110	chr3:167835110:C:T
167835149	chr3:167835149:TC:T
167836345	chr3:167836345:G:A
167836506	chr3:167836506:A:T
167836521	chr3:167836521:A:T
167837466	chr3:167837466:G:A
167837498	chr3:167837498:C:T
167837571	chr3:167837571:C:T
167838171	chr3:167838171:T:G
167838206	chr3:167838206:C:T
167838210	chr3:167838210:C:T
167838377	chr3:167838377:G:A
167838479	chr3:167838479:G:C
167839005	chr3:167839005:A:G
167839224	chr3:167839224:G:A
167839596	chr3:167839596:C:T
167839920	chr3:167839920:C:CAG
167839935	chr3:167839935:G:A
167839984	chr3:167839984:A:G
167840290	chr3:167840290:A:G
167840456	chr3:167840456:C:T
167840484	chr3:167840484:T:C
167840568	chr3:167840568:G:A
167840685	chr3:167840685:T:G
167841006	chr3:167841006:G:A
167841520	chr3:167841520:T:C
167841921	chr3:167841921:A:T
167841941	chr3:167841941:G:A
167841972	chr3:167841972:A:G
167842037	chr3:167842037:A:G
167842041	chr3:167842041:C:T
167842403	chr3:167842403:T:C
167842563	chr3:167842563:A:G
167842733	chr3:167842733:G:A
167843145	chr3:167843145:G:A
167843379	chr3:167843379:A:G
167843380	chr3:167843380:T:G
167843785	chr3:167843785:T:G
167843978	chr3:167843978:C:T
167843979	chr3:167843979:A:G
167844473	chr3:167844473:G:A
167844550	chr3:167844550:T:C
167844878	chr3:167844878:G:A
167845097	chr3:167845097:A:G
167845267	chr3:167845267:G:T
167845362	chr3:167845362:T:C
167845591	chr3:167845591:G:T
167845663	chr3:167845663:C:T
167846358	chr3:167846358:C:A
167847020	chr3:167847020:C:T
167847083	chr3:167847083:C:A
167847122	chr3:167847122:C:T
167847219	chr3:167847219:A:G
167847917	chr3:167847917:G:A
167848307	chr3:167848307:G:A
167848364	chr3:167848364:T:C
167848391	chr3:167848391:T:C
167848489	chr3:167848489:C:T
167848739	chr3:167848739:C:T
167848972	chr3:167848972:T:C
167849503	chr3:167849503:A:G
167849553	chr3:167849553:C:A
167849741	chr3:167849741:T:C
167850389	chr3:167850389:T:C
167850871	chr3:167850871:C:G
167850887	chr3:167850887:A:G
167851140	chr3:167851140:A:T
167851156	chr3:167851156:T:C
167851663	chr3:167851663:T:C
167851713	chr3:167851713:G:C
167851809	chr3:167851809:C:T
167851876	chr3:167851876:T:C
167852407	chr3:167852407:T:C
167852776	chr3:167852776:C:A
167853023	chr3:167853023:AG:A
167853216	chr3:167853216:G:A
167853306	chr3:167853306:T:G
167853349	chr3:167853349:C:T
167853529	chr3:167853529:A:T
167854062	chr3:167854062:T:G
167854231	chr3:167854231:GTGTGTGTGTGTATGTGTGTT:G
167854348	chr3:167854348:G:A
167854350	chr3:167854350:T:C
167854420	chr3:167854420:C:T
167854853	chr3:167854853:AT:A
167855048	chr3:167855048:T:C
167855271	chr3:167855271:C:T
167855445	chr3:167855445:G:C
167855940	chr3:167855940:C:T
167856460	chr3:167856460:G:T
167856564	chr3:167856564:C:T
167856978	chr3:167856978:C:T
167857356	chr3:167857356:A:G
167857391	chr3:167857391:G:A
167857501	chr3:167857501:G:A
167857686	chr3:167857686:T:G
167857754	chr3:167857754:T:C
167858275	chr3:167858275:G:C
167858557	chr3:167858557:A:G
167858634	chr3:167858634:T:G
167858705	chr3:167858705:T:C
167859044	chr3:167859044:T:C
167859581	chr3:167859581:G:A
167859594	chr3:167859594:T:G
167859766	chr3:167859766:T:C
167859925	chr3:167859925:A:G
167860293	chr3:167860293:C:T
167860439	chr3:167860439:A:G
167860505	chr3:167860505:A:G
167860569	chr3:167860569:T:C
167860734	chr3:167860734:ATTGAAGCAG:A
167861396	chr3:167861396:AC:A
167861501	chr3:167861501:CA:C
167861967	chr3:167861967:C:T
167862043	chr3:167862043:C:T
167862532	chr3:167862532:G:A
167862537	chr3:167862537:T:C
167862646	chr3:167862646:A:C
167862673	chr3:167862673:C:A
167862759	chr3:167862759:C:A
167863123	chr3:167863123:A:G
167863749	chr3:167863749:G:A
167864132	chr3:167864132:G:A
167864496	chr3:167864496:G:A
167865223	chr3:167865223:A:G
167865429	chr3:167865429:A:G
167865662	chr3:167865662:T:C
167865925	chr3:167865925:T:C
167866380	chr3:167866380:G:A
167866423	chr3:167866423:T:C
167866424	chr3:167866424:G:A
167866510	chr3:167866510:A:G
167866788	chr3:167866788:T:C
167866793	chr3:167866793:G:A
167867359	chr3:167867359:G:T
167867892	chr3:167867892:T:C
167867996	chr3:167867996:G:A
167868098	chr3:167868098:A:C
167868268	chr3:167868268:A:G
167868463	chr3:167868463:G:A
167868522	chr3:167868522:C:T
167868549	chr3:167868549:A:G
167868592	chr3:167868592:T:C
167868779	chr3:167868779:AG:A
167868871	chr3:167868871:G:A
167869064	chr3:167869064:G:A
167869293	chr3:167869293:G:A
167869312	chr3:167869312:A:G
167869315	chr3:167869315:G:C
167869543	chr3:167869543:A:G
167869562	chr3:167869562:A:G
167869978	chr3:167869978:G:C
167870453	chr3:167870453:A:G
167870494	chr3:167870494:G:C
167870834	chr3:167870834:T:C
167870943	chr3:167870943:G:A
167871133	chr3:167871133:A:G
167871260	chr3:167871260:G:T
167871322	chr3:167871322:T:C
167871381	chr3:167871381:A:T
167872025	chr3:167872025:T:C
167872036	chr3:167872036:T:A
167872082	chr3:167872082:G:A
167872095	chr3:167872095:C:T
167872297	chr3:167872297:G:C
167872468	chr3:167872468:A:G
167872534	chr3:167872534:A:T
167872872	chr3:167872872:G:A
167872917	chr3:167872917:A:G
167873031	chr3:167873031:G:T
167873093	chr3:167873093:C:T
167873310	chr3:167873310:A:G
167873425	chr3:167873425:G:A
167873526	chr3:167873526:A:G
167873691	chr3:167873691:T:C
167873873	chr3:167873873:AAC:A
167873905	chr3:167873905:T:C
167874068	chr3:167874068:G:A
167874119	chr3:167874119:G:A
167874131	chr3:167874131:A:G
167874303	chr3:167874303:A:G
167874798	chr3:167874798:G:A
167874956	chr3:167874956:A:G
167875016	chr3:167875016:T:A
167875031	chr3:167875031:C:T
167875073	chr3:167875073:T:A
167875253	chr3:167875253:G:A
167875363	chr3:167875363:C:T
167875549	chr3:167875549:G:A
167875550	chr3:167875550:G:A
167875708	chr3:167875708:T:G
167875753	chr3:167875753:A:G
167875774	chr3:167875774:T:C
167875795	chr3:167875795:C:G
167875818	chr3:167875818:C:T
167875819	chr3:167875819:A:G
167875866	chr3:167875866:A:G
167876153	chr3:167876153:T:A
167876331	chr3:167876331:A:T
167876477	chr3:167876477:A:T
167876505	chr3:167876505:T:C
167876514	chr3:167876514:A:G
167876550	chr3:167876550:TC:T
167876730	chr3:167876730:A:G
167876784	chr3:167876784:A:T
167877209	chr3:167877209:T:C
167877286	chr3:167877286:C:T
167877315	chr3:167877315:C:T
167877396	chr3:167877396:T:C
167877570	chr3:167877570:T:C
167878191	chr3:167878191:A:G
167878372	chr3:167878372:A:G
167878448	chr3:167878448:A:T
167878454	chr3:167878454:A:C
167878560	chr3:167878560:T:C
167878955	chr3:167878955:T:A
167879184	chr3:167879184:C:T
167879243	chr3:167879243:G:A
167879506	chr3:167879506:G:C
167879610	chr3:167879610:G:C
167879828	chr3:167879828:C:T
167879864	chr3:167879864:T:C
167880097	chr3:167880097:T:C
167880260	chr3:167880260:TG:T
167880410	chr3:167880410:T:C
167880587	chr3:167880587:A:G
167880807	chr3:167880807:T:C
167881129	chr3:167881129:T:C
167881256	chr3:167881256:G:A
167881278	chr3:167881278:C:T
167881367	chr3:167881367:T:C
167881370	chr3:167881370:T:C
167881712	chr3:167881712:G:A
167882187	chr3:167882187:GAATC:G
167882211	chr3:167882211:C:T
167882345	chr3:167882345:AAAT:A
167882388	chr3:167882388:C:G
167882973	chr3:167882973:G:A
167883049	chr3:167883049:C:T
167883346	chr3:167883346:A:G
167883573	chr3:167883573:A:G
167883907	chr3:167883907:A:G
167883925	chr3:167883925:A:G
167884008	chr3:167884008:T:C
167884444	chr3:167884444:C:T
167884767	chr3:167884767:A:G
167885040	chr3:167885040:C:T
167885129	chr3:167885129:C:T
167885157	chr3:167885157:CT:C
167885287	chr3:167885287:A:C
167886024	chr3:167886024:A:G
167886480	chr3:167886480:C:T
167886602	chr3:167886602:C:T
167886805	chr3:167886805:T:G
167887019	chr3:167887019:A:G
167887262	chr3:167887262:ATGT:A
167888017	chr3:167888017:A:G
167888445	chr3:167888445:A:T
167888581	chr3:167888581:TATTAA:T
167889425	chr3:167889425:T:C
167889766	chr3:167889766:G:C
167889813	chr3:167889813:G:T
167889900	chr3:167889900:G:A
167890081	chr3:167890081:G:A
167890104	chr3:167890104:A:G
167890406	chr3:167890406:G:C
167890699	chr3:167890699:T:A
167891541	chr3:167891541:G:A
167893065	chr3:167893065:C:T
167893206	chr3:167893206:G:A
167893901	chr3:167893901:T:C
167894002	chr3:167894002:C:T
167894101	chr3:167894101:T:C
167894208	chr3:167894208:T:C
167894535	chr3:167894535:G:A
167894889	chr3:167894889:A:G
167895172	chr3:167895172:G:A
167895890	chr3:167895890:C:G
167896219	chr3:167896219:G:C
167896629	chr3:167896629:A:C
167897071	chr3:167897071:G:A
167897396	chr3:167897396:C:T
167897456	chr3:167897456:C:A
167897788	chr3:167897788:G:A
167897827	chr3:167897827:C:T
167897987	chr3:167897987:T:C
167898292	chr3:167898292:T:C
167898502	chr3:167898502:C:T
167898720	chr3:167898720:A:T
167899271	chr3:167899271:C:A
167899324	chr3:167899324:A:G
167900390	chr3:167900390:G:A
167900486	chr3:167900486:A:G
167900560	chr3:167900560:A:G
167900765	chr3:167900765:G:A
167901099	chr3:167901099:C:T
167901664	chr3:167901664:T:C
167901881	chr3:167901881:T:G
167901971	chr3:167901971:T:C
167902240	chr3:167902240:A:C
167902257	chr3:167902257:A:C
167902314	chr3:167902314:CTT:C
167902738	chr3:167902738:A:T
167903114	chr3:167903114:G:A
167903230	chr3:167903230:G:A
167903236	chr3:167903236:A:G
167903844	chr3:167903844:T:C
167903930	chr3:167903930:CA:C
167904093	chr3:167904093:G:A
167904108	chr3:167904108:T:C
167904677	chr3:167904677:A:G
167904992	chr3:167904992:CAT:C
167905141	chr3:167905141:A:G
167905472	chr3:167905472:G:A
167905551	chr3:167905551:G:A
167905910	chr3:167905910:G:A
167906190	chr3:167906190:A:G
167906369	chr3:167906369:C:A
167907196	chr3:167907196:G:A
167907570	chr3:167907570:G:A
167907680	chr3:167907680:AT:A
167907932	chr3:167907932:T:C
167907973	chr3:167907973:C:T
167908031	chr3:167908031:C:T
167908972	chr3:167908972:T:G
167909100	chr3:167909100:G:A
167909209	chr3:167909209:G:A
167909414	chr3:167909414:T:A
167909510	chr3:167909510:G:A
167909859	chr3:167909859:A:G
167910270	chr3:167910270:C:T
167910354	chr3:167910354:A:G
167910475	chr3:167910475:A:T
167910520	chr3:167910520:G:A
167910630	chr3:167910630:G:A
167910705	chr3:167910705:G:C
167911469	chr3:167911469:T:A
167911504	chr3:167911504:T:C
167911636	chr3:167911636:T:C
167911695	chr3:167911695:G:A
167912199	chr3:167912199:T:C
167912299	chr3:167912299:T:A
167912338	chr3:167912338:C:G
167912713	chr3:167912713:C:CA
167912845	chr3:167912845:A:G
167913224	chr3:167913224:A:G
167913626	chr3:167913626:G:A
167914020	chr3:167914020:T:C
167914105	chr3:167914105:T:C
167914119	chr3:167914119:A:G
167914444	chr3:167914444:A:G
167914643	chr3:167914643:C:A
167914662	chr3:167914662:C:T
167915099	chr3:167915099:C:A
167915251	chr3:167915251:T:C
167915389	chr3:167915389:C:T
167915413	chr3:167915413:A:T
167915528	chr3:167915528:T:C
167915869	chr3:167915869:G:A
167916243	chr3:167916243:G:A
167916258	chr3:167916258:A:G
167916374	chr3:167916374:TGAAAG:T
167916642	chr3:167916642:G:T
167916672	chr3:167916672:A:G
167917185	chr3:167917185:T:G
167917195	chr3:167917195:G:GA
167917306	chr3:167917306:A:G
167917308	chr3:167917308:T:A
167917667	chr3:167917667:C:G
167917670	chr3:167917670:A:C
167917687	chr3:167917687:A:T
167917901	chr3:167917901:A:G
167918030	chr3:167918030:T:G
167918111	chr3:167918111:T:C
167918170	chr3:167918170:G:A
167918288	chr3:167918288:C:T
167918430	chr3:167918430:G:A
167918669	chr3:167918669:A:G
167918862	chr3:167918862:G:C
167920086	chr3:167920086:T:C
167920332	chr3:167920332:G:A
167920418	chr3:167920418:C:T
167920670	chr3:167920670:A:G
167920932	chr3:167920932:T:C
167921269	chr3:167921269:T:C
167921511	chr3:167921511:G:A
167921790	chr3:167921790:A:G
167921875	chr3:167921875:G:A
167921884	chr3:167921884:C:G
167922111	chr3:167922111:T:C
167922409	chr3:167922409:G:A
167922492	chr3:167922492:G:A
167923599	chr3:167923599:G:T
167923846	chr3:167923846:C:G
167924004	chr3:167924004:T:G
167925365	chr3:167925365:G:A
167925372	chr3:167925372:C:T
167925424	chr3:167925424:A:G
167925981	chr3:167925981:C:T
167926687	chr3:167926687:C:T
167926740	chr3:167926740:C:T
167927198	chr3:167927198:C:T
167927277	chr3:167927277:G:A
167927311	chr3:167927311:G:A
167927314	chr3:167927314:C:G
167927789	chr3:167927789:A:G
167927825	chr3:167927825:C:T
167927923	chr3:167927923:C:T
167927943	chr3:167927943:T:C
167928388	chr3:167928388:T:G
167928407	chr3:167928407:G:A
167928700	chr3:167928700:C:T
167928887	chr3:167928887:A:AT
167928888	chr3:167928888:A:T
167928889	chr3:167928889:GCAGGCAA:G
167929171	chr3:167929171:C:T
167929172	chr3:167929172:G:A
167929649	chr3:167929649:C:T
167930038	chr3:167930038:C:T
167930112	chr3:167930112:G:A
167930414	chr3:167930414:T:A
167930601	chr3:167930601:G:A
167930790	chr3:167930790:TAAGGC:T
167931073	chr3:167931073:C:G
167931167	chr3:167931167:C:T
167931180	chr3:167931180:A:T
167931311	chr3:167931311:T:G
167931695	chr3:167931695:G:T
167931792	chr3:167931792:A:G
167932079	chr3:167932079:C:A
167932305	chr3:167932305:G:A
167932439	chr3:167932439:C:A
167932771	chr3:167932771:G:A
167932772	chr3:167932772:C:A
167933021	chr3:167933021:C:T
167933232	chr3:167933232:C:T
167933911	chr3:167933911:C:T
167933962	chr3:167933962:A:G
167934033	chr3:167934033:T:A
167934178	chr3:167934178:C:A
167934363	chr3:167934363:G:A
167934450	chr3:167934450:T:C
167934780	chr3:167934780:C:T
167935025	chr3:167935025:A:G
167935114	chr3:167935114:T:TA
167935122	chr3:167935122:A:G
167935234	chr3:167935234:A:G
167935421	chr3:167935421:G:C
167935470	chr3:167935470:A:T
167935674	chr3:167935674:G:C
167935769	chr3:167935769:A:G
167935941	chr3:167935941:G:A
167936000	chr3:167936000:G:A
167936285	chr3:167936285:C:T
167936311	chr3:167936311:G:A
167936719	chr3:167936719:G:A
167937019	chr3:167937019:G:A
167937194	chr3:167937194:TTA:T
167937395	chr3:167937395:T:A
167937712	chr3:167937712:G:A
167937924	chr3:167937924:C:T
167937966	chr3:167937966:A:G
167938649	chr3:167938649:T:C
167938756	chr3:167938756:A:C
167938763	chr3:167938763:A:G
167939070	chr3:167939070:T:C
167939097	chr3:167939097:G:A
167939130	chr3:167939130:A:G
167939238	chr3:167939238:AATGTTAACC:A
167939598	chr3:167939598:T:C
167939736	chr3:167939736:C:T
167939875	chr3:167939875:A:G
167940210	chr3:167940210:T:C
167940214	chr3:167940214:G:A
167940441	chr3:167940441:G:C
167940485	chr3:167940485:T:A
167940769	chr3:167940769:G:A
167941011	chr3:167941011:C:T
167941339	chr3:167941339:A:G
167941968	chr3:167941968:G:T
167942022	chr3:167942022:G:T
167942175	chr3:167942175:G:GA
167942392	chr3:167942392:A:G
167942429	chr3:167942429:G:A
167942497	chr3:167942497:C:T
167942498	chr3:167942498:A:T
167942531	chr3:167942531:G:A
167942541	chr3:167942541:T:C
167942542	chr3:167942542:A:T
167942553	chr3:167942553:A:G
167942571	chr3:167942571:TGC:T
167942715	chr3:167942715:A:C
167942883	chr3:167942883:A:G
167942891	chr3:167942891:C:G
167942969	chr3:167942969:C:T
167943150	chr3:167943150:C:T
167943177	chr3:167943177:A:G
167943348	chr3:167943348:G:A
167943511	chr3:167943511:C:T
167943689	chr3:167943689:A:G
167943806	chr3:167943806:G:A
167943866	chr3:167943866:G:T
167943937	chr3:167943937:A:G
167944085	chr3:167944085:C:T
167944235	chr3:167944235:T:C
167944495	chr3:167944495:G:A
167944931	chr3:167944931:A:G
167945233	chr3:167945233:A:C
167945251	chr3:167945251:C:T
167945709	chr3:167945709:A:G
167945806	chr3:167945806:C:T
167945880	chr3:167945880:T:C
167945888	chr3:167945888:G:T
167945979	chr3:167945979:G:A
167946355	chr3:167946355:A:C
167946420	chr3:167946420:G:A
167946431	chr3:167946431:G:C
167946747	chr3:167946747:C:A
167946992	chr3:167946992:G:A
167947255	chr3:167947255:T:C
167947357	chr3:167947357:C:T
167947377	chr3:167947377:T:C
167947494	chr3:167947494:G:A
167947535	chr3:167947535:G:A
167947567	chr3:167947567:A:T
167947918	chr3:167947918:A:G
167948035	chr3:167948035:A:C
167948284	chr3:167948284:T:C
167948295	chr3:167948295:T:C
167948298	chr3:167948298:C:T
167948424	chr3:167948424:C:T
167948496	chr3:167948496:G:A
167948869	chr3:167948869:G:A
167948896	chr3:167948896:A:C
167949368	chr3:167949368:A:C
167949385	chr3:167949385:A:T
167949475	chr3:167949475:C:G
167949652	chr3:167949652:A:C
167950316	chr3:167950316:G:A
167950508	chr3:167950508:T:A
167950766	chr3:167950766:C:G
167950857	chr3:167950857:C:T
167950982	chr3:167950982:G:T
167951071	chr3:167951071:T:C
167951342	chr3:167951342:G:A
167951569	chr3:167951569:C:T
167951809	chr3:167951809:G:A
167952095	chr3:167952095:G:T
167952229	chr3:167952229:A:G
167952690	chr3:167952690:G:A
167952807	chr3:167952807:T:C
167953022	chr3:167953022:A:C
167953055	chr3:167953055:T:C
167953108	chr3:167953108:A:G
167953319	chr3:167953319:T:C
167953603	chr3:167953603:T:C
167954342	chr3:167954342:C:T
167954391	chr3:167954391:A:G
167954420	chr3:167954420:T:A
167954629	chr3:167954629:C:T
167954849	chr3:167954849:T:G
167955001	chr3:167955001:G:A
167955050	chr3:167955050:TTC:T
167955376	chr3:167955376:T:C
167956266	chr3:167956266:C:A
167956304	chr3:167956304:C:T
167956312	chr3:167956312:A:G
167956375	chr3:167956375:A:G
167956768	chr3:167956768:C:T
167956910	chr3:167956910:A:G
167956959	chr3:167956959:G:C
167957300	chr3:167957300:T:C
167957439	chr3:167957439:C:T
167957556	chr3:167957556:A:G
167957786	chr3:167957786:C:A
167957841	chr3:167957841:T:A
167958357	chr3:167958357:GCTGTGACTCATTCACACACAT:G
167958489	chr3:167958489:C:T
167958608	chr3:167958608:C:T
167958683	chr3:167958683:A:T
167958989	chr3:167958989:G:A
167959154	chr3:167959154:A:C
167959442	chr3:167959442:A:G
167959658	chr3:167959658:C:T
167959828	chr3:167959828:A:C
167959891	chr3:167959891:C:T
167959986	chr3:167959986:A:G
167959999	chr3:167959999:A:C
167960631	chr3:167960631:C:A
167960868	chr3:167960868:G:A
167960921	chr3:167960921:C:T
167960953	chr3:167960953:T:C
167960978	chr3:167960978:T:G
167961137	chr3:167961137:A:G
167961142	chr3:167961142:T:C
167961208	chr3:167961208:A:T
167962159	chr3:167962159:G:A
167962300	chr3:167962300:A:T
167962819	chr3:167962819:G:T
167963012	chr3:167963012:T:A
167963062	chr3:167963062:G:A
167963521	chr3:167963521:A:G
167963848	chr3:167963848:T:A
167964032	chr3:167964032:C:T
167964062	chr3:167964062:G:A
167964118	chr3:167964118:A:T
167964133	chr3:167964133:G:T
167964178	chr3:167964178:T:A
167964191	chr3:167964191:A:G
167964341	chr3:167964341:T:C
167964351	chr3:167964351:C:T
167964930	chr3:167964930:T:G
167964936	chr3:167964936:A:G
167965175	chr3:167965175:G:A
167965828	chr3:167965828:A:G
167965999	chr3:167965999:AAC:A
167966051	chr3:167966051:T:G
167966297	chr3:167966297:A:G
167966417	chr3:167966417:T:C
167966515	chr3:167966515:C:T
167966650	chr3:167966650:A:G
167966968	chr3:167966968:A:G
167967106	chr3:167967106:G:T
167967117	chr3:167967117:C:A
167967297	chr3:167967297:T:A
167967314	chr3:167967314:T:C
167967512	chr3:167967512:C:T
167967530	chr3:167967530:G:A
167967733	chr3:167967733:C:T
167967776	chr3:167967776:C:T
167967874	chr3:167967874:T:G
167968104	chr3:167968104:T:C
167968106	chr3:167968106:G:A
167968242	chr3:167968242:C:T
167968254	chr3:167968254:A:G
167968307	chr3:167968307:A:G
167968368	chr3:167968368:T:A
167968390	chr3:167968390:C:T
167968400	chr3:167968400:C:A
167968578	chr3:167968578:C:T
167968609	chr3:167968609:CCCTG:C
167969100	chr3:167969100:G:T
167969114	chr3:167969114:A:G
167969164	chr3:167969164:CAT:C
167969199	chr3:167969199:T:A
167969216	chr3:167969216:T:A
167969493	chr3:167969493:T:C
167969581	chr3:167969581:C:T
167969917	chr3:167969917:T:C
167970175	chr3:167970175:C:T
167970514	chr3:167970514:T:C
167970649	chr3:167970649:C:T
167970709	chr3:167970709:A:T
167970866	chr3:167970866:G:A
167970909	chr3:167970909:A:T
167971006	chr3:167971006:C:T
167971089	chr3:167971089:G:C
167971262	chr3:167971262:T:C
167971295	chr3:167971295:A:G
167971660	chr3:167971660:GA:G
167971882	chr3:167971882:T:C
167972251	chr3:167972251:A:T
167972468	chr3:167972468:A:G
167972508	chr3:167972508:T:C
167972738	chr3:167972738:C:A
167972866	chr3:167972866:G:A
167973618	chr3:167973618:C:G
167973667	chr3:167973667:C:T
167973736	chr3:167973736:A:G
167973758	chr3:167973758:T:C
167974224	chr3:167974224:AC:A
167974418	chr3:167974418:T:G
167974493	chr3:167974493:G:A
167974498	chr3:167974498:A:G
167974604	chr3:167974604:A:C
167974760	chr3:167974760:C:T
167974772	chr3:167974772:T:C
167974774	chr3:167974774:A:T
167974777	chr3:167974777:C:T
167974832	chr3:167974832:G:T
167974841	chr3:167974841:A:T
167974878	chr3:167974878:T:C
167974889	chr3:167974889:C:T
167974890	chr3:167974890:A:G
167974948	chr3:167974948:G:A
167974996	chr3:167974996:TACTAAAAAAATACAAAA:T
167975452	chr3:167975452:G:C
167975524	chr3:167975524:G:A
167975544	chr3:167975544:A:C
167975679	chr3:167975679:A:C
167975858	chr3:167975858:G:A
167975966	chr3:167975966:G:C
167976285	chr3:167976285:A:G
167976286	chr3:167976286:C:T
167976446	chr3:167976446:G:A
167976455	chr3:167976455:G:A
167977868	chr3:167977868:T:G
167977911	chr3:167977911:A:G
167977966	chr3:167977966:A:G
167978125	chr3:167978125:T:C
167978164	chr3:167978164:A:T
167978197	chr3:167978197:G:A
167978239	chr3:167978239:C:T
167978326	chr3:167978326:GA:G
167978386	chr3:167978386:C:A
167978688	chr3:167978688:A:G
167978797	chr3:167978797:T:G
167978854	chr3:167978854:C:G
167978895	chr3:167978895:G:A
167979050	chr3:167979050:G:A
167979680	chr3:167979680:A:T
167979718	chr3:167979718:G:A
167980296	chr3:167980296:T:C
167980732	chr3:167980732:G:C
167980740	chr3:167980740:A:C
167980741	chr3:167980741:C:T
167980760	chr3:167980760:A:G
167980992	chr3:167980992:G:T
167981064	chr3:167981064:A:G
167981217	chr3:167981217:G:A
167981530	chr3:167981530:G:A
167981734	chr3:167981734:C:CTT
167981736	chr3:167981736:T:TC
167981811	chr3:167981811:A:C
167981914	chr3:167981914:A:C
167982468	chr3:167982468:G:A
167982535	chr3:167982535:A:G
167982718	chr3:167982718:G:A
167982954	chr3:167982954:A:G
167984431	chr3:167984431:T:C
167984588	chr3:167984588:C:T
167985037	chr3:167985037:TAA:T
167985123	chr3:167985123:C:T
167986421	chr3:167986421:T:C
167986471	chr3:167986471:T:A
167986863	chr3:167986863:T:C
167986874	chr3:167986874:T:G
167987256	chr3:167987256:C:T
167987567	chr3:167987567:G:A
167988069	chr3:167988069:G:T
167988148	chr3:167988148:TATA:T
167988525	chr3:167988525:T:C
167988834	chr3:167988834:T:C
167989200	chr3:167989200:T:C
167989247	chr3:167989247:A:G
167989284	chr3:167989284:A:G
167989576	chr3:167989576:A:G
167989726	chr3:167989726:A:G
167989770	chr3:167989770:A:G
167989830	chr3:167989830:A:C
167990056	chr3:167990056:A:G
167991198	chr3:167991198:G:A
167991581	chr3:167991581:T:C
167991666	chr3:167991666:C:T
167991810	chr3:167991810:A:G
167991958	chr3:167991958:C:G
167992074	chr3:167992074:G:A
167992384	chr3:167992384:C:T
167992927	chr3:167992927:T:C
167994020	chr3:167994020:G:A
167994163	chr3:167994163:A:C
167994513	chr3:167994513:A:G
167995743	chr3:167995743:A:G
167995801	chr3:167995801:C:T
167996058	chr3:167996058:C:T
167996100	chr3:167996100:C:T
167996205	chr3:167996205:A:C
167996371	chr3:167996371:G:A
167996681	chr3:167996681:G:A
167997680	chr3:167997680:C:T
167997719	chr3:167997719:C:G
167997878	chr3:167997878:T:C
167998438	chr3:167998438:T:C
167998627	chr3:167998627:T:TA
167998909	chr3:167998909:G:A
167999086	chr3:167999086:C:A
167999282	chr3:167999282:T:C
167999400	chr3:167999400:A:G
168000041	chr3:168000041:A:G
168000146	chr3:168000146:A:G
168000559	chr3:168000559:A:G
168000942	chr3:168000942:A:G
168001279	chr3:168001279:C:T
168001450	chr3:168001450:G:A
168001544	chr3:168001544:C:T
168001822	chr3:168001822:A:G
168002039	chr3:168002039:A:G
168002085	chr3:168002085:G:A
168002128	chr3:168002128:A:C
168002571	chr3:168002571:G:A
168002672	chr3:168002672:TA:T
168002858	chr3:168002858:C:T
168003728	chr3:168003728:C:G
168003782	chr3:168003782:G:A
168003860	chr3:168003860:A:G
168003966	chr3:168003966:G:A
168004025	chr3:168004025:G:C
168004536	chr3:168004536:C:T
168004623	chr3:168004623:G:A
168004727	chr3:168004727:A:G
168004743	chr3:168004743:T:A
168004829	chr3:168004829:G:A
168004853	chr3:168004853:C:A
168005301	chr3:168005301:G:A
168005783	chr3:168005783:A:C
168005886	chr3:168005886:T:C
168005997	chr3:168005997:G:C
168006745	chr3:168006745:CAGA:C
168006859	chr3:168006859:G:C
168007291	chr3:168007291:G:T
168007561	chr3:168007561:A:G
168007593	chr3:168007593:T:C
168007620	chr3:168007620:T:C
168007666	chr3:168007666:A:T
168007743	chr3:168007743:T:C
168007879	chr3:168007879:C:T
168007935	chr3:168007935:T:A
168008308	chr3:168008308:T:C
168008614	chr3:168008614:T:C
168008921	chr3:168008921:T:TA
168009629	chr3:168009629:C:T
168009648	chr3:168009648:C:T
168009682	chr3:168009682:T:C
168010096	chr3:168010096:C:T
168010266	chr3:168010266:C:T
168010267	chr3:168010267:C:T
168010466	chr3:168010466:G:A
168010840	chr3:168010840:A:G
168010857	chr3:168010857:T:C
168010908	chr3:168010908:G:C
168011185	chr3:168011185:C:T
168011221	chr3:168011221:T:C
168011351	chr3:168011351:C:T
168011490	chr3:168011490:C:T
168011552	chr3:168011552:G:A
168012024	chr3:168012024:A:G
168012233	chr3:168012233:A:G
168012258	chr3:168012258:C:T
168012738	chr3:168012738:C:T
168012818	chr3:168012818:C:A
168012882	chr3:168012882:A:G
168012943	chr3:168012943:T:A
168013022	chr3:168013022:G:C
168013493	chr3:168013493:TC:T
168013730	chr3:168013730:G:T
168013758	chr3:168013758:T:C
168013856	chr3:168013856:A:C
168014268	chr3:168014268:A:G
168014994	chr3:168014994:C:T
168015049	chr3:168015049:G:T
168015442	chr3:168015442:TATC:T
168017087	chr3:168017087:A:C
168017754	chr3:168017754:G:A
168017954	chr3:168017954:T:C
168017965	chr3:168017965:T:C
168018073	chr3:168018073:A:C
168018144	chr3:168018144:C:CTT
168018252	chr3:168018252:A:G
168018304	chr3:168018304:G:A
168018516	chr3:168018516:C:T
168018538	chr3:168018538:T:C
168018595	chr3:168018595:T:C
168018622	chr3:168018622:G:A
168018690	chr3:168018690:T:C
168018857	chr3:168018857:G:A
168018912	chr3:168018912:C:T
168018916	chr3:168018916:T:C
168019103	chr3:168019103:A:G
168019218	chr3:168019218:G:A
168019315	chr3:168019315:T:G
168019464	chr3:168019464:A:G
168019686	chr3:168019686:T:C
168019983	chr3:168019983:T:C
168020025	chr3:168020025:C:T
168020391	chr3:168020391:G:A
168020732	chr3:168020732:A:G
168021059	chr3:168021059:T:C
168021984	chr3:168021984:C:T
168022261	chr3:168022261:G:A
168022296	chr3:168022296:C:T
168022634	chr3:168022634:C:G
168023451	chr3:168023451:A:G
168023570	chr3:168023570:T:C
168023762	chr3:168023762:T:C
168023798	chr3:168023798:C:T
168023898	chr3:168023898:TAAC:T
168024213	chr3:168024213:G:C
168024460	chr3:168024460:G:A
168024565	chr3:168024565:GTCC:G
168025201	chr3:168025201:C:T
168025404	chr3:168025404:T:C
168025412	chr3:168025412:A:T
168025454	chr3:168025454:TG:T
168025568	chr3:168025568:G:A
168026250	chr3:168026250:A:ATC
168026310	chr3:168026310:A:C
168026719	chr3:168026719:A:T
168026876	chr3:168026876:T:C
168027109	chr3:168027109:G:C
168027612	chr3:168027612:G:A
168027842	chr3:168027842:C:A
168027915	chr3:168027915:A:G
168027933	chr3:168027933:C:A
168028186	chr3:168028186:T:C
168028293	chr3:168028293:A:G
168028430	chr3:168028430:A:G
168028504	chr3:168028504:G:C
168028635	chr3:168028635:G:A
168029234	chr3:168029234:C:T
168029451	chr3:168029451:T:C
168029855	chr3:168029855:T:C
168029871	chr3:168029871:C:G
168030041	chr3:168030041:G:A
168030138	chr3:168030138:T:C
168030268	chr3:168030268:T:C
168030931	chr3:168030931:C:T
168030999	chr3:168030999:G:A
168031109	chr3:168031109:A:G
168031467	chr3:168031467:A:G
168031518	chr3:168031518:T:C
168031662	chr3:168031662:G:C
168031755	chr3:168031755:G:A
168031827	chr3:168031827:C:A
168032155	chr3:168032155:T:C
168033815	chr3:168033815:G:T
168033952	chr3:168033952:G:A
168034114	chr3:168034114:CT:C
168034156	chr3:168034156:C:T
168034415	chr3:168034415:T:C
168034754	chr3:168034754:T:C
168034937	chr3:168034937:A:G
168035133	chr3:168035133:A:G
168035782	chr3:168035782:A:G
168035913	chr3:168035913:TATG:T
168035960	chr3:168035960:A:G
168036014	chr3:168036014:T:C
168036312	chr3:168036312:G:A
168036409	chr3:168036409:C:T
168036466	chr3:168036466:C:T
168036529	chr3:168036529:AT:A
168036785	chr3:168036785:A:G
168036827	chr3:168036827:G:A
168037213	chr3:168037213:T:C
168037747	chr3:168037747:T:C
168037923	chr3:168037923:T:C
168037961	chr3:168037961:G:A
168037975	chr3:168037975:G:A
168038719	chr3:168038719:G:GA
168039075	chr3:168039075:T:C
168039101	chr3:168039101:T:C
168039557	chr3:168039557:C:T
168039718	chr3:168039718:A:G
168039831	chr3:168039831:A:C
168040261	chr3:168040261:G:A
168040411	chr3:168040411:G:A
168040457	chr3:168040457:C:T
168040708	chr3:168040708:G:A
168041573	chr3:168041573:A:T
168041779	chr3:168041779:C:A
168042386	chr3:168042386:G:T
168042435	chr3:168042435:G:A
168042776	chr3:168042776:T:C
168042831	chr3:168042831:A:G
168043731	chr3:168043731:C:T
168044051	chr3:168044051:T:C
168044258	chr3:168044258:C:T
168044310	chr3:168044310:T:C
168045232	chr3:168045232:T:C
168045507	chr3:168045507:C:T
168046520	chr3:168046520:C:T
168046584	chr3:168046584:T:C
168046658	chr3:168046658:C:T
168047032	chr3:168047032:A:G
168047708	chr3:168047708:C:T
168048639	chr3:168048639:T:C
168048703	chr3:168048703:C:A
168049590	chr3:168049590:C:T
168050238	chr3:168050238:A:C
168050369	chr3:168050369:C:G
168050397	chr3:168050397:A:G
168050533	chr3:168050533:A:G
168050570	chr3:168050570:C:T
168050938	chr3:168050938:G:A
168051052	chr3:168051052:G:A
168051227	chr3:168051227:T:C
168051291	chr3:168051291:AC:A
168051769	chr3:168051769:G:A
168051874	chr3:168051874:A:G
168052005	chr3:168052005:G:T
168052033	chr3:168052033:A:C
168052039	chr3:168052039:C:T
168052040	chr3:168052040:C:T
168052327	chr3:168052327:C:T
168052336	chr3:168052336:G:A
168052396	chr3:168052396:ACACT:A
168052512	chr3:168052512:AAAT:A
168052563	chr3:168052563:C:T
168052686	chr3:168052686:G:A
168052850	chr3:168052850:T:C
168053122	chr3:168053122:C:T
168053353	chr3:168053353:G:A
168053740	chr3:168053740:C:T
168053836	chr3:168053836:T:C
168053869	chr3:168053869:G:A
168054292	chr3:168054292:C:T
168054516	chr3:168054516:T:C
168054762	chr3:168054762:G:A
168054831	chr3:168054831:G:A
168054994	chr3:168054994:C:T
168055203	chr3:168055203:T:C
168055483	chr3:168055483:T:A
168055498	chr3:168055498:C:A
168055726	chr3:168055726:C:T
168055727	chr3:168055727:A:G
168055981	chr3:168055981:A:T
168055991	chr3:168055991:A:C
168056242	chr3:168056242:G:A
168056679	chr3:168056679:T:G
168056701	chr3:168056701:T:A
168056892	chr3:168056892:C:T
168057230	chr3:168057230:C:T
168057245	chr3:168057245:G:A
168057422	chr3:168057422:C:T
168057627	chr3:168057627:C:T
168058263	chr3:168058263:T:C
168058724	chr3:168058724:G:A
168058974	chr3:168058974:G:A
168059084	chr3:168059084:C:T
168059850	chr3:168059850:A:G
168059967	chr3:168059967:T:G
168060000	chr3:168060000:G:A
168060373	chr3:168060373:G:A
168060940	chr3:168060940:TTTGTATG:T
168061102	chr3:168061102:G:A
168061356	chr3:168061356:T:G
168062494	chr3:168062494:T:C
168062592	chr3:168062592:C:T
168063423	chr3:168063423:G:A
168063484	chr3:168063484:A:C
168063594	chr3:168063594:T:G
168063756	chr3:168063756:A:G
168063835	chr3:168063835:T:G
168063959	chr3:168063959:T:C
168063973	chr3:168063973:G:T
168064246	chr3:168064246:A:G
168064350	chr3:168064350:A:G
168064957	chr3:168064957:A:AG
168064961	chr3:168064961:A:G
168065226	chr3:168065226:A:G
168065594	chr3:168065594:T:C
168066328	chr3:168066328:C:G
168066821	chr3:168066821:A:G
168066938	chr3:168066938:C:T
168067098	chr3:168067098:C:A
168067580	chr3:168067580:G:A
168067600	chr3:168067600:TTTTG:T
168068377	chr3:168068377:A:T
168068396	chr3:168068396:A:G
168068474	chr3:168068474:A:G
168068829	chr3:168068829:T:C
168068855	chr3:168068855:A:G
168068874	chr3:168068874:T:C
168069154	chr3:168069154:C:T
168069472	chr3:168069472:T:C
168069777	chr3:168069777:T:TA
168070030	chr3:168070030:C:T
168070767	chr3:168070767:T:C
168070789	chr3:168070789:T:G
168071180	chr3:168071180:G:T
168071263	chr3:168071263:C:G
168071368	chr3:168071368:T:C
168071540	chr3:168071540:C:T
168071756	chr3:168071756:T:C
168071899	chr3:168071899:C:T
168071939	chr3:168071939:G:T
168072105	chr3:168072105:T:C
168072163	chr3:168072163:A:G
168072905	chr3:168072905:G:A
168072988	chr3:168072988:T:C
168073210	chr3:168073210:C:T
168073460	chr3:168073460:C:G
168073814	chr3:168073814:A:G
168073857	chr3:168073857:A:G
168073947	chr3:168073947:A:G
168074095	chr3:168074095:C:T
168074218	chr3:168074218:T:C
168074374	chr3:168074374:T:C
168074616	chr3:168074616:A:G
168074883	chr3:168074883:G:C
168074964	chr3:168074964:G:C
168075442	chr3:168075442:A:G
168075457	chr3:168075457:C:T
168075462	chr3:168075462:A:G
168075500	chr3:168075500:G:A
168075544	chr3:168075544:T:C
168075558	chr3:168075558:A:G
168075623	chr3:168075623:A:T
168075655	chr3:168075655:A:T
168075710	chr3:168075710:C:T
168076583	chr3:168076583:C:T
168077355	chr3:168077355:T:C
168077521	chr3:168077521:T:A
168077708	chr3:168077708:C:G
168077721	chr3:168077721:T:G
168077811	chr3:168077811:T:C
168077921	chr3:168077921:A:G
168078246	chr3:168078246:T:C
168078299	chr3:168078299:T:C
168078321	chr3:168078321:A:G
168078369	chr3:168078369:C:T
168078497	chr3:168078497:A:G
168078525	chr3:168078525:T:C
168078593	chr3:168078593:A:C
168078793	chr3:168078793:G:A
168078858	chr3:168078858:C:T
168078963	chr3:168078963:T:A
168078988	chr3:168078988:A:C
168079254	chr3:168079254:A:G
168079650	chr3:168079650:T:C
168079891	chr3:168079891:G:A
168079899	chr3:168079899:A:G
168080033	chr3:168080033:T:G
168080100	chr3:168080100:G:T
168080826	chr3:168080826:G:A
168081395	chr3:168081395:T:C
168081742	chr3:168081742:T:A
168082114	chr3:168082114:T:C
168082190	chr3:168082190:A:G
168082502	chr3:168082502:T:C
168082749	chr3:168082749:A:G
168083322	chr3:168083322:C:T
168083367	chr3:168083367:C:T
168083650	chr3:168083650:G:C
168083873	chr3:168083873:G:C
168083995	chr3:168083995:A:G
168084039	chr3:168084039:T:C
168084084	chr3:168084084:C:T
168084229	chr3:168084229:T:C
168084426	chr3:168084426:C:T
168084698	chr3:168084698:A:G
168084988	chr3:168084988:C:G
168085293	chr3:168085293:T:C
168085327	chr3:168085327:A:G
168085540	chr3:168085540:C:A
168085882	chr3:168085882:G:A
168085883	chr3:168085883:C:T
168085931	chr3:168085931:A:G
168086153	chr3:168086153:A:C
168086478	chr3:168086478:T:C
168086486	chr3:168086486:C:T
168086895	chr3:168086895:A:T
168086937	chr3:168086937:G:A
168087339	chr3:168087339:G:A
168088042	chr3:168088042:T:C
168088362	chr3:168088362:T:C
168088614	chr3:168088614:C:A
168088809	chr3:168088809:C:T
168088825	chr3:168088825:T:C
168089060	chr3:168089060:T:C
168089642	chr3:168089642:G:A
168090158	chr3:168090158:A:G
168090657	chr3:168090657:T:TC
168090838	chr3:168090838:G:A
168091116	chr3:168091116:T:C
168091132	chr3:168091132:A:G
168091757	chr3:168091757:T:C
168091789	chr3:168091789:C:T
168091841	chr3:168091841:A:C
168092533	chr3:168092533:A:G
168092778	chr3:168092778:A:T
168092833	chr3:168092833:TG:T
168093248	chr3:168093248:T:G
168093442	chr3:168093442:C:T
168093779	chr3:168093779:G:A
168095466	chr3:168095466:G:A
168095594	chr3:168095594:G:A
168095645	chr3:168095645:G:A
168095832	chr3:168095832:G:T
168096205	chr3:168096205:G:GGGGGACTTGTCCGGGCC
168096432	chr3:168096432:A:G
168096786	chr3:168096786:T:C
168096828	chr3:168096828:AC:A
168096967	chr3:168096967:T:A
168097466	chr3:168097466:A:T
168098144	chr3:168098144:AAAG:A
168098151	chr3:168098151:T:A
168098580	chr3:168098580:G:A
168098740	chr3:168098740:ATTTAAC:A
168098942	chr3:168098942:AAAT:A
168099361	chr3:168099361:G:A
168099530	chr3:168099530:A:G
168099748	chr3:168099748:T:C
168099889	chr3:168099889:G:A
168099914	chr3:168099914:G:A
168100043	chr3:168100043:A:G
168100323	chr3:168100323:C:T
168100656	chr3:168100656:T:C
168100894	chr3:168100894:A:T
168101091	chr3:168101091:A:G
168101196	chr3:168101196:T:C
168101299	chr3:168101299:G:A
168101336	chr3:168101336:GA:G
168101409	chr3:168101409:T:C
168101818	chr3:168101818:G:A
168102107	chr3:168102107:A:G
168102306	chr3:168102306:T:C
168102522	chr3:168102522:G:T
168102658	chr3:168102658:T:G
168103258	chr3:168103258:G:T
168103419	chr3:168103419:G:T
168103425	chr3:168103425:T:C
168103505	chr3:168103505:G:A
168103562	chr3:168103562:T:A
168103563	chr3:168103563:C:G
168103793	chr3:168103793:A:G
168104044	chr3:168104044:A:G
168104095	chr3:168104095:G:A
168104173	chr3:168104173:C:T
168104748	chr3:168104748:A:G
168104875	chr3:168104875:TTAAA:T
168105036	chr3:168105036:T:C
168105430	chr3:168105430:G:A
168105530	chr3:168105530:A:G
168105546	chr3:168105546:A:C
168105601	chr3:168105601:T:C
168105896	chr3:168105896:T:C
168106104	chr3:168106104:C:G
168106231	chr3:168106231:T:C
168106399	chr3:168106399:G:A
168106438	chr3:168106438:G:A
168106445	chr3:168106445:A:G
168106812	chr3:168106812:G:T
168106851	chr3:168106851:TTTC:T
168107507	chr3:168107507:A:C
168107713	chr3:168107713:A:G
168107793	chr3:168107793:C:G
168107827	chr3:168107827:G:A
168107855	chr3:168107855:G:A
168108085	chr3:168108085:C:T
168108371	chr3:168108371:T:C
168108602	chr3:168108602:T:C
168108655	chr3:168108655:G:A
168108685	chr3:168108685:C:T
168108919	chr3:168108919:C:T
168109246	chr3:168109246:C:G
168109307	chr3:168109307:T:C
168109351	chr3:168109351:C:T
168109539	chr3:168109539:T:C
168109888	chr3:168109888:C:G
168110483	chr3:168110483:C:T
168110587	chr3:168110587:C:T
168110766	chr3:168110766:T:C
168110819	chr3:168110819:T:A
168110846	chr3:168110846:G:A
168110962	chr3:168110962:T:A
168111124	chr3:168111124:C:A
168111361	chr3:168111361:T:C
168111456	chr3:168111456:T:C
168111665	chr3:168111665:C:T
168111682	chr3:168111682:A:C
168111926	chr3:168111926:A:G
168112301	chr3:168112301:C:T
168112455	chr3:168112455:A:G
168112456	chr3:168112456:T:C
168112588	chr3:168112588:A:G
168112642	chr3:168112642:T:C
168112787	chr3:168112787:G:A
168112887	chr3:168112887:A:G
168113018	chr3:168113018:G:C
168113114	chr3:168113114:A:G
168113233	chr3:168113233:C:T
168113380	chr3:168113380:A:G
168113428	chr3:168113428:G:A
168113511	chr3:168113511:C:A
168113516	chr3:168113516:T:C
168113608	chr3:168113608:A:G
168114004	chr3:168114004:G:A
168114192	chr3:168114192:C:T
168114627	chr3:168114627:G:A
168114652	chr3:168114652:A:G
168114881	chr3:168114881:A:G
168114917	chr3:168114917:C:T
168115025	chr3:168115025:T:C
168115643	chr3:168115643:C:T
168115924	chr3:168115924:T:G
168116015	chr3:168116015:T:C
168116228	chr3:168116228:A:G
168116274	chr3:168116274:A:G
168116613	chr3:168116613:C:T
168116802	chr3:168116802:C:T
168116897	chr3:168116897:A:G
168116959	chr3:168116959:G:A
168117030	chr3:168117030:C:T
168117070	chr3:168117070:A:G
168117565	chr3:168117565:G:A
168117917	chr3:168117917:C:G
168118178	chr3:168118178:T:G
168119047	chr3:168119047:C:G
168119076	chr3:168119076:G:A
168119096	chr3:168119096:C:T
168119097	chr3:168119097:C:T
168119120	chr3:168119120:A:G
168119219	chr3:168119219:G:A
168119265	chr3:168119265:C:A
168119267	chr3:168119267:G:GA
168119294	chr3:168119294:A:G
168119580	chr3:168119580:C:T
168119891	chr3:168119891:T:C
168119905	chr3:168119905:A:T
168120278	chr3:168120278:T:C
168120793	chr3:168120793:A:G
168120955	chr3:168120955:C:T
168121115	chr3:168121115:A:G
168121748	chr3:168121748:T:C
168122179	chr3:168122179:G:A
168122505	chr3:168122505:C:T
168122534	chr3:168122534:AC:A
168122560	chr3:168122560:G:A
168122649	chr3:168122649:A:G
168122805	chr3:168122805:G:A
168123142	chr3:168123142:G:T
168123932	chr3:168123932:A:G
168124011	chr3:168124011:C:T
168124263	chr3:168124263:A:G
168124317	chr3:168124317:T:C
168124898	chr3:168124898:T:TAAC
168125101	chr3:168125101:A:G
168125182	chr3:168125182:T:C
168125254	chr3:168125254:T:C
168125485	chr3:168125485:C:T
168125739	chr3:168125739:A:T
168125909	chr3:168125909:T:A
168125997	chr3:168125997:G:GA
168126022	chr3:168126022:A:G
168126289	chr3:168126289:T:C
168126386	chr3:168126386:A:G
168126391	chr3:168126391:C:T
168126454	chr3:168126454:G:A
168126698	chr3:168126698:G:A
168126720	chr3:168126720:A:G
168126941	chr3:168126941:T:G
168127036	chr3:168127036:G:A
168127076	chr3:168127076:G:A
168127128	chr3:168127128:T:A
168127192	chr3:168127192:A:G
168127210	chr3:168127210:G:A
168127276	chr3:168127276:C:T
168127299	chr3:168127299:T:G
168127339	chr3:168127339:T:C
168127575	chr3:168127575:G:C
168127697	chr3:168127697:A:G
168127789	chr3:168127789:T:G
168127901	chr3:168127901:G:A
168127913	chr3:168127913:A:G
168127977	chr3:168127977:C:A
168128002	chr3:168128002:G:A
168128040	chr3:168128040:C:T
168128047	chr3:168128047:A:G
168128150	chr3:168128150:A:C
168128361	chr3:168128361:G:A
168128677	chr3:168128677:C:T
168128716	chr3:168128716:C:T
168128750	chr3:168128750:T:C
168128751	chr3:168128751:G:A
168128760	chr3:168128760:A:G
168128880	chr3:168128880:A:G
168128888	chr3:168128888:C:G
168128929	chr3:168128929:C:T
168128946	chr3:168128946:C:A
168129413	chr3:168129413:G:A
168129583	chr3:168129583:G:T
168129623	chr3:168129623:A:G
168129656	chr3:168129656:T:C
168129799	chr3:168129799:T:C
168129800	chr3:168129800:C:T
168129811	chr3:168129811:T:C
168130141	chr3:168130141:T:A
168130274	chr3:168130274:T:C
168130305	chr3:168130305:T:C
168130501	chr3:168130501:A:G
168130792	chr3:168130792:C:A
168130854	chr3:168130854:T:C
168131026	chr3:168131026:C:T
168131030	chr3:168131030:C:G
168131071	chr3:168131071:C:A
168131610	chr3:168131610:T:A
168131615	chr3:168131615:G:A
168131666	chr3:168131666:G:A
168131718	chr3:168131718:C:A
168131786	chr3:168131786:C:G
168131974	chr3:168131974:C:G
168132050	chr3:168132050:T:C
168132059	chr3:168132059:G:A
168132092	chr3:168132092:A:T
168132118	chr3:168132118:T:A
168132336	chr3:168132336:G:A
168132529	chr3:168132529:C:T
168132555	chr3:168132555:T:C
168132568	chr3:168132568:A:C
168132578	chr3:168132578:G:A
168132750	chr3:168132750:G:A
168132832	chr3:168132832:T:G
168133024	chr3:168133024:C:T
168133056	chr3:168133056:AC:A
168133091	chr3:168133091:A:T
168133276	chr3:168133276:C:T
168133391	chr3:168133391:A:G
168133503	chr3:168133503:C:G
168133672	chr3:168133672:G:A
168134053	chr3:168134053:A:T
168134063	chr3:168134063:C:G
168134398	chr3:168134398:A:G
168134407	chr3:168134407:A:T
168134561	chr3:168134561:T:C
168134569	chr3:168134569:A:C
168134618	chr3:168134618:T:C
168134694	chr3:168134694:T:C
168134751	chr3:168134751:G:C
168134834	chr3:168134834:G:C
168134844	chr3:168134844:C:A
168134998	chr3:168134998:ATTTCTACG:A
168135080	chr3:168135080:G:A
168135102	chr3:168135102:G:A
168135103	chr3:168135103:G:A
168135233	chr3:168135233:T:C
168135391	chr3:168135391:G:A
168135408	chr3:168135408:G:A
168135892	chr3:168135892:C:CACA
168136232	chr3:168136232:T:C
168136700	chr3:168136700:T:C
168136840	chr3:168136840:C:T
168136935	chr3:168136935:C:T
168137254	chr3:168137254:AAT:A
168137380	chr3:168137380:T:C
168137530	chr3:168137530:A:C
168137621	chr3:168137621:G:T
168137994	chr3:168137994:A:C
168138251	chr3:168138251:T:C
168138351	chr3:168138351:G:A
168138657	chr3:168138657:T:C
168138678	chr3:168138678:T:C
168138692	chr3:168138692:G:A
168139086	chr3:168139086:T:C
168140213	chr3:168140213:A:G
168140424	chr3:168140424:CAAAAT:C
168140647	chr3:168140647:G:A
168140713	chr3:168140713:T:C
168140975	chr3:168140975:C:T
168141293	chr3:168141293:T:A
168141506	chr3:168141506:G:A
168141666	chr3:168141666:A:G
168141715	chr3:168141715:T:C
168141725	chr3:168141725:C:G
168142131	chr3:168142131:AC:A
168142325	chr3:168142325:T:C
168142330	chr3:168142330:TA:T
168142560	chr3:168142560:A:C
168142616	chr3:168142616:C:T
168142775	chr3:168142775:T:C
168143213	chr3:168143213:G:A
168143247	chr3:168143247:C:G
168143466	chr3:168143466:A:T
168143612	chr3:168143612:G:A
168143620	chr3:168143620:C:T
168143840	chr3:168143840:C:T
168144128	chr3:168144128:C:T
168144137	chr3:168144137:C:T
168144198	chr3:168144198:C:G
168144376	chr3:168144376:T:C
168144377	chr3:168144377:G:A
168144507	chr3:168144507:T:C
168144545	chr3:168144545:A:T
168145059	chr3:168145059:T:C
168145175	chr3:168145175:A:C
168145568	chr3:168145568:T:G
168145681	chr3:168145681:CT:C
168145804	chr3:168145804:A:T
168145991	chr3:168145991:T:A
168146022	chr3:168146022:G:A
168146769	chr3:168146769:T:A
168147008	chr3:168147008:T:G
168147336	chr3:168147336:G:A
168147367	chr3:168147367:T:G
168147621	chr3:168147621:C:T
168148006	chr3:168148006:C:T
168148081	chr3:168148081:A:G
168148258	chr3:168148258:G:A
168148739	chr3:168148739:T:C
168149131	chr3:168149131:T:G
168149349	chr3:168149349:C:T
168149963	chr3:168149963:C:T
168150265	chr3:168150265:T:A
168150579	chr3:168150579:A:G
168150938	chr3:168150938:A:G
168150997	chr3:168150997:G:T
168151099	chr3:168151099:A:G
168151515	chr3:168151515:G:GT
168151613	chr3:168151613:T:A
168151644	chr3:168151644:A:C
168152117	chr3:168152117:CA:C
168152119	chr3:168152119:G:C
168152208	chr3:168152208:C:T
168152393	chr3:168152393:G:A
168152479	chr3:168152479:T:A
168152641	chr3:168152641:TG:T
168152742	chr3:168152742:A:G
168152839	chr3:168152839:G:C
168152917	chr3:168152917:A:T
168153393	chr3:168153393:G:C
168153574	chr3:168153574:C:A
168153680	chr3:168153680:A:G
168153738	chr3:168153738:C:T
168153780	chr3:168153780:C:T
168153970	chr3:168153970:C:T
168154137	chr3:168154137:T:G
168154159	chr3:168154159:T:TGTA
168154181	chr3:168154181:G:A
168154747	chr3:168154747:G:A
168154989	chr3:168154989:C:T
168155139	chr3:168155139:G:A
168155490	chr3:168155490:C:T
168155565	chr3:168155565:C:T
168156361	chr3:168156361:G:A
168156406	chr3:168156406:T:TTTAG
168156555	chr3:168156555:G:A
168156774	chr3:168156774:T:C
168156960	chr3:168156960:A:G
168157379	chr3:168157379:G:A
168157416	chr3:168157416:A:G
168157825	chr3:168157825:T:G
168158180	chr3:168158180:T:C
168158417	chr3:168158417:A:G
168158538	chr3:168158538:A:G
168158547	chr3:168158547:A:G
168158660	chr3:168158660:A:G
168158755	chr3:168158755:A:G
168158776	chr3:168158776:T:C
168159171	chr3:168159171:G:A
168159293	chr3:168159293:T:A
168159389	chr3:168159389:G:T
168159390	chr3:168159390:A:T
168159517	chr3:168159517:C:T
168160529	chr3:168160529:G:A
168160572	chr3:168160572:C:T
168160901	chr3:168160901:A:G
168161132	chr3:168161132:G:A
168161580	chr3:168161580:C:T
168161685	chr3:168161685:G:A
168161768	chr3:168161768:T:C
168161804	chr3:168161804:A:G
168161920	chr3:168161920:C:T
168162120	chr3:168162120:A:G
168163139	chr3:168163139:T:G
168163407	chr3:168163407:C:T
168163453	chr3:168163453:G:A
168163529	chr3:168163529:A:G
168163592	chr3:168163592:G:A
168163670	chr3:168163670:C:T
168164141	chr3:168164141:T:A
168164854	chr3:168164854:A:G
168165081	chr3:168165081:C:T
168165349	chr3:168165349:A:C
168166111	chr3:168166111:TG:T
168166128	chr3:168166128:G:A
168166735	chr3:168166735:C:T
168167091	chr3:168167091:T:G
168167379	chr3:168167379:G:GTAATTGTAAT
168168259	chr3:168168259:C:T
168168736	chr3:168168736:A:G
168168863	chr3:168168863:C:T
168168948	chr3:168168948:C:T
168169251	chr3:168169251:A:T
168169309	chr3:168169309:C:A
168169498	chr3:168169498:C:T
168169704	chr3:168169704:A:C
168170551	chr3:168170551:T:G
168170722	chr3:168170722:G:T
168171563	chr3:168171563:T:A
168171571	chr3:168171571:G:C
168172231	chr3:168172231:T:C
168172255	chr3:168172255:A:G
168172511	chr3:168172511:C:A
168172903	chr3:168172903:TG:T
168172930	chr3:168172930:A:C
168172976	chr3:168172976:T:C
168173375	chr3:168173375:C:T
168173418	chr3:168173418:G:A
168174094	chr3:168174094:G:T
168174193	chr3:168174193:A:G
168174264	chr3:168174264:T:C
168174774	chr3:168174774:G:A
168174889	chr3:168174889:T:C
168175241	chr3:168175241:T:C
168175324	chr3:168175324:A:G
168175458	chr3:168175458:AT:A
168175913	chr3:168175913:T:A
168175976	chr3:168175976:A:G
168175986	chr3:168175986:T:C
168176044	chr3:168176044:T:C
168176615	chr3:168176615:G:A
168176696	chr3:168176696:A:C
168177338	chr3:168177338:C:T
168177354	chr3:168177354:T:C
168177591	chr3:168177591:TA:T
168177785	chr3:168177785:C:T
168177820	chr3:168177820:T:C
168177961	chr3:168177961:A:G
168178107	chr3:168178107:T:A
168178468	chr3:168178468:A:C
168178512	chr3:168178512:A:G
168179183	chr3:168179183:A:T
168179244	chr3:168179244:C:A
168179406	chr3:168179406:A:G
168179440	chr3:168179440:G:A
168179561	chr3:168179561:G:A
168179674	chr3:168179674:G:A
168179767	chr3:168179767:T:G
168179782	chr3:168179782:G:A
168179851	chr3:168179851:C:T
168179986	chr3:168179986:A:G
168180291	chr3:168180291:T:C
168180446	chr3:168180446:G:A
168180716	chr3:168180716:A:G
168180732	chr3:168180732:A:C
168180773	chr3:168180773:G:C
168180850	chr3:168180850:TA:T
168180857	chr3:168180857:G:A
168181002	chr3:168181002:A:G
168181061	chr3:168181061:G:A
168181349	chr3:168181349:A:G
168181799	chr3:168181799:T:A
168182086	chr3:168182086:C:T
168182561	chr3:168182561:T:C
168182825	chr3:168182825:A:G
168182961	chr3:168182961:T:G
168183331	chr3:168183331:A:G
168183414	chr3:168183414:T:C
168183467	chr3:168183467:T:C
168183638	chr3:168183638:A:G
168183949	chr3:168183949:C:T
168184014	chr3:168184014:C:T
168184041	chr3:168184041:G:T
168184477	chr3:168184477:A:T
168184626	chr3:168184626:A:G
168184680	chr3:168184680:T:A
168184703	chr3:168184703:C:G
168184857	chr3:168184857:T:A
168184911	chr3:168184911:T:G
168185059	chr3:168185059:C:T
168185060	chr3:168185060:G:A
168185261	chr3:168185261:T:G
168185787	chr3:168185787:A:G
168185884	chr3:168185884:G:A
168186094	chr3:168186094:G:A
168186119	chr3:168186119:A:G
168186188	chr3:168186188:G:A
168186194	chr3:168186194:TG:T
168186228	chr3:168186228:G:T
168186272	chr3:168186272:G:A
168186599	chr3:168186599:C:T
168187001	chr3:168187001:G:A
168187038	chr3:168187038:C:T
168187143	chr3:168187143:G:A
168187288	chr3:168187288:G:A
168187318	chr3:168187318:A:G
168187551	chr3:168187551:T:C
168187696	chr3:168187696:T:A
168187743	chr3:168187743:T:C
168188000	chr3:168188000:G:A
168188207	chr3:168188207:C:T
168188360	chr3:168188360:T:C
168188580	chr3:168188580:T:G
168188767	chr3:168188767:A:T
168188809	chr3:168188809:C:T
168188930	chr3:168188930:GA:G
168188935	chr3:168188935:C:G
168189204	chr3:168189204:A:G
168189291	chr3:168189291:T:C
168189327	chr3:168189327:T:C
168189483	chr3:168189483:G:A
168189626	chr3:168189626:T:C
168189846	chr3:168189846:A:G
168190004	chr3:168190004:A:G
168190183	chr3:168190183:A:G
168190359	chr3:168190359:A:G
168190391	chr3:168190391:C:T
168190567	chr3:168190567:G:A
168190759	chr3:168190759:G:A
168191043	chr3:168191043:G:A
168191114	chr3:168191114:C:T
168191515	chr3:168191515:A:G
168191678	chr3:168191678:C:T
168191790	chr3:168191790:C:T
168191919	chr3:168191919:TGA:T
168191998	chr3:168191998:T:G
168192267	chr3:168192267:C:T
168192496	chr3:168192496:T:C
168192559	chr3:168192559:G:A
168192573	chr3:168192573:A:G
168192581	chr3:168192581:G:A
168192584	chr3:168192584:A:G
168192753	chr3:168192753:G:A
168192893	chr3:168192893:T:C
168193163	chr3:168193163:A:G
168193479	chr3:168193479:T:G
168193498	chr3:168193498:A:G
168193674	chr3:168193674:C:G
168193986	chr3:168193986:C:T
168194238	chr3:168194238:A:G
168194314	chr3:168194314:A:C
168194340	chr3:168194340:A:C
168194728	chr3:168194728:A:C
168194862	chr3:168194862:A:G
168195034	chr3:168195034:T:C
168195070	chr3:168195070:A:G
168195090	chr3:168195090:C:T
168195383	chr3:168195383:T:C
168195384	chr3:168195384:A:G
168195776	chr3:168195776:G:A
168195941	chr3:168195941:G:A
168195983	chr3:168195983:T:C
168196040	chr3:168196040:T:TACCC
168196273	chr3:168196273:A:C
168196340	chr3:168196340:A:G
168196393	chr3:168196393:C:T
168196511	chr3:168196511:C:T
168196588	chr3:168196588:G:A
168196728	chr3:168196728:A:T
168196937	chr3:168196937:A:T
168197456	chr3:168197456:T:C
168197592	chr3:168197592:A:G
168197803	chr3:168197803:C:T
168197929	chr3:168197929:T:C
168197995	chr3:168197995:T:C
168198412	chr3:168198412:G:A
168199115	chr3:168199115:T:C
168199181	chr3:168199181:T:C
168199695	chr3:168199695:A:G
168199730	chr3:168199730:T:C
168199880	chr3:168199880:G:A
168200306	chr3:168200306:G:A
168200324	chr3:168200324:T:C
168200779	chr3:168200779:T:C
168201274	chr3:168201274:G:A
168201495	chr3:168201495:T:C
168201844	chr3:168201844:G:A
168202000	chr3:168202000:T:C
168203148	chr3:168203148:C:T
168203171	chr3:168203171:C:T
168203202	chr3:168203202:A:G
168203708	chr3:168203708:C:G
168203864	chr3:168203864:C:G
168204204	chr3:168204204:A:G
168204229	chr3:168204229:G:A
168204351	chr3:168204351:A:G
168204565	chr3:168204565:T:C
168204690	chr3:168204690:C:T
168204928	chr3:168204928:C:T
168204979	chr3:168204979:C:T
168205399	chr3:168205399:C:T
168205489	chr3:168205489:A:G
168205716	chr3:168205716:A:T
168205865	chr3:168205865:T:C
168205885	chr3:168205885:G:A
168205940	chr3:168205940:G:A
168206091	chr3:168206091:T:C
168206121	chr3:168206121:G:A
168207347	chr3:168207347:T:C
168207698	chr3:168207698:C:T
168207934	chr3:168207934:G:A
168207986	chr3:168207986:T:A
168208117	chr3:168208117:A:C
168209079	chr3:168209079:A:G
168209141	chr3:168209141:C:T
168209548	chr3:168209548:G:A
168209656	chr3:168209656:T:C
168210003	chr3:168210003:T:C
168210041	chr3:168210041:T:C
168210105	chr3:168210105:G:A
168210468	chr3:168210468:T:C
168210589	chr3:168210589:G:A
168210651	chr3:168210651:A:G
168211030	chr3:168211030:G:GA
168211190	chr3:168211190:C:T
168211465	chr3:168211465:A:G
168211491	chr3:168211491:C:A
168211546	chr3:168211546:A:C
168211594	chr3:168211594:C:T
168211614	chr3:168211614:A:G
168211638	chr3:168211638:T:C
168211889	chr3:168211889:C:T
168212529	chr3:168212529:AAT:A
168212605	chr3:168212605:A:G
168213460	chr3:168213460:G:A
168213667	chr3:168213667:C:A
168213863	chr3:168213863:G:A
168213962	chr3:168213962:G:A
168214145	chr3:168214145:T:C
168214298	chr3:168214298:A:G
168215064	chr3:168215064:A:G
168215335	chr3:168215335:C:T
168215369	chr3:168215369:A:T
168215444	chr3:168215444:T:C
168216024	chr3:168216024:A:C
168216126	chr3:168216126:G:A
168216293	chr3:168216293:G:A
168216381	chr3:168216381:G:A
168216411	chr3:168216411:C:G
168216485	chr3:168216485:A:G
168216568	chr3:168216568:T:TG
168216616	chr3:168216616:A:G
168216641	chr3:168216641:T:C
168217096	chr3:168217096:A:G
168217115	chr3:168217115:T:C
168217165	chr3:168217165:C:T
168217453	chr3:168217453:C:T
168217501	chr3:168217501:A:G
168218946	chr3:168218946:T:C
168219307	chr3:168219307:G:A
168219626	chr3:168219626:G:A
168219731	chr3:168219731:A:G
168220100	chr3:168220100:G:T
168220438	chr3:168220438:C:T
168220525	chr3:168220525:C:T
168220528	chr3:168220528:A:G
168220666	chr3:168220666:C:T
168220667	chr3:168220667:A:G
168220824	chr3:168220824:C:T
168220995	chr3:168220995:C:T
168221003	chr3:168221003:C:T
168221111	chr3:168221111:A:T
```
