## Supplementary material for "Characterization of shared and ancestry-specific signals driving complex traits using multi-ancestry fine-mapping": susiex_nc1.cs80.cs

```
CS_ID	SNP	BP	REF_ALLELE	ALT_ALLELE	REF_FRQ	BETA	SE	-LOG10P	CS_PIP	OVRL_PIP
1	chr3:169140438:T:C	169140438	C,C	T,T	1,1	inf,inf	inf,inf	7.52211,0.217171	0.221135	0.221135
1	chr3:169128913:C:T	169128913	T,T	C,C	1,1	inf,-inf	inf,inf	6.89055,0.411154	0.0706743	0.0706743
1	chr3:169143280:T:A	169143280	A,A	T,T	1,1	inf,inf	inf,inf	6.5659,0.313214	0.0310798	0.0310798
1	chr3:169141218:T:C	169141218	C,C	T,T	1,1	inf,inf	inf,inf	6.53413,0.25513	0.0272137	0.0272137
1	chr3:169137845:T:C	169137845	C,C	T,T	1,1	inf,inf	inf,inf	6.47785,0.290292	0.0250462	0.0250462
1	chr3:169109464:G:C	169109464	C,C	G,G	1,1	inf,-inf	inf,inf	6.17856,0.700276	0.0232358	0.0232358
1	chr3:169109445:A:G	169109445	G,G	A,A	1,1	inf,inf	inf,inf	6.53299,0.00951622	0.0230915	0.0230915
1	chr3:169124805:C:G	169124805	G,G	C,C	1,1	inf,inf	inf,inf	6.52378,0.0371127	0.0227421	0.0227421
1	chr3:169120161:C:A	169120161	A,A	C,C	1,1	inf,inf	inf,inf	6.52384,0.0269878	0.0226936	0.0226936
1	chr3:169124555:ATAT:A	169124555	A,A	ATAT,ATAT	1,1	inf,inf	inf,inf	6.5216,0.0103334	0.0225334	0.0225334
1	chr3:169101585:C:T	169101585	T,T	C,C	1,1	inf,-inf	inf,inf	6.11183,0.763991	0.0222793	0.0222793
1	chr3:169105336:C:T	169105336	T,T	C,C	1,1	inf,-inf	inf,inf	6.08749,0.775516	0.0215409	0.0215409
1	chr3:169101855:T:G	169101855	G,G	T,T	1,1	inf,inf	inf,inf	6.49329,0.00707007	0.021196	0.021196
1	chr3:169106377:T:C	169106377	C,C	T,T	1,1	inf,-inf	inf,inf	6.05201,0.811934	0.021177	0.021177
1	chr3:169109234:G:A	169109234	A,A	G,G	1,1	inf,inf	inf,inf	6.48624,0.00244202	0.020873	0.020873
1	chr3:169098073:C:G	169098073	G,G	C,C	1,1	inf,-inf	inf,inf	6.46485,0.012789	0.0199453	0.0199453
1	chr3:169097586:G:T	169097586	T,T	G,G	1,1	inf,-inf	inf,inf	6.05769,0.766703	0.0199198	0.0199198
1	chr3:169108123:T:C	169108123	C,C	T,T	1,1	inf,-inf	inf,inf	6.04225,0.744265	0.0185888	0.0185888
1	chr3:169097311:T:C	169097311	C,C	T,T	1,1	inf,-inf	inf,inf	5.99531,0.754157	0.0170747	0.0170747
1	chr3:169147363:C:T	169147363	T,T	C,C	1,1	inf,inf	inf,inf	6.31389,0.196235	0.0159881	0.0159881
1	chr3:169136105:A:G	169136105	G,G	A,A	1,1	-inf,inf	inf,inf	6.18044,0.43536	0.0158107	0.0158107
1	chr3:169113281:C:T	169113281	T,T	C,C	1,1	inf,-inf	inf,inf	5.93831,0.739946	0.0147686	0.0147686
1	chr3:169128732:C:T	169128732	T,T	C,C	1,1	inf,-inf	inf,inf	6.10843,0.342122	0.0120209	0.0120209
1	chr3:169129777:G:A	169129777	A,A	G,G	1,1	-inf,inf	inf,inf	6.10095,0.348493	0.0119213	0.0119213
1	chr3:169126025:T:C	169126025	C,C	T,T	1,1	inf,-inf	inf,inf	6.11692,0.301152	0.0116657	0.0116657
1	chr3:169127630:T:G	169127630	G,G	T,T	1,1	inf,-inf	inf,inf	6.0302,0.326868	0.00997742	0.00997742
1	chr3:169065306:G:A	169065306	A,A	G,G	1,1	-inf,inf	inf,inf	5.62566,0.853333	0.0090849	0.0090849
1	chr3:169126465:A:T	169126465	T,T	A,A	1,1	-inf,inf	inf,inf	5.74137,0.652494	0.00843958	0.00843958
1	chr3:169128245:T:A	169128245	A,A	T,T	1,1	-inf,inf	inf,inf	5.73553,0.654275	0.00835734	0.00835734
1	chr3:169079822:T:A	169079822	A,A	T,T	1,1	-inf,-inf	inf,inf	6.03585,0.11688	0.00826424	0.00826424
1	chr3:169105451:G:A	169105451	A,A	G,G	1,1	-inf,inf	inf,inf	5.67806,0.712594	0.00809312	0.00809312
```
