## Supplementary material for "Characterization of shared and ancestry-specific signals driving complex traits using multi-ancestry fine-mapping": susiex_nc1.cs80.snp

```
BP	SNP	PIP(CS1)	LogBF(CS1,Pop1)	LogBF(CS1,Pop2)
168640793	chr3:168640793:AAACT:A	3.77766e-06	-1.55601e-10	0.929033
168641258	chr3:168641258:A:T	3.97073e-07	-1.55601e-10	-1.32371
168642584	chr3:168642584:A:G	1.03643e-06	-1.55601e-10	-0.364286
168642725	chr3:168642725:AT:A	4.98815e-07	-1.55601e-10	-1.09559
168643023	chr3:168643023:G:GA	9.6642e-08	-1.52303	-1.21378
168643072	chr3:168643072:C:A	5.30358e-07	-1.55601e-10	-1.03427
168643092	chr3:168643092:C:G	1.2133e-06	-1.55601e-10	-0.206728
168643441	chr3:168643441:T:C	1.86309e-07	-1.5947	-0.485717
168644282	chr3:168644282:C:T	1.74782e-07	-0.853814	-1.29048
168644798	chr3:168644798:C:T	3.5646e-06	-1.55601e-10	0.870982
168644912	chr3:168644912:A:G	8.28949e-08	-1.72725	-1.16301
168645116	chr3:168645116:A:G	6.95564e-08	-1.72608	-1.33961
168645758	chr3:168645758:A:G	6.82313e-08	-1.72583	-1.3591
168645968	chr3:168645968:T:G	9.79239e-07	-1.55601e-10	-0.42105
168645983	chr3:168645983:A:G	1.13375e-07	-1.59385	-0.983275
168646436	chr3:168646436:A:G	1.03413e-07	-1.70997	-0.959126
168647048	chr3:168647048:A:G	3.42381e-06	-1.55601e-10	0.830682
168647631	chr3:168647631:C:G	1.19633e-06	-1.55601e-10	-0.220816
168647804	chr3:168647804:A:G	7.06734e-08	-1.71023	-1.33953
168648275	chr3:168648275:C:T	7.76596e-08	-1.62122	-1.33427
168648820	chr3:168648820:T:C	7.01056e-08	-1.70763	-1.35019
168649026	chr3:168649026:T:A	9.62372e-08	-1.67313	-1.06788
168649051	chr3:168649051:A:G	3.95462e-07	-1.32777	-3.55835e-10
168649659	chr3:168649659:C:T	1.43785e-06	-1.55601e-10	-0.0369253
168649766	chr3:168649766:C:A	4.24856e-07	-1.55601e-10	-1.25608
168650417	chr3:168650417:A:C	8.23604e-07	-1.55601e-10	-0.594136
168650427	chr3:168650427:C:A	6.85813e-08	-1.71952	-1.36029
168650594	chr3:168650594:C:T	6.25217e-06	-1.55601e-10	1.43286
168651587	chr3:168651587:T:C	7.1047e-08	-1.71146	-1.33303
168651718	chr3:168651718:C:T	5.04876e-07	-1.55601e-10	-1.08351
168651926	chr3:168651926:A:G	5.68317e-07	-0.965146	-3.55835e-10
168652121	chr3:168652121:C:T	4.71978e-07	-1.55601e-10	-1.15089
168653094	chr3:168653094:A:G	3.82947e-07	-1.55601e-10	-1.35993
168653713	chr3:168653713:T:C	1.05729e-07	-1.42825	-1.2187
168654798	chr3:168654798:C:T	4.69402e-07	-1.15637	-3.55835e-10
168655092	chr3:168655092:GT:G	3.84503e-07	-1.55601e-10	-1.35587
168655574	chr3:168655574:TG:T	4.36872e-06	-1.55601e-10	1.0744
168655583	chr3:168655583:T:G	3.26585e-07	-1.51913	-3.55835e-10
168655870	chr3:168655870:G:A	1.08191e-06	-1.55601e-10	-0.32134
168655975	chr3:168655975:C:A	3.86499e-07	-1.55601e-10	-1.3507
168656378	chr3:168656378:G:A	2.76598e-07	-1.68526	-3.55835e-10
168657192	chr3:168657192:A:G	3.97363e-07	-1.55601e-10	-1.32298
168657298	chr3:168657298:T:C	7.76656e-08	-1.59605	-1.35936
168657483	chr3:168657483:A:C	2.86179e-07	-1.65121	-3.55835e-10
168657541	chr3:168657541:A:T	8.21407e-08	-1.57519	-1.3242
168657917	chr3:168657917:A:G	1.09084e-06	-1.55601e-10	-0.31312
168658190	chr3:168658190:A:G	1.23793e-06	-1.55601e-10	-0.186631
168658593	chr3:168658593:A:C	1.26591e-07	-1.52251	-0.944357
168659002	chr3:168659002:T:C	7.07386e-08	-1.7048	-1.34404
168660545	chr3:168660545:T:C	2.75784e-07	-1.68821	-3.55835e-10
168661021	chr3:168661021:A:G	6.90631e-08	-1.71586	-1.35694
168661360	chr3:168661360:G:A	3.89076e-07	-1.55601e-10	-1.34405
168661391	chr3:168661391:C:T	3.99986e-07	-1.55601e-10	-1.3164
168662115	chr3:168662115:C:A	7.01152e-08	-1.70039	-1.3573
168662550	chr3:168662550:G:A	1.48463e-06	-1.55601e-10	-0.00490809
168662598	chr3:168662598:G:T	1.11146e-07	-1.67228	-0.9247
168662770	chr3:168662770:G:A	4.04643e-07	-1.55601e-10	-1.30482
168662943	chr3:168662943:G:A	1.05623e-06	-1.55601e-10	-0.345366
168663188	chr3:168663188:C:T	4.1403e-07	-1.55601e-10	-1.28189
168663991	chr3:168663991:G:T	1.11462e-06	-1.55601e-10	-0.29156
168664376	chr3:168664376:G:T	6.78208e-07	-1.55601e-10	-0.788372
168664385	chr3:168664385:A:C	4.35961e-07	-1.55601e-10	-1.23027
168664388	chr3:168664388:C:T	3.96944e-06	-1.55601e-10	0.978554
168664504	chr3:168664504:G:A	7.3901e-08	-1.64515	-1.35995
168665402	chr3:168665402:T:C	1.18806e-07	-1.58034	-0.949998
168666215	chr3:168666215:A:T	4.19014e-07	-1.55601e-10	-1.26992
168666267	chr3:168666267:A:G	3.845e-07	-1.55601e-10	-1.35588
168666796	chr3:168666796:G:A	3.93283e-07	-1.55601e-10	-1.3333
168666914	chr3:168666914:T:C	4.36338e-07	-1.55601e-10	-1.22941
168667338	chr3:168667338:A:G	1.70277e-06	-1.55601e-10	0.132185
168667458	chr3:168667458:A:G	4.23802e-07	-1.55601e-10	-1.25856
168667635	chr3:168667635:G:C	1.8751e-07	-0.740453	-1.33354
168668479	chr3:168668479:G:T	1.2214e-06	-1.55601e-10	-0.200074
168668517	chr3:168668517:G:A	6.92305e-08	-1.71535	-1.35503
168669166	chr3:168669166:T:C	4.68678e-07	-1.55601e-10	-1.15791
168669707	chr3:168669707:G:T	8.45557e-07	-1.55601e-10	-0.567831
168670468	chr3:168670468:G:A	4.20871e-07	-1.55601e-10	-1.2655
168671335	chr3:168671335:C:T	2.71668e-07	-1.70325	-3.55835e-10
168671510	chr3:168671510:A:G	8.31575e-07	-1.55601e-10	-0.584504
168671544	chr3:168671544:G:A	1.08471e-06	-1.55601e-10	-0.318758
168671611	chr3:168671611:G:A	3.85356e-07	-1.55601e-10	-1.35366
168672516	chr3:168672516:G:A	6.88907e-08	-1.71577	-1.35954
168672852	chr3:168672852:A:T	2.31503e-06	-1.55601e-10	0.439354
168674053	chr3:168674053:C:T	3.01822e-07	-1.59799	-3.55835e-10
168674474	chr3:168674474:A:G	4.53034e-07	-1.55601e-10	-1.19186
168675360	chr3:168675360:C:T	1.12178e-07	-1.51252	-1.07522
168675363	chr3:168675363:T:C	1.16773e-07	-1.46671	-1.08089
168675651	chr3:168675651:C:G	3.51444e-06	-1.55601e-10	0.85681
168675853	chr3:168675853:G:A	4.10192e-06	-1.55601e-10	1.01138
168675969	chr3:168675969:T:C	1.12338e-07	-1.43052	-1.15579
168677124	chr3:168677124:G:T	8.18281e-08	-1.72317	-1.18004
168677141	chr3:168677141:T:A	4.11278e-07	-1.55601e-10	-1.28856
168677284	chr3:168677284:A:G	7.81705e-08	-1.67256	-1.27638
168677439	chr3:168677439:C:T	7.06853e-08	-1.72579	-1.3238
168677965	chr3:168677965:T:C	5.23726e-07	-1.55601e-10	-1.04686
168678660	chr3:168678660:T:TA	8.31501e-08	-1.6444	-1.24277
168678798	chr3:168678798:C:T	3.83643e-07	-1.55601e-10	-1.35811
168679243	chr3:168679243:A:G	7.059e-08	-1.7283	-1.32264
168679635	chr3:168679635:A:T	6.08375e-07	-1.55601e-10	-0.897034
168679655	chr3:168679655:T:A	8.00593e-08	-1.72788	-1.19718
168679821	chr3:168679821:A:G	6.90114e-08	-1.71522	-1.35833
168680192	chr3:168680192:C:T	8.3482e-07	-1.55601e-10	-0.58061
168681139	chr3:168681139:A:G	2.72938e-06	-1.55601e-10	0.604002
168681213	chr3:168681213:A:G	2.59346e-07	-1.0436	-0.706063
168681248	chr3:168681248:G:A	5.91637e-07	-1.55601e-10	-0.924933
168681371	chr3:168681371:T:C	2.6313e-06	-1.55601e-10	0.567406
168681796	chr3:168681796:T:TA	7.1807e-08	-1.71475	-1.31909
168682526	chr3:168682526:G:A	3.46574e-06	-1.55601e-10	0.842856
168682929	chr3:168682929:A:T	7.0451e-08	-1.71702	-1.33589
168683952	chr3:168683952:C:G	8.20164e-07	-1.55601e-10	-0.598322
168684202	chr3:168684202:G:A	4.1529e-07	-1.55601e-10	-1.27885
168684259	chr3:168684259:TA:T	4.41815e-07	-1.55601e-10	-1.21693
168684593	chr3:168684593:T:A	7.90478e-08	-1.7283	-1.20947
168685449	chr3:168685449:C:T	9.45535e-08	-1.55556	-1.2031
168685585	chr3:168685585:T:C	1.93754e-06	-1.55601e-10	0.261348
168686232	chr3:168686232:G:A	2.89642e-07	-1.14223	-0.496948
168687009	chr3:168687009:T:C	9.0936e-07	-1.55601e-10	-0.495085
168687010	chr3:168687010:C:G	3.8862e-07	-1.55601e-10	-1.34523
168687016	chr3:168687016:G:C	2.26387e-06	-1.55601e-10	0.417005
168687058	chr3:168687058:TA:T	6.47164e-07	-1.55601e-10	-0.835227
168687574	chr3:168687574:T:C	3.52745e-07	-1.44208	-3.55835e-10
168687873	chr3:168687873:A:G	1.46474e-07	-1.19374	-1.12724
168688057	chr3:168688057:A:G	1.1755e-06	-1.55601e-10	-0.238376
168688092	chr3:168688092:A:G	9.89705e-08	-1.50642	-1.20659
168689107	chr3:168689107:T:C	2.51051e-06	-1.55601e-10	0.520417
168690048	chr3:168690048:C:A	4.26462e-07	-1.55601e-10	-1.2523
168690065	chr3:168690065:C:A	2.09463e-07	-1.65758	-0.305698
168690160	chr3:168690160:T:G	8.25258e-08	-1.7054	-1.18931
168690198	chr3:168690198:A:T	9.9858e-07	-1.55601e-10	-0.401492
168690291	chr3:168690291:T:A	7.23108e-07	-1.55601e-10	-0.724267
168690614	chr3:168690614:T:G	4.42487e-07	-1.55601e-10	-1.21541
168690809	chr3:168690809:A:G	7.9273e-08	-1.72441	-1.21052
168691414	chr3:168691414:A:C	1.38506e-06	-1.55601e-10	-0.074325
168691467	chr3:168691467:A:T	5.24867e-07	-1.55601e-10	-1.04468
168691967	chr3:168691967:C:T	2.23298e-06	-1.55601e-10	0.403266
168692950	chr3:168692950:C:T	3.55523e-06	-1.55601e-10	0.868349
168693298	chr3:168693298:GTTTCGTTTCAGTTGGGACA:G	5.60718e-07	-1.55601e-10	-0.978609
168693361	chr3:168693361:T:C	4.44339e-07	-1.55601e-10	-1.21124
168693898	chr3:168693898:A:G	3.86074e-07	-1.55601e-10	-1.3518
168694265	chr3:168694265:C:T	3.31503e-06	-1.55601e-10	0.798396
168694931	chr3:168694931:G:A	2.74692e-07	-1.69218	-3.55835e-10
168695069	chr3:168695069:T:C	7.23164e-07	-1.55601e-10	-0.72419
168695382	chr3:168695382:C:G	4.15754e-06	-1.55601e-10	1.02485
168695852	chr3:168695852:A:G	1.16552e-06	-1.55601e-10	-0.246902
168696157	chr3:168696157:A:G	9.32334e-08	-1.72834	-1.04438
168696909	chr3:168696909:T:C	8.43834e-08	-1.57411	-1.29834
168697377	chr3:168697377:G:A	6.12726e-07	-1.55601e-10	-0.889909
168697718	chr3:168697718:A:G	1.5257e-07	-1.27633	-1.00388
168697875	chr3:168697875:G:A	6.94815e-08	-1.72062	-1.34614
168697953	chr3:168697953:G:A	2.6475e-06	-1.55601e-10	0.573544
168698689	chr3:168698689:C:T	1.72821e-06	-1.55601e-10	0.147018
168698736	chr3:168698736:C:T	6.96917e-08	-1.70725	-1.3565
168698788	chr3:168698788:T:C	7.4627e-08	-1.63492	-1.3604
168698988	chr3:168698988:T:C	6.9641e-08	-1.72282	-1.34165
168699076	chr3:168699076:G:A	6.72488e-07	-1.55601e-10	-0.796842
168699377	chr3:168699377:C:T	7.2099e-08	-1.66948	-1.36031
168699742	chr3:168699742:C:T	1.80857e-06	-1.55601e-10	0.192464
168700331	chr3:168700331:T:G	7.54666e-07	-0.681551	-3.55835e-10
168700352	chr3:168700352:G:A	8.02096e-08	-1.57935	-1.34383
168700585	chr3:168700585:G:A	9.96368e-07	-1.55601e-10	-0.403709
168700639	chr3:168700639:G:A	1.1423e-07	-1.54524	-1.02438
168701188	chr3:168701188:A:G	1.84908e-06	-1.55601e-10	0.214619
168701594	chr3:168701594:T:G	1.22502e-07	-1.57508	-0.924618
168701627	chr3:168701627:C:G	3.84547e-07	-1.55601e-10	-1.35576
168702044	chr3:168702044:T:C	8.80533e-08	-1.46911	-1.36077
168702112	chr3:168702112:G:C	7.61241e-08	-1.61468	-1.36078
168702694	chr3:168702694:G:A	7.14225e-08	-1.72734	-1.31187
168703357	chr3:168703357:A:G	8.1817e-08	-1.71457	-1.18877
168704132	chr3:168704132:G:A	3.96837e-07	-1.55601e-10	-1.3243
168704390	chr3:168704390:A:G	3.42799e-07	-1.47068	-3.55835e-10
168704632	chr3:168704632:G:A	3.93907e-07	-1.55601e-10	-1.33171
168705094	chr3:168705094:A:G	3.84071e-07	-1.55601e-10	-1.357
168705356	chr3:168705356:T:A	3.84909e-07	-1.55601e-10	-1.35482
168705427	chr3:168705427:C:T	2.83089e-06	-1.55601e-10	0.640521
168706130	chr3:168706130:C:A	5.08744e-07	-1.07588	-3.55835e-10
168706443	chr3:168706443:G:A	7.02923e-08	-1.72385	-1.33132
168706596	chr3:168706596:A:G	7.62465e-08	-1.72266	-1.25119
168707147	chr3:168707147:C:T	8.33635e-08	-1.72109	-1.16353
168707504	chr3:168707504:A:T	8.54896e-08	-1.49981	-1.35962
168707594	chr3:168707594:A:G	8.50514e-08	-1.72426	-1.14031
168708157	chr3:168708157:A:T	1.14327e-06	-1.55601e-10	-0.266182
168708164	chr3:168708164:C:T	6.98869e-08	-1.72788	-1.33306
168708317	chr3:168708317:CAT:C	4.16521e-07	-1.55601e-10	-1.27589
168709082	chr3:168709082:G:A	5.98291e-07	-1.55601e-10	-0.913749
168709266	chr3:168709266:G:T	1.52169e-07	-1.23596	-1.04688
168709399	chr3:168709399:T:G	4.69403e-07	-1.15636	-3.55835e-10
168709469	chr3:168709469:C:A	9.2058e-07	-1.55601e-10	-0.482822
168709579	chr3:168709579:G:A	8.61644e-07	-1.55601e-10	-0.548984
168709813	chr3:168709813:G:A	7.99217e-08	-1.72798	-1.1988
168710013	chr3:168710013:T:G	7.15346e-08	-1.72713	-1.31051
168710205	chr3:168710205:C:A	7.25998e-08	-1.72185	-1.30102
168710581	chr3:168710581:C:T	6.8917e-07	-1.55601e-10	-0.772339
168710769	chr3:168710769:A:G	7.37742e-08	-1.72834	-1.27847
168710806	chr3:168710806:G:A	2.64972e-07	-1.7282	-3.55835e-10
168711973	chr3:168711973:T:G	4.72531e-07	-1.55601e-10	-1.14972
168712167	chr3:168712167:C:T	7.64916e-08	-1.61386	-1.35679
168712249	chr3:168712249:T:C	1.55064e-06	-1.55601e-10	0.0385968
168712364	chr3:168712364:A:ATT	6.34914e-07	-1.55601e-10	-0.854336
168712461	chr3:168712461:A:C	5.65067e-06	-1.55601e-10	1.3317
168712520	chr3:168712520:A:G	3.87984e-07	-1.55601e-10	-1.34686
168712616	chr3:168712616:T:C	5.06474e-07	-1.55601e-10	-1.08035
168712756	chr3:168712756:T:C	1.1793e-07	-1.36229	-1.17545
168712909	chr3:168712909:A:T	3.89175e-07	-1.55601e-10	-1.3438
168712995	chr3:168712995:C:T	7.68232e-08	-1.63756	-1.32876
168713360	chr3:168713360:G:A	2.06812e-07	-1.64439	-0.331624
168713563	chr3:168713563:G:T	1.11062e-06	-1.55601e-10	-0.295151
168713968	chr3:168713968:T:C	3.83e-07	-1.55601e-10	-1.35979
168714370	chr3:168714370:T:C	3.82638e-07	-1.55601e-10	-1.36074
168714372	chr3:168714372:C:T	7.26179e-08	-1.72832	-1.29429
168714786	chr3:168714786:C:T	7.06471e-08	-1.72834	-1.32179
168714807	chr3:168714807:A:G	2.67921e-07	-1.71713	-3.55835e-10
168715546	chr3:168715546:G:T	1.61019e-07	-1.22448	-1.00182
168715794	chr3:168715794:A:G	6.41775e-07	-0.843588	-3.55835e-10
168715832	chr3:168715832:G:C	1.65054e-06	-1.55601e-10	0.10103
168716112	chr3:168716112:A:G	9.23478e-07	-1.55601e-10	-0.479679
168716282	chr3:168716282:TTCTTA:T	3.83793e-07	-1.55601e-10	-1.35772
168717467	chr3:168717467:A:G	8.39836e-08	-1.59972	-1.27748
168717548	chr3:168717548:T:C	7.26268e-08	-1.72507	-1.29742
168717691	chr3:168717691:G:A	8.2108e-08	-1.72824	-1.17155
168718135	chr3:168718135:T:C	9.67445e-07	-1.55601e-10	-0.433168
168718136	chr3:168718136:G:T	4.23698e-07	-1.55601e-10	-1.25881
168718301	chr3:168718301:A:G	3.84212e-07	-1.55601e-10	-1.35663
168718906	chr3:168718906:T:C	7.1848e-08	-1.69952	-1.33375
168719020	chr3:168719020:T:C	2.65345e-07	-1.72679	-3.55835e-10
168719195	chr3:168719195:G:T	9.56511e-07	-1.55601e-10	-0.444534
168719273	chr3:168719273:G:T	7.21635e-08	-1.7118	-1.31709
168719288	chr3:168719288:T:A	7.98489e-07	-1.55601e-10	-0.625105
168719518	chr3:168719518:C:T	1.09176e-06	-1.55601e-10	-0.312276
168719722	chr3:168719722:T:C	2.14009e-07	-1.63604	-0.305771
168720163	chr3:168720163:A:G	3.84056e-07	-1.55601e-10	-1.35704
168720767	chr3:168720767:T:G	1.58183e-07	-1.05337	-1.19071
168720938	chr3:168720938:C:G	4.30632e-07	-1.55601e-10	-1.24257
168721157	chr3:168721157:C:T	3.84039e-07	-1.55601e-10	-1.35708
168721434	chr3:168721434:T:C	6.9439e-07	-1.55601e-10	-0.764792
168721451	chr3:168721451:G:A	4.11518e-07	-1.55601e-10	-1.28797
168721570	chr3:168721570:T:C	6.80894e-08	-1.728	-1.359
168722289	chr3:168722289:G:A	1.01546e-06	-1.55601e-10	-0.38473
168722457	chr3:168722457:G:A	1.29352e-07	-1.72016	-0.725125
168723154	chr3:168723154:A:G	6.92155e-08	-1.72811	-1.34249
168723675	chr3:168723675:C:T	1.43222e-06	-1.55601e-10	-0.0408474
168723869	chr3:168723869:A:T	6.90308e-08	-1.72647	-1.3468
168724152	chr3:168724152:A:G	7.15074e-08	-1.71647	-1.32156
168724539	chr3:168724539:A:G	7.54755e-08	-1.71295	-1.27107
168724553	chr3:168724553:A:G	1.53938e-06	-1.55601e-10	0.0313103
168725240	chr3:168725240:G:A	1.19904e-06	-1.55601e-10	-0.218548
168725378	chr3:168725378:C:T	1.02926e-06	-0.873268	0.502041
168725380	chr3:168725380:C:T	3.83975e-07	-1.55601e-10	-1.35725
168725916	chr3:168725916:C:T	7.89997e-08	-1.72815	-1.21024
168725970	chr3:168725970:A:G	1.26615e-06	-1.55601e-10	-0.164092
168725979	chr3:168725979:G:T	7.82926e-07	-1.55601e-10	-0.644788
168727134	chr3:168727134:C:T	7.23703e-08	-1.67518	-1.35085
168727244	chr3:168727244:T:C	7.99825e-08	-1.72795	-1.19807
168727877	chr3:168727877:T:G	7.16237e-07	-1.55601e-10	-0.733815
168728279	chr3:168728279:A:G	3.8356e-06	-1.55601e-10	0.944255
168728666	chr3:168728666:A:G	4.71539e-07	-1.55601e-10	-1.15182
168729129	chr3:168729129:C:T	4.22264e-06	-1.55601e-10	1.04039
168729343	chr3:168729343:T:A	4.43603e-06	-1.55601e-10	1.08969
168730035	chr3:168730035:A:T	1.44665e-07	-1.12456	-1.20885
168730087	chr3:168730087:T:C	2.65792e-07	-1.72511	-3.55835e-10
168730089	chr3:168730089:G:A	4.11116e-07	-1.55601e-10	-1.28895
168730109	chr3:168730109:C:T	1.18383e-06	-1.55601e-10	-0.231317
168730352	chr3:168730352:AG:A	1.13869e-06	-1.55601e-10	-0.270189
168730472	chr3:168730472:C:T	6.91358e-08	-1.72773	-1.34402
168730693	chr3:168730693:A:G	4.09618e-07	-1.55601e-10	-1.2926
168731070	chr3:168731070:T:C	6.88748e-08	-1.72647	-1.34907
168731277	chr3:168731277:T:C	8.68417e-08	-1.72657	-1.11717
168731578	chr3:168731578:G:A	8.39103e-07	-1.55601e-10	-0.575492
168731946	chr3:168731946:T:A	1.67193e-07	-1.67474	-0.513935
168732016	chr3:168732016:A:C	5.31771e-07	-1.55601e-10	-1.03161
168732081	chr3:168732081:C:A	3.83473e-07	-1.55601e-10	-1.35856
168732104	chr3:168732104:A:G	1.13993e-06	-1.55601e-10	-0.269105
168732247	chr3:168732247:C:T	1.74187e-07	-1.6698	-0.477892
168732403	chr3:168732403:ATTC:A	3.93129e-07	-1.55601e-10	-1.33369
168732503	chr3:168732503:C:T	7.97676e-07	-1.55601e-10	-0.626124
168733177	chr3:168733177:G:A	7.72883e-08	-1.72444	-1.23584
168733502	chr3:168733502:T:C	5.57909e-07	-1.55601e-10	-0.983631
168733784	chr3:168733784:A:G	1.05074e-07	-1.30684	-1.34632
168733809	chr3:168733809:T:C	6.7508e-07	-1.55601e-10	-0.792995
168733860	chr3:168733860:G:A	2.17541e-07	-0.727727	-1.19771
168733900	chr3:168733900:T:G	9.38624e-07	-1.55601e-10	-0.463411
168733993	chr3:168733993:T:C	7.67377e-08	-1.72612	-1.24131
168734565	chr3:168734565:T:C	2.65081e-07	-1.72779	-3.55835e-10
168734787	chr3:168734787:C:T	2.04904e-07	-0.633722	-1.35156
168735567	chr3:168735567:C:T	3.96961e-07	-1.55601e-10	-1.32399
168735792	chr3:168735792:A:G	3.93693e-07	-1.55601e-10	-1.33225
168736056	chr3:168736056:CAG:C	2.82856e-07	-1.66289	-3.55835e-10
168736376	chr3:168736376:T:C	7.21066e-08	-1.70148	-1.3282
168736398	chr3:168736398:G:A	6.992e-08	-1.72603	-1.33444
168736657	chr3:168736657:A:G	2.11284e-07	-0.849172	-1.10545
168736772	chr3:168736772:A:T	1.24934e-06	-1.55601e-10	-0.177453
168736850	chr3:168736850:T:C	4.13518e-06	-1.55601e-10	1.01946
168737044	chr3:168737044:T:C	8.93436e-07	-1.55601e-10	-0.512752
168737681	chr3:168737681:T:C	4.50613e-06	-1.55601e-10	1.10537
168737685	chr3:168737685:G:T	4.08808e-07	-1.55601e-10	-1.29458
168737700	chr3:168737700:G:A	6.03443e-07	-0.905174	-3.55835e-10
168737999	chr3:168737999:A:G	7.21831e-08	-1.72558	-1.30304
168738327	chr3:168738327:G:A	8.87139e-08	-1.72829	-1.09412
168738479	chr3:168738479:G:A	2.96889e-07	-1.61447	-3.55835e-10
168738597	chr3:168738597:A:G	6.85203e-08	-1.72586	-1.35483
168739024	chr3:168739024:T:G	8.74551e-08	-1.7256	-1.1111
168739335	chr3:168739335:A:G	4.39479e-07	-1.55601e-10	-1.22224
168739593	chr3:168739593:A:G	8.87088e-08	-1.72319	-1.09927
168739687	chr3:168739687:C:T	8.87027e-08	-1.68513	-1.13741
168739696	chr3:168739696:G:A	4.54199e-07	-1.55601e-10	-1.18929
168739707	chr3:168739707:C:T	2.15635e-06	-1.55601e-10	0.368344
168739952	chr3:168739952:T:C	6.07652e-07	-1.55601e-10	-0.898224
168740443	chr3:168740443:A:G	7.78365e-08	-1.72209	-1.23113
168740779	chr3:168740779:T:C	2.07943e-07	-0.727317	-1.24324
168740858	chr3:168740858:A:G	1.77826e-06	-1.55601e-10	0.175566
168741023	chr3:168741023:A:C	4.23242e-07	-1.55601e-10	-1.25988
168741121	chr3:168741121:A:G	3.84313e-07	-1.55601e-10	-1.35637
168741340	chr3:168741340:A:C	3.54085e-07	-1.43829	-3.55835e-10
168741443	chr3:168741443:C:T	4.34364e-07	-1.55601e-10	-1.23394
168741754	chr3:168741754:C:A	1.73581e-07	-1.14947	-1.00171
168741832	chr3:168741832:G:A	8.94305e-07	-1.55601e-10	-0.511779
168741979	chr3:168741979:G:A	8.01469e-08	-1.72737	-1.19659
168742229	chr3:168742229:C:G	1.48643e-06	-1.55601e-10	-0.00369182
168742921	chr3:168742921:C:T	8.29781e-07	-1.55601e-10	-0.586665
168743850	chr3:168743850:A:AT	2.66254e-07	-1.72338	-3.55835e-10
168744526	chr3:168744526:G:A	3.84959e-07	-1.55601e-10	-1.35469
168744804	chr3:168744804:T:C	3.8444e-07	-1.55601e-10	-1.35604
168745067	chr3:168745067:C:T	1.43475e-06	-1.55601e-10	-0.0390805
168745301	chr3:168745301:A:C	2.01255e-07	-0.842824	-1.16043
168745532	chr3:168745532:G:A	4.00285e-07	-1.55601e-10	-1.31565
168745587	chr3:168745587:T:G	1.68861e-06	-1.55601e-10	0.123832
168745655	chr3:168745655:T:C	1.40429e-06	-1.55601e-10	-0.0605368
168745758	chr3:168745758:G:A	6.95922e-08	-1.72194	-1.34323
168746222	chr3:168746222:C:T	8.63733e-08	-1.72633	-1.12281
168746271	chr3:168746271:A:G	1.51103e-06	-1.55601e-10	0.0127227
168746315	chr3:168746315:G:A	1.10496e-06	-1.55601e-10	-0.300258
168746592	chr3:168746592:T:C	5.32939e-07	-1.55601e-10	-1.02942
168746747	chr3:168746747:G:T	2.01204e-07	-1.68771	-0.315794
168746969	chr3:168746969:G:C	7.17221e-08	-1.72754	-1.30749
168747422	chr3:168747422:T:G	5.76318e-07	-1.55601e-10	-0.951166
168747631	chr3:168747631:A:G	3.83106e-07	-1.55601e-10	-1.35952
168747949	chr3:168747949:T:C	2.66261e-07	-1.72335	-3.55835e-10
168748160	chr3:168748160:C:A	1.40729e-06	-1.55601e-10	-0.0584023
168748669	chr3:168748669:TA:T	6.9689e-08	-1.70374	-1.36004
168749692	chr3:168749692:A:G	9.5395e-07	-1.55601e-10	-0.447214
168749887	chr3:168749887:G:A	8.53607e-08	-1.725	-1.13594
168750341	chr3:168750341:T:G	7.47361e-07	-1.55601e-10	-0.691277
168750538	chr3:168750538:A:G	1.06305e-06	-1.55601e-10	-0.338933
168750601	chr3:168750601:C:T	1.01269e-06	-1.55601e-10	-0.387464
168750731	chr3:168750731:A:G	3.10473e-07	-1.56973	-3.55835e-10
168751072	chr3:168751072:A:T	2.65538e-07	-1.72607	-3.55835e-10
168751767	chr3:168751767:T:C	2.91099e-06	-1.55601e-10	0.668423
168751820	chr3:168751820:C:T	9.54056e-08	-1.72651	-1.02318
168751837	chr3:168751837:T:C	8.71867e-07	-1.55601e-10	-0.537189
168751986	chr3:168751986:C:T	2.64335e-06	-1.55601e-10	0.571975
168752212	chr3:168752212:G:A	1.04742e-07	-1.64047	-1.01585
168752229	chr3:168752229:G:T	3.82686e-07	-1.55601e-10	-1.36061
168752275	chr3:168752275:C:T	3.82831e-07	-1.55601e-10	-1.36023
168752775	chr3:168752775:C:T	1.39568e-06	-1.55601e-10	-0.0666899
168752889	chr3:168752889:A:G	6.95587e-07	-1.55601e-10	-0.76307
168754040	chr3:168754040:G:C	1.50396e-07	-1.25147	-1.04309
168754289	chr3:168754289:G:A	1.40253e-07	-1.32722	-1.03716
168754483	chr3:168754483:T:G	5.20272e-07	-1.05347	-3.55835e-10
168754510	chr3:168754510:G:C	1.04777e-07	-1.51772	-1.13827
168754514	chr3:168754514:T:G	1.30463e-06	-1.55601e-10	-0.134152
168754627	chr3:168754627:A:G	3.82631e-07	-1.55601e-10	-1.36076
168754887	chr3:168754887:T:A	9.42963e-08	-1.44782	-1.31356
168755009	chr3:168755009:A:G	5.38509e-07	-1.55601e-10	-1.01902
168755719	chr3:168755719:C:T	9.26563e-08	-1.72727	-1.05166
168756267	chr3:168756267:G:C	2.02284e-07	-0.922674	-1.07548
168756677	chr3:168756677:T:C	3.88715e-07	-1.55601e-10	-1.34498
168757159	chr3:168757159:T:C	2.64942e-07	-1.72831	-3.55835e-10
168757245	chr3:168757245:G:C	2.79781e-07	-1.67382	-3.55835e-10
168757759	chr3:168757759:A:G	8.59097e-07	-1.55601e-10	-0.551944
168757858	chr3:168757858:G:A	1.30437e-07	-1.69011	-0.74683
168757907	chr3:168757907:C:T	5.12215e-07	-1.55601e-10	-1.06908
168758518	chr3:168758518:C:A	9.73347e-07	-1.55601e-10	-0.427085
168758609	chr3:168758609:G:A	8.98796e-08	-1.72769	-1.08167
168758689	chr3:168758689:G:C	1.27318e-06	-1.55601e-10	-0.158557
168758898	chr3:168758898:A:G	3.04903e-07	-1.58783	-3.55835e-10
168759099	chr3:168759099:G:A	7.41184e-07	-1.55601e-10	-0.699576
168759294	chr3:168759294:G:C	1.71866e-06	-1.55601e-10	0.141472
168759718	chr3:168759718:A:T	8.19307e-08	-1.71167	-1.19029
168760640	chr3:168760640:C:T	1.16006e-07	-1.33364	-1.22054
168760775	chr3:168760775:T:C	4.86194e-07	-1.55601e-10	-1.12122
168760789	chr3:168760789:T:C	3.84767e-07	-1.55601e-10	-1.35519
168761505	chr3:168761505:T:G	4.61111e-07	-0.755609	-0.418578
168761796	chr3:168761796:G:A	2.35708e-07	-0.828954	-1.01628
168761943	chr3:168761943:T:C	5.58535e-07	-1.55601e-10	-0.982509
168762750	chr3:168762750:T:C	6.83521e-08	-1.72831	-1.35485
168762999	chr3:168762999:T:A	5.65307e-07	-1.55601e-10	-0.970457
168763318	chr3:168763318:G:A	7.53462e-07	-1.55601e-10	-0.683148
168763544	chr3:168763544:G:A	3.84731e-07	-1.55601e-10	-1.35528
168763573	chr3:168763573:G:A	8.77635e-07	-1.55601e-10	-0.530595
168763625	chr3:168763625:T:C	5.56002e-07	-1.55601e-10	-0.987055
168763658	chr3:168763658:G:A	1.59329e-06	-1.55601e-10	0.0657325
168763724	chr3:168763724:T:C	3.84901e-07	-1.55601e-10	-1.35484
168764041	chr3:168764041:A:G	6.85238e-08	-1.72371	-1.35694
168764212	chr3:168764212:A:G	8.8195e-08	-1.69995	-1.12833
168764380	chr3:168764380:G:A	2.68041e-07	-1.71669	-3.55835e-10
168764964	chr3:168764964:T:C	1.67317e-07	-1.728	-0.459937
168764975	chr3:168764975:T:A	1.89807e-07	-1.72333	-0.338486
168765278	chr3:168765278:A:G	7.01085e-08	-1.70264	-1.35514
168765316	chr3:168765316:A:C	4.07734e-07	-1.55601e-10	-1.29721
168765591	chr3:168765591:A:G	7.63734e-07	-1.55601e-10	-0.669606
168765772	chr3:168765772:G:A	6.84378e-08	-1.72713	-1.35477
168765913	chr3:168765913:A:C	6.8064e-08	-1.72659	-1.36078
168765952	chr3:168765952:A:G	6.84733e-08	-1.72068	-1.3607
168766285	chr3:168766285:T:A	6.91523e-08	-1.72765	-1.34386
168766348	chr3:168766348:T:G	1.47689e-06	-0.0101299	-3.55835e-10
168766495	chr3:168766495:A:T	1.68474e-06	-1.55601e-10	0.121539
168766598	chr3:168766598:T:C	4.1049e-07	-1.29048	-3.55835e-10
168766649	chr3:168766649:T:C	6.92367e-08	-1.72448	-1.34582
168766757	chr3:168766757:T:C	3.8273e-07	-1.55601e-10	-1.3605
168766817	chr3:168766817:A:G	7.02388e-08	-1.72786	-1.32806
168767007	chr3:168767007:G:T	7.69294e-08	-1.6183	-1.34664
168767234	chr3:168767234:T:A	8.91743e-07	-1.55601e-10	-0.514648
168767382	chr3:168767382:A:C	8.96642e-07	-1.55601e-10	-0.509169
168767752	chr3:168767752:C:T	4.46175e-07	-1.55601e-10	-1.20711
168768164	chr3:168768164:G:A	4.05758e-07	-1.55601e-10	-1.30207
168768640	chr3:168768640:C:T	1.15853e-06	-1.55601e-10	-0.252922
168768806	chr3:168768806:C:T	3.83055e-07	-1.55601e-10	-1.35965
168768817	chr3:168768817:A:G	6.7965e-08	-1.7283	-1.36053
168768915	chr3:168768915:A:G	7.25669e-07	-1.55601e-10	-0.720731
168768922	chr3:168768922:T:C	7.0108e-08	-1.72769	-1.3301
168768934	chr3:168768934:G:C	2.69328e-07	-1.7119	-3.55835e-10
168769209	chr3:168769209:T:C	7.48019e-08	-1.68699	-1.30599
168769398	chr3:168769398:C:T	3.93615e-07	-1.55601e-10	-1.33245
168769846	chr3:168769846:T:C	6.97946e-08	-1.72315	-1.33912
168772320	chr3:168772320:T:A	3.87813e-07	-1.55601e-10	-1.3473
168772985	chr3:168772985:A:G	1.93944e-06	-1.55601e-10	0.262327
168773045	chr3:168773045:G:A	1.38422e-07	-1.65416	-0.723359
168773087	chr3:168773087:T:G	3.83529e-07	-1.55601e-10	-1.35841
168773122	chr3:168773122:T:A	6.96855e-08	-1.72563	-1.33821
168773442	chr3:168773442:G:C	2.65189e-07	-1.72738	-3.55835e-10
168773509	chr3:168773509:C:T	3.90976e-07	-1.55601e-10	-1.33918
168774005	chr3:168774005:G:A	7.0253e-08	-1.72741	-1.32831
168774170	chr3:168774170:A:G	3.84232e-07	-1.55601e-10	-1.35658
168774199	chr3:168774199:A:G	3.04824e-07	-1.58809	-3.55835e-10
168774430	chr3:168774430:G:A	2.88904e-07	-1.56946	-0.0722701
168774566	chr3:168774566:A:T	2.66078e-07	-1.72404	-3.55835e-10
168774633	chr3:168774633:C:T	6.95095e-08	-1.72085	-1.34552
168774720	chr3:168774720:C:T	1.48504e-06	-1.55601e-10	-0.00463025
168774806	chr3:168774806:C:T	5.7516e-07	-1.55601e-10	-0.953178
168775092	chr3:168775092:G:A	1.45939e-06	-1.55601e-10	-0.022051
168775173	chr3:168775173:G:A	2.67461e-07	-1.594	-0.124849
168775386	chr3:168775386:C:T	7.96294e-07	-1.55601e-10	-0.627858
168775433	chr3:168775433:G:A	3.83495e-07	-1.3585	-3.55835e-10
168775499	chr3:168775499:G:A	8.29405e-07	-1.55601e-10	-0.587117
168775569	chr3:168775569:C:T	6.92616e-08	-1.72571	-1.34423
168776032	chr3:168776032:C:T	4.70522e-07	-1.55601e-10	-1.15398
168776330	chr3:168776330:TC:T	2.65746e-07	-1.72528	-3.55835e-10
168776487	chr3:168776487:A:G	6.84045e-08	-1.72267	-1.35972
168776622	chr3:168776622:C:G	6.85053e-08	-1.7275	-1.35342
168776825	chr3:168776825:G:A	1.11888e-07	-1.62321	-0.967112
168777086	chr3:168777086:A:G	1.53491e-06	-1.55601e-10	0.0284022
168777199	chr3:168777199:T:A	5.89694e-07	-1.55601e-10	-0.928222
168778301	chr3:168778301:T:G	3.82735e-07	-1.55601e-10	-1.36048
168779195	chr3:168779195:T:C	1.15859e-07	-1.59869	-0.956764
168779210	chr3:168779210:T:A	6.99186e-08	-1.72096	-1.33954
168779273	chr3:168779273:A:C	1.42657e-06	-1.55601e-10	-0.0447962
168779563	chr3:168779563:GT:G	9.40626e-08	-1.70961	-1.05425
168780206	chr3:168780206:T:C	1.30902e-07	-1.72734	-0.706037
168780359	chr3:168780359:A:G	9.6904e-08	-1.60608	-1.12803
168780492	chr3:168780492:G:A	7.34089e-07	-1.55601e-10	-0.709196
168780700	chr3:168780700:T:C	6.0108e-07	-1.55601e-10	-0.909098
168781107	chr3:168781107:C:T	2.64954e-07	-1.72827	-3.55835e-10
168781162	chr3:168781162:T:A	6.84798e-07	-1.55601e-10	-0.778702
168781235	chr3:168781235:T:C	1.13495e-06	-1.55601e-10	-0.273484
168781376	chr3:168781376:G:A	1.712e-07	-1.56537	-0.59962
168781704	chr3:168781704:G:T	1.26552e-06	-1.55601e-10	-0.164589
168782319	chr3:168782319:T:C	6.84859e-08	-1.72075	-1.36045
168782514	chr3:168782514:T:A	1.29254e-07	-1.72738	-0.718664
168782747	chr3:168782747:A:G	7.26066e-07	-1.55601e-10	-0.720185
168782820	chr3:168782820:A:G	3.88142e-07	-1.55601e-10	-1.34645
168783167	chr3:168783167:C:A	1.06631e-07	-1.72649	-0.911961
168783862	chr3:168783862:C:A	7.0251e-08	-1.72028	-1.33547
168784144	chr3:168784144:G:A	1.01898e-07	-1.70894	-0.974912
168784292	chr3:168784292:T:A	6.98953e-08	-1.72176	-1.33907
168784583	chr3:168784583:A:G	1.36769e-06	-1.55601e-10	-0.086945
168784697	chr3:168784697:C:T	1.26351e-07	-1.57136	-0.897406
168784704	chr3:168784704:T:C	1.2678e-07	-1.56722	-0.898155
168784754	chr3:168784754:A:G	1.59615e-07	-1.54616	-0.688904
168784987	chr3:168784987:A:G	1.86988e-06	-1.55601e-10	0.225803
168785222	chr3:168785222:A:G	4.41573e-07	-1.21748	-3.55835e-10
168785298	chr3:168785298:C:A	7.20651e-08	-1.70368	-1.32657
168785416	chr3:168785416:T:A	2.70879e-07	-1.70615	-3.55835e-10
168785784	chr3:168785784:T:C	7.27425e-08	-1.67415	-1.34675
168785795	chr3:168785795:T:C	2.95649e-06	-1.55601e-10	0.683932
168785832	chr3:168785832:A:T	1.12035e-07	-1.72508	-0.863934
168785999	chr3:168785999:GA:G	1.01005e-07	-1.71363	-0.979022
168786259	chr3:168786259:T:C	2.99382e-07	-1.60611	-3.55835e-10
168786533	chr3:168786533:T:C	7.20249e-07	-1.55601e-10	-0.728229
168786671	chr3:168786671:G:A	1.10729e-07	-1.71014	-0.890598
168786780	chr3:168786780:A:G	2.93547e-06	-1.55601e-10	0.676798
168786807	chr3:168786807:A:C	7.20661e-07	-1.55601e-10	-0.727657
168786851	chr3:168786851:T:G	6.79929e-08	-1.72767	-1.36076
168787397	chr3:168787397:T:C	1.02448e-07	-1.44366	-1.23482
168787906	chr3:168787906:A:C	5.78431e-06	-1.55601e-10	1.35508
168788118	chr3:168788118:C:T	1.88289e-07	-1.63883	-0.431017
168788425	chr3:168788425:A:G	5.03284e-07	-1.55601e-10	-1.08667
168788574	chr3:168788574:C:G	3.9016e-07	-1.34127	-3.55835e-10
168788591	chr3:168788591:T:C	5.3076e-07	-1.55601e-10	-1.03352
168789300	chr3:168789300:A:T	1.56155e-07	-1.58871	-0.668273
168789691	chr3:168789691:T:C	6.7914e-07	-1.55601e-10	-0.786998
168789877	chr3:168789877:G:A	4.47374e-07	-1.55601e-10	-1.20443
168790076	chr3:168790076:A:G	7.53827e-07	-1.55601e-10	-0.682664
168790534	chr3:168790534:T:G	1.26462e-07	-1.56859	-0.899296
168791089	chr3:168791089:G:T	8.97463e-07	-1.55601e-10	-0.508254
168791425	chr3:168791425:T:C	3.91139e-07	-1.55601e-10	-1.33876
168792170	chr3:168792170:A:G	4.22223e-07	-1.55601e-10	-1.26229
168792550	chr3:168792550:G:A	6.96941e-08	-1.71551	-1.3482
168793247	chr3:168793247:T:A	1.7275e-07	-1.54573	-0.610256
168793278	chr3:168793278:C:T	5.78946e-07	-1.55601e-10	-0.946617
168794074	chr3:168794074:G:C	8.79978e-08	-1.7122	-1.11831
168794155	chr3:168794155:C:A	3.8344e-07	-1.55601e-10	-1.35864
168794326	chr3:168794326:G:A	3.80546e-07	-1.52827	0.162055
168794331	chr3:168794331:G:C	8.9906e-07	-1.55601e-10	-0.506476
168794542	chr3:168794542:T:C	8.98684e-07	-1.55601e-10	-0.506895
168794636	chr3:168794636:C:T	2.09403e-07	-1.54958	-0.413983
168794639	chr3:168794639:T:C	2.91936e-07	-1.63129	-3.55835e-10
168794845	chr3:168794845:T:G	6.81379e-08	-1.72555	-1.36074
168795507	chr3:168795507:G:A	1.35229e-07	-1.15874	-1.24211
168795728	chr3:168795728:T:C	6.74161e-07	-1.55601e-10	-0.794358
168796049	chr3:168796049:A:G	6.81303e-08	-1.72566	-1.36074
168796491	chr3:168796491:C:T	7.01559e-08	-1.72449	-1.33262
168796937	chr3:168796937:A:T	3.82872e-07	-1.55601e-10	-1.36013
168797010	chr3:168797010:G:A	8.23727e-07	-1.55601e-10	-0.593987
168797015	chr3:168797015:A:G	2.67043e-07	-1.72042	-3.55835e-10
168797044	chr3:168797044:G:A	5.02409e-07	-1.56208	0.47367
168797339	chr3:168797339:A:G	2.66621e-07	-1.722	-3.55835e-10
168797748	chr3:168797748:A:G	2.98559e-07	-1.60886	-3.55835e-10
168797943	chr3:168797943:G:C	3.39285e-07	-1.48099	-3.55835e-10
168798149	chr3:168798149:TGAATCAAA:T	3.30461e-07	-0.37337	-1.13397
168798362	chr3:168798362:A:G	2.15558e-07	-0.783004	-1.15159
168798801	chr3:168798801:A:C	6.89193e-08	-1.71414	-1.36075
168799022	chr3:168799022:T:G	5.1042e-07	-1.55601e-10	-1.07259
168799328	chr3:168799328:A:ATGTCTTTT	1.25733e-07	-1.57574	-0.897918
168799589	chr3:168799589:G:A	2.22188e-07	-0.803644	-1.10066
168800248	chr3:168800248:G:A	3.82717e-07	-1.55601e-10	-1.36053
168801023	chr3:168801023:A:G	3.82736e-07	-1.55601e-10	-1.36048
168801061	chr3:168801061:C:A	2.0833e-07	-1.52735	-0.441352
168801095	chr3:168801095:C:A	2.24073e-07	-1.53221	-0.363642
168801593	chr3:168801593:A:T	6.88029e-08	-1.7158	-1.36078
168801831	chr3:168801831:A:G	2.32871e-07	-1.53527	-0.322074
168801865	chr3:168801865:GC:G	6.93455e-08	-1.70905	-1.35967
168802647	chr3:168802647:T:C	6.88786e-08	-1.71546	-1.36002
168802942	chr3:168802942:A:G	3.82649e-07	-1.55601e-10	-1.36071
168802984	chr3:168802984:C:T	8.52157e-07	-1.55601e-10	-0.560055
168803055	chr3:168803055:G:A	1.96503e-07	-1.5592	-0.467947
168803113	chr3:168803113:G:A	2.05831e-07	-1.56766	-0.413109
168804772	chr3:168804772:A:G	7.14573e-07	-1.55601e-10	-0.736141
168805494	chr3:168805494:A:G	3.82626e-07	-1.55601e-10	-1.36077
168806312	chr3:168806312:G:A	2.08791e-07	-1.56461	-0.40188
168806648	chr3:168806648:C:T	2.66075e-07	-1.72405	-3.55835e-10
168806829	chr3:168806829:C:A	1.61923e-07	-1.72833	-0.49238
168807020	chr3:168807020:G:A	3.9284e-07	-1.55601e-10	-1.33442
168807415	chr3:168807415:A:G	7.33722e-07	-1.55601e-10	-0.709696
168807880	chr3:168807880:G:A	7.41273e-07	-1.55601e-10	-0.699457
168808125	chr3:168808125:G:T	7.62858e-08	-1.72816	-1.24518
168808543	chr3:168808543:C:A	4.62783e-07	-1.5539	0.383328
168809517	chr3:168809517:G:A	7.41587e-07	-1.55601e-10	-0.699034
168809560	chr3:168809560:A:G	4.12332e-07	-1.55601e-10	-1.286
168809854	chr3:168809854:A:T	7.00556e-08	-1.72409	-1.33445
168810215	chr3:168810215:T:C	2.87446e-06	-1.55601e-10	0.655794
168810425	chr3:168810425:C:T	6.89384e-08	-1.72436	-1.35025
168810867	chr3:168810867:G:A	4.17654e-07	-1.58601	0.312838
168811107	chr3:168811107:C:T	5.10628e-07	-1.55601e-10	-1.07219
168811394	chr3:168811394:C:T	6.94154e-08	-1.7131	-1.35462
168811680	chr3:168811680:C:T	6.82398e-08	-1.72727	-1.35753
168812000	chr3:168812000:A:G	2.42543e-07	-0.871157	-0.94549
168812652	chr3:168812652:G:A	6.84044e-08	-1.72574	-1.35665
168812671	chr3:168812671:A:G	4.91777e-07	-1.59294	0.483135
168813269	chr3:168813269:T:C	7.77147e-08	-1.60129	-1.35349
168813499	chr3:168813499:CA:C	3.83482e-07	-1.55601e-10	-1.35853
168813502	chr3:168813502:TA:T	3.83489e-07	-1.55601e-10	-1.35851
168813710	chr3:168813710:C:G	2.68963e-07	-1.71325	-3.55835e-10
168813824	chr3:168813824:G:A	4.33854e-07	-1.55601e-10	-1.23512
168814048	chr3:168814048:G:A	3.66464e-07	-1.59253	0.188609
168814764	chr3:168814764:T:G	1.31242e-07	-1.5345	-0.896282
168815226	chr3:168815226:AAAAAT:A	1.39929e-06	-1.55601e-10	-0.0641084
168815367	chr3:168815367:T:C	6.81946e-08	-1.72513	-1.36033
168815450	chr3:168815450:G:T	2.66299e-07	-1.72321	-3.55835e-10
168815948	chr3:168815948:A:T	9.90878e-08	-1.50369	-1.20813
168816392	chr3:168816392:T:G	3.17117e-07	-1.54855	-3.55835e-10
168816459	chr3:168816459:C:A	1.02234e-07	-1.48798	-1.19258
168817775	chr3:168817775:C:T	9.01659e-07	-1.36321	0.859619
168818229	chr3:168818229:C:T	2.04195e-07	-0.90817	-1.08058
168818552	chr3:168818552:C:T	6.84284e-08	-1.72487	-1.35717
168818578	chr3:168818578:C:A	1.18335e-07	-1.49104	-1.04327
168818829	chr3:168818829:T:G	1.35699e-07	-1.50008	-0.897307
168819592	chr3:168819592:C:T	6.19303e-07	-1.38637	0.507135
168819982	chr3:168819982:T:C	7.38081e-06	-1.55601e-10	1.59881
168820350	chr3:168820350:T:A	3.01833e-06	-1.55601e-10	0.704633
168820719	chr3:168820719:TG:T	3.35172e-07	-1.49318	-3.55835e-10
168820729	chr3:168820729:A:G	1.29179e-07	-1.54782	-0.898811
168820755	chr3:168820755:A:G	9.08391e-08	-1.4463	-1.35244
168820845	chr3:168820845:C:T	1.26549e-07	-1.60184	-0.865354
168822443	chr3:168822443:C:T	3.94676e-07	-1.55601e-10	-1.32976
168822509	chr3:168822509:G:A	8.84747e-08	-1.47488	-1.35023
168823721	chr3:168823721:C:T	2.68327e-07	-1.71562	-3.55835e-10
168823982	chr3:168823982:T:C	4.46281e-07	-1.55601e-10	-1.20688
168824363	chr3:168824363:T:C	5.52255e-07	-1.58784	0.594019
168824486	chr3:168824486:T:C	3.03926e-07	-1.59104	-3.55835e-10
168824501	chr3:168824501:C:T	1.06425e-07	-1.47792	-1.16246
168824945	chr3:168824945:G:A	5.57249e-07	-1.55601e-10	-0.984814
168826389	chr3:168826389:A:G	1.67299e-07	-1.38015	-0.807898
168826445	chr3:168826445:A:G	3.16079e-06	-1.50222	2.25297
168826846	chr3:168826846:C:A	5.06692e-07	-1.55601e-10	-1.07992
168826994	chr3:168826994:G:A	3.09067e-07	-1.57427	-3.55835e-10
168827151	chr3:168827151:G:A	8.62608e-08	-1.50614	-1.34431
168827333	chr3:168827333:A:C	3.62822e-07	-1.41391	-3.55835e-10
168827344	chr3:168827344:A:T	9.07506e-07	-1.55601e-10	-0.497126
168827645	chr3:168827645:G:C	8.73401e-08	-1.49874	-1.33928
168827910	chr3:168827910:G:A	4.36652e-06	-1.55601e-10	1.0739
168827939	chr3:168827939:G:A	1.10819e-07	-1.52172	-1.07821
168829334	chr3:168829334:A:G	7.2609e-07	-1.55601e-10	-0.720152
168829943	chr3:168829943:A:G	1.00732e-07	-1.47799	-1.21738
168830271	chr3:168830271:A:G	2.14083e-07	-0.860094	-1.08137
168830341	chr3:168830341:C:A	7.79706e-08	-1.71144	-1.24005
168830378	chr3:168830378:C:T	1.04957e-06	-0.351689	-3.55835e-10
168830662	chr3:168830662:G:A	4.42061e-07	-1.55601e-10	-1.21638
168830898	chr3:168830898:TTAAG:T	6.6252e-07	-1.55601e-10	-0.811775
168831638	chr3:168831638:T:C	2.72244e-06	-1.55601e-10	0.601458
168832330	chr3:168832330:C:T	5.16788e-07	-1.56955	0.509359
168832756	chr3:168832756:A:G	1.35102e-07	-1.50734	-0.894459
168832944	chr3:168832944:A:G	9.6185e-07	-1.55601e-10	-0.438967
168833011	chr3:168833011:G:A	1.1254e-07	-1.45744	-1.12708
168833498	chr3:168833498:A:G	5.79781e-07	-1.56436	0.619188
168833505	chr3:168833505:C:T	5.63217e-07	-1.55601e-10	-0.974161
168834108	chr3:168834108:T:C	4.31281e-07	-1.24107	-3.55835e-10
168834393	chr3:168834393:C:T	1.11356e-06	-1.55601e-10	-0.292505
168834444	chr3:168834444:C:T	2.44793e-07	-0.699016	-1.1084
168834521	chr3:168834521:C:T	8.54667e-08	-1.71782	-1.14188
168834707	chr3:168834707:G:C	8.89984e-07	-0.516623	-3.55835e-10
168834725	chr3:168834725:C:T	8.93546e-08	-1.4997	-1.31551
168835110	chr3:168835110:C:T	1.36814e-07	-1.47913	-0.910073
168835287	chr3:168835287:G:A	6.76583e-07	-1.55601e-10	-0.790771
168835624	chr3:168835624:G:A	8.62734e-08	-1.71914	-1.13117
168835723	chr3:168835723:C:T	9.59765e-07	-1.38262	0.941483
168835766	chr3:168835766:G:A	4.78599e-07	-1.5629	0.425931
168836771	chr3:168836771:G:A	6.95246e-06	-1.55601e-10	1.53903
168836828	chr3:168836828:C:T	8.58651e-08	-1.72024	-1.1348
168837254	chr3:168837254:T:C	1.17326e-06	-1.55601e-10	-0.240288
168837476	chr3:168837476:A:G	2.18302e-07	-0.80083	-1.12112
168837683	chr3:168837683:A:G	9.89337e-08	-1.41622	-1.29715
168837695	chr3:168837695:T:C	4.52505e-07	-1.55601e-10	-1.19303
168838703	chr3:168838703:A:G	3.89347e-07	-1.55601e-10	-1.34335
168839207	chr3:168839207:T:C	2.2441e-07	-0.74302	-1.15133
168839430	chr3:168839430:A:G	5.04632e-07	-1.55601e-10	-1.084
168840558	chr3:168840558:G:A	8.21505e-08	-1.72407	-1.1752
168840719	chr3:168840719:A:G	3.86173e-07	-1.55601e-10	-1.35154
168840872	chr3:168840872:C:T	5.25368e-07	-1.55601e-10	-1.04373
168841477	chr3:168841477:T:C	1.12213e-06	-1.55601e-10	-0.284844
168842091	chr3:168842091:A:ATGAT	3.9476e-07	-1.55601e-10	-1.32955
168842480	chr3:168842480:T:C	7.23968e-08	-1.72607	-1.2996
168842911	chr3:168842911:A:G	2.68313e-07	-1.71567	-3.55835e-10
168843163	chr3:168843163:A:G	3.83094e-07	-1.55601e-10	-1.35955
168843224	chr3:168843224:A:T	1.45059e-06	-1.36236	1.33426
168843360	chr3:168843360:A:G	7.43385e-08	-1.72732	-1.27188
168843382	chr3:168843382:A:G	5.14111e-07	-1.55601e-10	-1.06539
168843879	chr3:168843879:G:A	1.08844e-06	-1.37876	1.06343
168844113	chr3:168844113:G:A	1.09405e-06	-1.55601e-10	-0.310182
168844486	chr3:168844486:A:G	7.21976e-08	-1.72439	-1.30403
168846513	chr3:168846513:T:C	5.24078e-07	-1.55601e-10	-1.04619
168846852	chr3:168846852:C:T	1.09142e-06	-1.55601e-10	-0.312592
168847024	chr3:168847024:A:C	7.83909e-06	-1.55601e-10	1.65905
168847380	chr3:168847380:G:A	6.14285e-06	-1.55601e-10	1.41522
168847537	chr3:168847537:T:C	1.66315e-06	-1.31693	1.42558
168847874	chr3:168847874:A:G	1.40189e-06	-1.36049	1.29824
168847954	chr3:168847954:A:G	2.64959e-07	-1.72825	-3.55835e-10
168848001	chr3:168848001:A:C	9.01788e-06	-1.55601e-10	1.79914
168848837	chr3:168848837:A:G	2.64957e-07	-1.72826	-3.55835e-10
168850014	chr3:168850014:G:A	8.50804e-08	-1.71377	-1.15046
168850341	chr3:168850341:G:A	5.05241e-07	-1.55601e-10	-1.08279
168850871	chr3:168850871:T:A	8.70885e-08	-1.62983	-1.21107
168850884	chr3:168850884:A:G	4.97028e-07	-1.55601e-10	-1.09918
168851040	chr3:168851040:G:A	4.25928e-07	-1.55601e-10	-1.25355
168851168	chr3:168851168:C:A	5.52516e-07	-1.55601e-10	-0.993343
168851512	chr3:168851512:A:G	3.47741e-07	-1.45637	-3.55835e-10
168851558	chr3:168851558:C:T	4.15793e-06	-1.55601e-10	1.02495
168852333	chr3:168852333:TTTC:T	3.91523e-07	-1.55601e-10	-1.33778
168852615	chr3:168852615:G:C	1.132e-07	-1.57061	-1.00806
168853019	chr3:168853019:AATTT:A	2.49348e-07	-1.37393	-0.415048
168853376	chr3:168853376:G:A	7.81881e-08	-1.61554	-1.33317
168853412	chr3:168853412:GT:G	7.93128e-08	-1.62419	-1.31024
168855196	chr3:168855196:T:C	4.31757e-07	-1.55601e-10	-1.23996
168855622	chr3:168855622:A:G	4.97943e-06	-1.55601e-10	1.20524
168856539	chr3:168856539:G:T	5.54836e-07	-1.58128	0.592125
168856546	chr3:168856546:T:G	9.50835e-07	-1.54506	1.09457
168856579	chr3:168856579:G:A	6.87152e-07	-1.55601e-10	-0.77527
168856762	chr3:168856762:C:T	1.19144e-06	-1.55601e-10	-0.224909
168856824	chr3:168856824:A:G	1.03412e-07	-1.62539	-1.04371
168857157	chr3:168857157:A:T	7.86192e-07	-1.55601e-10	-0.640625
168857663	chr3:168857663:C:A	1.10215e-06	-1.57216	1.26936
168857711	chr3:168857711:A:G	9.07603e-07	-1.57249	1.07547
168857731	chr3:168857731:A:G	1.12504e-06	-1.55601e-10	-0.282249
168858759	chr3:168858759:C:T	1.12458e-06	-1.19527	0.912606
168858812	chr3:168858812:G:A	4.18783e-07	-1.55601e-10	-1.27047
168858936	chr3:168858936:A:G	1.09065e-06	-1.56447	1.25117
168858948	chr3:168858948:C:T	1.03273e-06	-1.54717	1.17931
168859096	chr3:168859096:T:C	9.57521e-08	-1.59806	-1.148
168859278	chr3:168859278:T:A	4.43747e-07	-1.55601e-10	-1.21257
168860031	chr3:168860031:C:A	2.90823e-06	-1.58367	2.25114
168860495	chr3:168860495:G:A	9.15533e-08	-1.61467	-1.17624
168860545	chr3:168860545:A:G	1.08154e-06	-1.47289	1.15121
168860923	chr3:168860923:G:A	7.29151e-08	-1.67612	-1.34241
168861162	chr3:168861162:T:C	1.05919e-07	-1.40342	-1.24173
168861849	chr3:168861849:T:C	4.26705e-07	-1.55601e-10	-1.25173
168861927	chr3:168861927:G:A	4.67273e-07	-1.55601e-10	-1.16091
168862049	chr3:168862049:G:A	2.64948e-07	-1.72829	-3.55835e-10
168862112	chr3:168862112:C:T	2.70228e-07	-1.70856	-3.55835e-10
168862158	chr3:168862158:A:G	4.50969e-07	-1.55601e-10	-1.19643
168862278	chr3:168862278:C:T	4.75035e-07	-1.55601e-10	-1.14444
168862467	chr3:168862467:T:C	6.52486e-07	-1.55601e-10	-0.827037
168862481	chr3:168862481:A:G	1.53563e-06	-1.55601e-10	0.0288731
168862837	chr3:168862837:A:G	6.07352e-07	-1.55601e-10	-0.898717
168863019	chr3:168863019:T:C	9.07684e-07	-1.55601e-10	-0.49693
168863172	chr3:168863172:T:G	1.23681e-07	-1.39495	-1.09517
168863381	chr3:168863381:A:G	3.22216e-06	0.769981	-3.55835e-10
168863460	chr3:168863460:T:G	1.5331e-06	1.33228	-1.30506
168863703	chr3:168863703:A:G	4.81628e-07	-0.0244289	-1.10623
168864370	chr3:168864370:C:T	6.65429e-07	-1.55601e-10	-0.807394
168865339	chr3:168865339:A:T	2.64965e-07	-1.72823	-3.55835e-10
168865531	chr3:168865531:A:T	6.4483e-07	-1.55601e-10	-0.83884
168865558	chr3:168865558:T:C	1.18149e-07	-1.34153	-1.19435
168865818	chr3:168865818:A:G	1.14052e-07	-1.36942	-1.20175
168866062	chr3:168866062:A:G	1.76335e-06	0.167146	-3.55835e-10
168866394	chr3:168866394:C:T	4.10714e-07	-1.55601e-10	-1.28993
168866548	chr3:168866548:C:T	2.75423e-07	-1.08474	-0.604778
168867898	chr3:168867898:C:T	1.19916e-06	1.09807	-1.31653
168868029	chr3:168868029:A:G	6.15859e-07	-1.55601e-10	-0.884808
168868249	chr3:168868249:A:G	8.93472e-07	-1.55601e-10	-0.512711
168868468	chr3:168868468:A:G	1.70929e-07	-1.68752	-0.47906
168868548	chr3:168868548:C:T	3.9201e-07	-1.55601e-10	-1.33654
168868662	chr3:168868662:C:A	7.70723e-08	-1.67491	-1.28817
168869142	chr3:168869142:T:C	1.61406e-07	-1.71585	-0.508052
168869411	chr3:168869411:A:G	1.56233e-07	-1.15905	-1.09742
168869807	chr3:168869807:G:A	4.55108e-07	-1.55601e-10	-1.18729
168869920	chr3:168869920:AT:A	7.25786e-07	-1.55601e-10	-0.720571
168869921	chr3:168869921:T:A	3.42001e-07	-1.47301	-3.55835e-10
168869924	chr3:168869924:T:A	8.51402e-07	-1.55601e-10	-0.560941
168870079	chr3:168870079:TA:T	1.108e-07	-1.24341	-1.35669
168871296	chr3:168871296:A:T	6.03892e-07	-1.55601e-10	-0.904431
168872010	chr3:168872010:A:G	3.3844e-07	-1.12988	-0.353597
168872091	chr3:168872091:T:C	8.62313e-08	-1.59175	-1.25905
168872136	chr3:168872136:G:A	2.28902e-07	-1.00103	-0.873507
168873322	chr3:168873322:T:G	4.20934e-06	1.03724	-3.55835e-10
168874448	chr3:168874448:T:C	2.11258e-07	-1.14218	-0.812569
168875103	chr3:168875103:C:T	4.63013e-07	-1.55601e-10	-1.17007
168875267	chr3:168875267:A:G	3.97761e-07	-0.147238	-1.17474
168875863	chr3:168875863:A:T	2.85139e-07	-1.65485	-3.55835e-10
168876198	chr3:168876198:C:T	1.15531e-07	-1.24694	-1.31135
168876339	chr3:168876339:T:C	4.07847e-07	-0.0910809	-1.20585
168876349	chr3:168876349:T:C	1.2396e-07	-1.29066	-1.19721
168877063	chr3:168877063:G:A	4.32475e-07	0.103621	-1.34192
168877219	chr3:168877219:G:A	2.12023e-07	-0.631607	-1.31952
168877517	chr3:168877517:A:G	1.03156e-07	-1.33787	-1.33371
168877682	chr3:168877682:A:G	8.54972e-08	-1.51604	-1.34331
168878379	chr3:168878379:T:TA	6.28343e-07	-1.55601e-10	-0.86474
168878741	chr3:168878741:T:G	3.88894e-07	-1.55601e-10	-1.34452
168878852	chr3:168878852:T:C	3.89808e-07	-1.55601e-10	-1.34217
168879076	chr3:168879076:G:A	4.90379e-07	-1.11265	-3.55835e-10
168879079	chr3:168879079:G:A	6.48913e-07	-1.55601e-10	-0.832528
168879265	chr3:168879265:A:G	3.90558e-07	-1.55601e-10	-1.34025
168879366	chr3:168879366:A:G	4.49583e-07	0.000582109	-1.20009
168879398	chr3:168879398:A:G	1.29647e-06	-0.140428	-3.55835e-10
168879695	chr3:168879695:A:G	1.24569e-06	-1.55601e-10	-0.180379
168880129	chr3:168880129:C:T	3.82792e-07	-1.55601e-10	-1.36033
168880173	chr3:168880173:CAGAG:C	4.36486e-07	-1.22907	-3.55835e-10
168880313	chr3:168880313:G:A	4.63111e-07	-1.55601e-10	-1.16986
168880395	chr3:168880395:G:A	2.00592e-06	0.296033	-3.55835e-10
168881048	chr3:168881048:G:A	1.53234e-06	-1.55601e-10	0.0267221
168881252	chr3:168881252:G:A	6.75632e-06	-1.55601e-10	1.51041
168881439	chr3:168881439:T:C	1.80868e-06	0.204634	-0.0121072
168881741	chr3:168881741:G:A	3.87666e-07	-1.55601e-10	-1.34768
168882105	chr3:168882105:C:G	3.82872e-07	-1.55601e-10	-1.36013
168882606	chr3:168882606:A:G	4.67872e-07	-1.55601e-10	-1.15963
168882655	chr3:168882655:A:G	6.42587e-07	-1.55601e-10	-0.842324
168883579	chr3:168883579:T:C	4.26994e-07	-1.55601e-10	-1.25106
168883788	chr3:168883788:T:C	6.46504e-07	-1.55601e-10	-0.836246
168884798	chr3:168884798:A:G	6.50481e-07	-1.55601e-10	-0.830113
168884920	chr3:168884920:A:C	6.6771e-07	-1.55601e-10	-0.803972
168885043	chr3:168885043:A:G	3.82779e-07	-1.55601e-10	-1.36037
168885086	chr3:168885086:A:G	3.9257e-07	-1.55601e-10	-1.33511
168885139	chr3:168885139:T:A	1.11785e-06	-1.55601e-10	-0.288666
168885388	chr3:168885388:G:C	3.83485e-07	-1.55601e-10	-1.35852
168885614	chr3:168885614:A:C	3.05658e-07	-1.58536	-3.55835e-10
168885625	chr3:168885625:G:A	1.73798e-07	-1.08505	-1.06488
168885682	chr3:168885682:C:T	8.61576e-07	-1.55601e-10	-0.549063
168885885	chr3:168885885:T:G	4.10671e-07	-1.55601e-10	-1.29003
168886711	chr3:168886711:C:T	3.6864e-07	-0.0389834	-1.35902
168887286	chr3:168887286:C:T	1.89305e-06	0.950885	-0.712767
168887485	chr3:168887485:A:G	4.7667e-07	-1.55601e-10	-1.141
168887611	chr3:168887611:A:G	4.33077e-07	-0.205605	-1.0313
168888254	chr3:168888254:T:C	7.54036e-06	2.6133	-0.993099
168888501	chr3:168888501:G:T	2.57982e-06	1.0524	-0.504748
168888504	chr3:168888504:T:TGAGAGCTACAGTCAGTGAAAGTAGCCAAAGAG	4.00881e-07	-1.55601e-10	-1.31416
168888995	chr3:168888995:CAGTT:C	3.11705e-07	-0.704464	-0.861305
168889804	chr3:168889804:T:C	4.30905e-07	-1.55601e-10	-1.24194
168890081	chr3:168890081:C:T	4.47653e-07	-1.55601e-10	-1.20381
168890117	chr3:168890117:G:C	4.03774e-07	-1.55601e-10	-1.30697
168890970	chr3:168890970:A:C	6.09231e-07	-1.55601e-10	-0.895628
168891029	chr3:168891029:A:G	4.17851e-07	-1.55601e-10	-1.2727
168891434	chr3:168891434:T:C	5.11547e-07	-0.213017	-0.85737
168891687	chr3:168891687:T:C	5.41139e-07	-0.126934	-0.887216
168891936	chr3:168891936:A:T	5.63377e-07	-0.136439	-0.837438
168891981	chr3:168891981:G:A	5.11627e-07	-1.55601e-10	-1.07023
168891994	chr3:168891994:G:A	2.08597e-06	1.245	-0.909835
168892084	chr3:168892084:A:G	5.22576e-07	-0.158756	-0.890299
168892264	chr3:168892264:TGA:T	5.31522e-07	-0.0974923	-0.934589
168892412	chr3:168892412:A:T	1.19126e-06	-1.55601e-10	-0.22506
168892436	chr3:168892436:T:C	1.696e-06	0.768256	-0.640057
168892739	chr3:168892739:A:G	4.1235e-07	-1.55601e-10	-1.28595
168892807	chr3:168892807:A:G	5.37421e-07	-1.55601e-10	-1.02104
168893069	chr3:168893069:A:G	9.90132e-06	2.97299	-1.08039
168893596	chr3:168893596:TGGGA:T	6.33431e-07	-0.856675	-3.55835e-10
168893600	chr3:168893600:A:ATCCC	6.32805e-07	-0.857663	-3.55835e-10
168893642	chr3:168893642:A:G	5.26787e-07	-1.55601e-10	-1.04103
168893811	chr3:168893811:T:C	3.83346e-07	-1.55601e-10	-1.35889
168893864	chr3:168893864:A:C	1.61698e-06	-1.55601e-10	0.0804872
168893940	chr3:168893940:T:C	4.08359e-07	-1.55601e-10	-1.29568
168893949	chr3:168893949:T:C	4.11776e-07	-1.55601e-10	-1.28735
168894033	chr3:168894033:A:C	3.6303e-07	-0.430135	-0.983206
168894326	chr3:168894326:G:A	3.36306e-07	-0.165576	-1.32423
168894421	chr3:168894421:A:G	3.16337e-07	-0.23091	-1.32011
168894586	chr3:168894586:A:G	2.11458e-06	1.00788	-0.659096
168894650	chr3:168894650:C:T	4.22211e-07	-1.55601e-10	-1.26232
168894709	chr3:168894709:C:T	2.05672e-06	0.944163	-0.623123
168895273	chr3:168895273:A:G	3.40594e-07	-0.507839	-0.969295
168895397	chr3:168895397:C:A	8.39051e-07	-1.55601e-10	-0.575554
168895543	chr3:168895543:T:C	3.82704e-07	-1.55601e-10	-1.36056
168895562	chr3:168895562:G:A	3.61353e-07	-0.408144	-1.00983
168895577	chr3:168895577:ATATAT:A	3.04643e-07	-1.58869	-3.55835e-10
168895956	chr3:168895956:C:A	1.00693e-05	2.85552	-0.946095
168896020	chr3:168896020:A:G	8.30721e-07	-1.55601e-10	-0.585532
168896261	chr3:168896261:G:C	5.12659e-07	-1.55601e-10	-1.06822
168896564	chr3:168896564:A:G	7.49942e-07	-1.55601e-10	-0.68783
168896680	chr3:168896680:G:T	2.76924e-06	1.31471	-0.696205
168896683	chr3:168896683:A:G	8.19123e-07	-1.55601e-10	-0.599592
168896913	chr3:168896913:C:T	7.92811e-07	-1.55601e-10	-0.632241
168897074	chr3:168897074:T:C	4.11674e-07	-1.55601e-10	-1.28759
168897112	chr3:168897112:A:G	3.50016e-07	-0.454812	-0.995037
168897261	chr3:168897261:C:T	1.55256e-06	0.0398325	-3.55835e-10
168897337	chr3:168897337:G:A	3.36963e-07	-0.481025	-1.00683
168897422	chr3:168897422:A:G	1.68436e-07	-0.87305	-1.30822
168897640	chr3:168897640:C:T	1.98536e-06	1.24645	-0.960719
168897663	chr3:168897663:C:T	3.06121e-07	-1.58384	-3.55835e-10
168897921	chr3:168897921:A:T	2.82608e-06	1.34199	-0.703168
168897966	chr3:168897966:A:T	9.25913e-06	2.89131	-1.06577
168898083	chr3:168898083:A:C	9.75718e-06	2.96113	-1.08319
168898256	chr3:168898256:AC:A	2.52941e-06	1.27283	-0.744912
168898464	chr3:168898464:T:TAAATG	3.60081e-07	-0.44058	-0.980917
168898543	chr3:168898543:G:A	2.61841e-06	1.30745	-0.744953
168899189	chr3:168899189:A:G	3.30408e-07	-0.174258	-1.33324
168899258	chr3:168899258:A:G	6.01799e-07	-1.55601e-10	-0.907902
168899679	chr3:168899679:A:G	3.10832e-07	-1.56857	-3.55835e-10
168900023	chr3:168900023:T:C	4.27199e-07	-1.55601e-10	-1.25058
168900741	chr3:168900741:A:G	7.67275e-07	-1.55601e-10	-0.664981
168900887	chr3:168900887:A:G	3.51251e-07	-0.449053	-0.997271
168901282	chr3:168901282:G:A	1.19797e-06	-1.55601e-10	-0.21944
168901715	chr3:168901715:G:A	3.38601e-07	-0.476955	-1.00605
168902384	chr3:168902384:C:A	5.38608e-07	-1.55601e-10	-1.01884
168902755	chr3:168902755:T:C	2.96911e-07	-0.500758	-1.11364
168902926	chr3:168902926:G:A	2.15434e-07	-0.575512	-1.35966
168902949	chr3:168902949:A:G	2.9868e-07	-1.60845	-3.55835e-10
168903181	chr3:168903181:C:T	2.16015e-07	-0.582737	-1.34974
168903320	chr3:168903320:T:C	1.54563e-06	0.78237	-0.747011
168903959	chr3:168903959:G:A	4.08061e-07	-1.55601e-10	-1.29641
168903985	chr3:168903985:C:T	7.68548e-06	2.63607	-0.996807
168904140	chr3:168904140:G:C	1.01778e-06	-1.55601e-10	-0.382444
168904621	chr3:168904621:T:C	3.9132e-07	-1.55601e-10	-1.3383
168905764	chr3:168905764:G:A	1.95922e-07	-0.669824	-1.36029
168905988	chr3:168905988:ATCCACCT:A	1.03908e-06	-1.55601e-10	-0.361738
168906066	chr3:168906066:G:A	2.96248e-07	-0.609209	-1.00742
168906085	chr3:168906085:G:A	1.18729e-06	-1.55601e-10	-0.228394
168906159	chr3:168906159:CTAAT:C	3.315e-07	-0.387058	-1.11714
168906236	chr3:168906236:T:C	4.88174e-07	-1.55601e-10	-1.11715
168906282	chr3:168906282:A:G	5.16118e-07	-1.55601e-10	-1.06149
168906329	chr3:168906329:T:A	3.06227e-07	-0.580576	-1.00292
168906801	chr3:168906801:G:A	6.98652e-07	-0.758674	-3.55835e-10
168906851	chr3:168906851:G:A	5.35687e-07	-1.55601e-10	-1.02428
168907081	chr3:168907081:A:G	8.63306e-07	-1.55601e-10	-0.547056
168907112	chr3:168907112:T:C	5.2798e-07	-1.55601e-10	-1.03877
168907212	chr3:168907212:T:C	3.04049e-07	-1.59064	-3.55835e-10
168907426	chr3:168907426:G:C	3.86681e-07	-1.55601e-10	-1.35023
168907454	chr3:168907454:GAAGA:G	5.34377e-07	-1.55601e-10	-1.02672
168907671	chr3:168907671:T:C	1.20803e-06	0.647793	-0.858873
168907976	chr3:168907976:A:G	3.12423e-07	-0.604348	-0.959121
168907983	chr3:168907983:G:A	4.23337e-07	-1.55601e-10	-1.25966
168908338	chr3:168908338:G:A	1.27316e-06	-0.158572	-3.55835e-10
168908430	chr3:168908430:G:A	2.78954e-06	0.999124	-0.373318
168908453	chr3:168908453:C:G	3.09312e-07	-0.603474	-0.970003
168908538	chr3:168908538:C:T	6.94151e-07	-1.55601e-10	-0.765137
168908789	chr3:168908789:A:G	3.01889e-07	-1.59777	-3.55835e-10
168908918	chr3:168908918:A:G	2.64942e-07	-1.72832	-3.55835e-10
168909232	chr3:168909232:A:G	6.17714e-06	2.69473	-1.27395
168909411	chr3:168909411:TCA:T	2.37665e-06	1.19205	-0.726425
168909451	chr3:168909451:C:G	3.21386e-07	-0.433256	-1.10193
168909459	chr3:168909459:G:A	4.29995e-07	-1.55601e-10	-1.24405
168909842	chr3:168909842:A:G	4.97444e-07	-1.55601e-10	-1.09834
168909911	chr3:168909911:C:T	7.05228e-07	0.472249	-1.22155
168910243	chr3:168910243:T:C	1.19746e-06	-1.55601e-10	-0.219866
168910968	chr3:168910968:G:A	4.00463e-07	-1.55601e-10	-1.31521
168911174	chr3:168911174:G:A	2.47157e-07	-0.639546	-1.15825
168911818	chr3:168911818:G:A	3.19919e-07	-0.285596	-1.25416
168911859	chr3:168911859:C:T	1.79307e-06	0.816492	-0.632633
168911986	chr3:168911986:A:G	2.23451e-07	-0.539295	-1.35934
168912149	chr3:168912149:TC:T	2.29588e-07	-0.673464	-1.19808
168912174	chr3:168912174:G:T	2.14834e-07	-0.734711	-1.20325
168912249	chr3:168912249:A:C	3.83011e-07	-1.55601e-10	-1.35976
168912326	chr3:168912326:T:A	2.09945e-07	-0.741934	-1.21904
168912728	chr3:168912728:C:T	5.09026e-07	-1.55601e-10	-1.07533
168913377	chr3:168913377:C:G	8.30466e-07	-1.55601e-10	-0.58584
168913473	chr3:168913473:G:A	4.79594e-07	-1.55601e-10	-1.13489
168913566	chr3:168913566:T:C	1.74294e-06	0.621779	-0.466276
168913732	chr3:168913732:C:A	4.39178e-07	-1.55601e-10	-1.22292
168914433	chr3:168914433:T:C	1.67763e-07	-0.925882	-1.25939
168914450	chr3:168914450:T:C	1.78802e-07	-0.768544	-1.35301
168915413	chr3:168915413:A:G	2.21001e-06	0.786449	-0.393521
168915545	chr3:168915545:G:A	8.98875e-07	-0.506682	-3.55835e-10
168916462	chr3:168916462:A:G	3.82842e-07	-1.55601e-10	-1.3602
168916511	chr3:168916511:A:T	2.05208e-06	0.737397	-0.418615
168916621	chr3:168916621:T:C	4.61561e-07	-1.17321	-3.55835e-10
168917136	chr3:168917136:T:C	5.07829e-07	-1.55601e-10	-1.07768
168917512	chr3:168917512:C:T	1.95238e-07	-0.967276	-1.06633
168917907	chr3:168917907:G:A	9.30546e-07	-1.55601e-10	-0.472055
168918087	chr3:168918087:C:T	1.81968e-07	-0.759175	-1.34482
168918428	chr3:168918428:A:C	1.75069e-07	-0.968227	-1.17442
168919382	chr3:168919382:T:G	5.12982e-07	-1.55601e-10	-1.06759
168920241	chr3:168920241:G:A	3.02129e-07	-1.59697	-3.55835e-10
168920390	chr3:168920390:G:A	3.69437e-06	-1.55601e-10	0.906738
168920750	chr3:168920750:G:A	1.61202e-07	-1.07085	-1.15432
168921219	chr3:168921219:G:A	9.82862e-07	-1.55601e-10	-0.417358
168921266	chr3:168921266:G:A	4.12493e-07	-1.55601e-10	-1.28561
168921682	chr3:168921682:G:A	4.63184e-07	-1.55601e-10	-1.1697
168923026	chr3:168923026:A:G	1.56169e-07	-1.00464	-1.25225
168923146	chr3:168923146:G:A	1.6909e-07	-1.59501	-0.582389
168923637	chr3:168923637:A:G	8.7687e-07	-1.55601e-10	-0.531467
168923717	chr3:168923717:C:A	1.24673e-07	-1.63471	-0.847425
168923941	chr3:168923941:A:C	3.61521e-07	-0.634846	-0.782661
168924288	chr3:168924288:T:C	3.65477e-07	-0.636295	-0.770327
168924388	chr3:168924388:C:A	1.76083e-07	-0.963236	-1.17364
168924416	chr3:168924416:C:T	1.54124e-07	-0.978944	-1.29112
168924438	chr3:168924438:G:C	9.81512e-07	-1.55601e-10	-0.418732
168924457	chr3:168924457:G:A	7.5639e-07	-1.55601e-10	-0.679269
168924969	chr3:168924969:A:G	2.69558e-07	-1.71104	-3.55835e-10
168924972	chr3:168924972:G:T	4.44742e-07	-1.55601e-10	-1.21033
168925102	chr3:168925102:C:T	1.7977e-06	0.993161	-0.806725
168925170	chr3:168925170:A:G	1.1251e-06	-0.282203	-3.55835e-10
168925412	chr3:168925412:T:C	5.88879e-07	-1.55601e-10	-0.929605
168925448	chr3:168925448:G:T	1.4117e-07	-1.46639	-0.891471
168925528	chr3:168925528:G:C	1.07723e-06	-1.55601e-10	-0.325675
168925550	chr3:168925550:C:T	8.1141e-07	-1.55601e-10	-0.609052
168925594	chr3:168925594:A:G	1.35845e-06	0.717911	-0.81164
168925627	chr3:168925627:C:A	1.53383e-07	-0.96623	-1.30866
168925803	chr3:168925803:A:G	3.12085e-06	-1.55601e-10	0.738034
168925804	chr3:168925804:T:A	2.78273e-07	-1.67922	-3.55835e-10
168925805	chr3:168925805:C:A	2.67665e-07	-1.71809	-3.55835e-10
168925819	chr3:168925819:T:A	4.9154e-07	-1.55601e-10	-1.11028
168925828	chr3:168925828:T:A	3.94207e-07	-1.55601e-10	-1.33095
168926195	chr3:168926195:T:C	1.60877e-07	-0.947569	-1.27962
168926690	chr3:168926690:T:C	2.66152e-07	-1.72376	-3.55835e-10
168926726	chr3:168926726:C:A	1.45796e-06	-1.55601e-10	-0.023031
168927247	chr3:168927247:T:G	1.37103e-06	0.68896	-0.773469
168927363	chr3:168927363:G:A	7.15837e-07	0.434135	-1.16851
168927547	chr3:168927547:T:A	6.86601e-07	0.397789	-1.17386
168927607	chr3:168927607:C:A	4.91099e-07	-1.55601e-10	-1.11118
168927632	chr3:168927632:T:C	4.9181e-07	-1.55601e-10	-1.10973
168927711	chr3:168927711:T:C	2.92899e-07	-0.83541	-0.792588
168927934	chr3:168927934:C:T	1.31097e-06	-1.55601e-10	-0.129303
168927953	chr3:168927953:C:T	5.44956e-07	-1.55601e-10	-1.00712
168928172	chr3:168928172:A:G	1.39713e-06	0.709088	-0.774738
168928406	chr3:168928406:C:T	1.38448e-06	0.730188	-0.804931
168928469	chr3:168928469:A:G	2.2801e-07	-1.06436	-0.814074
168928683	chr3:168928683:T:C	1.80342e-07	-0.908497	-1.20448
168928686	chr3:168928686:A:G	5.48532e-07	-1.55601e-10	-1.00058
168928817	chr3:168928817:T:C	3.4488e-07	-1.00102	-0.463605
168930091	chr3:168930091:G:A	9.10671e-08	-1.63028	-1.16595
168930212	chr3:168930212:C:T	1.56453e-07	-1.16885	-1.08622
168930251	chr3:168930251:T:C	9.69736e-06	2.78192	-0.91014
168930269	chr3:168930269:G:C	1.14778e-06	-0.262242	-3.55835e-10
168930334	chr3:168930334:C:T	2.66523e-07	-1.72237	-3.55835e-10
168930866	chr3:168930866:G:A	6.02447e-07	-1.55601e-10	-0.906827
168931645	chr3:168931645:A:G	4.43894e-07	-1.55601e-10	-1.21224
168931682	chr3:168931682:G:A	4.09217e-07	-1.55601e-10	-1.29358
168931767	chr3:168931767:T:C	7.44708e-08	-1.63775	-1.35967
168931963	chr3:168931963:CTAAT:C	1.59197e-06	-1.55601e-10	0.0649037
168932424	chr3:168932424:TACTTGCG:T	9.77271e-07	-1.55601e-10	-0.423063
168932430	chr3:168932430:C:T	3.62811e-07	-1.41395	-3.55835e-10
168933619	chr3:168933619:C:T	4.31073e-07	-1.55601e-10	-1.24155
168933895	chr3:168933895:TC:T	4.0425e-07	-1.55601e-10	-1.30579
168933943	chr3:168933943:C:T	1.48349e-07	-1.16433	-1.14393
168934720	chr3:168934720:A:G	7.77536e-07	-1.55601e-10	-0.651696
168934813	chr3:168934813:T:C	1.81939e-06	0.198428	-3.55835e-10
168935377	chr3:168935377:G:T	4.09074e-07	-1.55601e-10	-1.29393
168935861	chr3:168935861:T:C	2.6753e-07	-1.7186	-3.55835e-10
168936400	chr3:168936400:T:C	5.40161e-07	-1.55601e-10	-1.01596
168936446	chr3:168936446:G:C	3.52005e-06	2.05959	-1.20118
168936644	chr3:168936644:C:T	3.90264e-07	-1.55601e-10	-1.341
168936723	chr3:168936723:T:C	7.47912e-08	-1.63264	-1.36048
168936936	chr3:168936936:C:A	3.35633e-07	-1.49181	-3.55835e-10
168937347	chr3:168937347:G:A	4.52277e-07	-1.55601e-10	-1.19353
168937500	chr3:168937500:T:G	1.1542e-07	-1.28016	-1.27909
168937733	chr3:168937733:G:A	7.11555e-06	2.52818	-0.965968
168938788	chr3:168938788:C:T	4.23723e-07	-1.55601e-10	-1.25875
168938940	chr3:168938940:G:T	5.84199e-07	-1.55601e-10	-0.937584
168938966	chr3:168938966:C:T	6.62115e-07	-1.55601e-10	-0.812387
168939209	chr3:168939209:A:G	3.09062e-07	-0.62834	-0.945945
168939650	chr3:168939650:A:G	5.28712e-07	-1.55601e-10	-1.03738
168939817	chr3:168939817:A:T	1.02315e-06	-1.55601e-10	-0.377186
168939932	chr3:168939932:G:C	4.08902e-07	-1.55601e-10	-1.29435
168940355	chr3:168940355:G:A	4.04891e-07	-1.55601e-10	-1.30421
168940857	chr3:168940857:T:C	1.9254e-06	-1.55601e-10	0.255064
168941067	chr3:168941067:A:G	3.85012e-07	-1.55601e-10	-1.35455
168941146	chr3:168941146:C:A	4.09181e-07	-1.55601e-10	-1.29367
168941394	chr3:168941394:A:G	3.332e-07	-0.63452	-0.864563
168941475	chr3:168941475:T:G	4.12965e-07	-1.55601e-10	-1.28446
168941811	chr3:168941811:G:A	1.45523e-07	-1.07491	-1.25259
168941916	chr3:168941916:T:C	4.26332e-07	-1.55601e-10	-1.25261
168942866	chr3:168942866:A:G	3.84435e-07	-1.55601e-10	-1.35605
168942928	chr3:168942928:C:T	2.65349e-07	-1.72678	-3.55835e-10
168943047	chr3:168943047:T:G	3.8644e-07	-1.55601e-10	-1.35085
168943161	chr3:168943161:G:A	1.94253e-06	1.02114	-0.757218
168943705	chr3:168943705:C:A	4.60962e-05	-1.55601e-10	3.43066
168944102	chr3:168944102:CTT:C	2.55395e-07	-0.410791	-1.35422
168944188	chr3:168944188:A:G	4.01243e-07	-1.55601e-10	-1.31326
168944709	chr3:168944709:C:T	2.78687e-07	-0.323686	-1.35405
168944941	chr3:168944941:T:G	7.97558e-07	-1.55601e-10	-0.626271
168944968	chr3:168944968:G:A	5.15195e-07	-1.55601e-10	-1.06328
168945086	chr3:168945086:C:T	4.29145e-07	-1.55601e-10	-1.24603
168946510	chr3:168946510:G:A	4.72582e-07	-1.55601e-10	-1.14961
168946571	chr3:168946571:A:G	1.0901e-06	-1.55601e-10	-0.313799
168946623	chr3:168946623:C:A	6.14582e-07	-1.55601e-10	-0.886883
168947035	chr3:168947035:G:A	4.00066e-07	-1.55601e-10	-1.3162
168947431	chr3:168947431:G:A	3.82644e-07	-1.55601e-10	-1.36072
168947588	chr3:168947588:G:A	2.70696e-07	-1.70683	-3.55835e-10
168947951	chr3:168947951:A:G	4.87067e-07	-1.55601e-10	-1.11942
168948085	chr3:168948085:C:T	4.92082e-07	-1.55601e-10	-1.10918
168948132	chr3:168948132:T:C	1.81803e-06	0.77961	-0.581929
168948288	chr3:168948288:G:T	4.8207e-07	0.151965	-1.2817
168948406	chr3:168948406:A:G	4.93919e-07	-1.55601e-10	-1.10545
168948457	chr3:168948457:A:T	4.68686e-07	-1.55601e-10	-1.15789
168948510	chr3:168948510:A:G	5.67016e-07	-1.55601e-10	-0.967438
168948590	chr3:168948590:T:C	4.92961e-07	-1.55601e-10	-1.1074
168948824	chr3:168948824:C:T	5.69828e-07	-1.55601e-10	-0.962492
168948935	chr3:168948935:T:C	4.77324e-07	-1.55601e-10	-1.13963
168949189	chr3:168949189:T:C	2.24495e-06	0.987328	-0.578717
168949432	chr3:168949432:A:G	3.87042e-07	-1.55601e-10	-1.34929
168949587	chr3:168949587:A:T	4.50761e-07	-1.55601e-10	-1.19689
168950424	chr3:168950424:C:T	4.92746e-07	-1.55601e-10	-1.10783
168950494	chr3:168950494:AC:A	3.94656e-07	-1.55601e-10	-1.32981
168950567	chr3:168950567:T:C	5.75901e-07	-1.55601e-10	-0.95189
168950602	chr3:168950602:T:C	4.88332e-07	-1.55601e-10	-1.11683
168950754	chr3:168950754:A:G	7.14893e-07	-0.735693	-3.55835e-10
168951307	chr3:168951307:A:G	6.94734e-07	-1.55601e-10	-0.764297
168951607	chr3:168951607:G:A	5.89606e-07	-1.55601e-10	-0.928372
168951632	chr3:168951632:C:T	4.66416e-07	-1.55601e-10	-1.16275
168951921	chr3:168951921:G:T	4.75008e-07	-1.55601e-10	-1.14449
168952158	chr3:168952158:G:A	1.38847e-06	1.23924	-1.31111
168952586	chr3:168952586:A:T	4.47982e-07	-1.55601e-10	-1.20307
168952787	chr3:168952787:G:A	6.96008e-07	-1.55601e-10	-0.762465
168953091	chr3:168953091:G:A	3.8309e-06	-1.55601e-10	0.94303
168953554	chr3:168953554:G:A	2.68572e-07	-1.71471	-3.55835e-10
168953852	chr3:168953852:T:C	1.20204e-06	-1.55601e-10	-0.21605
168953868	chr3:168953868:A:C	1.46385e-06	-0.567586	0.548586
168953929	chr3:168953929:G:A	3.70322e-07	-1.39345	-3.55835e-10
168953945	chr3:168953945:T:C	9.39501e-06	3.19098	-1.35087
168954149	chr3:168954149:G:A	3.8937e-07	-1.55601e-10	-1.3433
168954287	chr3:168954287:CA:C	4.01377e-07	-1.55601e-10	-1.31293
168955111	chr3:168955111:A:G	3.75897e-06	-1.55601e-10	0.924074
168955196	chr3:168955196:A:G	1.44334e-06	1.25987	-1.29298
168955222	chr3:168955222:T:A	4.00982e-07	-1.55601e-10	-1.31391
168955333	chr3:168955333:A:G	2.97648e-07	-0.251869	-1.36005
168955544	chr3:168955544:G:A	4.2324e-07	-1.55601e-10	-1.25989
168956224	chr3:168956224:G:A	8.49229e-07	0.539923	-1.10342
168956229	chr3:168956229:T:C	3.83901e-07	-1.55601e-10	-1.35744
168956390	chr3:168956390:TGTGC:T	6.46226e-05	4.6766	-0.908111
168956488	chr3:168956488:T:C	3.89366e-07	-1.55601e-10	-1.34331
168956706	chr3:168956706:A:G	8.61959e-07	-1.55601e-10	-0.548619
168956890	chr3:168956890:G:T	7.75169e-08	-1.63348	-1.32385
168957385	chr3:168957385:C:A	4.49261e-07	-1.55601e-10	-1.20022
168957768	chr3:168957768:T:C	1.55529e-06	1.30874	-1.26714
168957929	chr3:168957929:A:T	4.99505e-07	-1.55601e-10	-1.09421
168957966	chr3:168957966:G:A	1.55608e-06	0.0420993	-3.55835e-10
168957976	chr3:168957976:C:T	4.28954e-07	-1.55601e-10	-1.24648
168958665	chr3:168958665:A:G	4.93048e-07	-1.55601e-10	-1.10722
168958842	chr3:168958842:A:G	3.8552e-07	-1.55601e-10	-1.35323
168959014	chr3:168959014:C:A	6.1234e-07	-1.55601e-10	-0.890539
168959468	chr3:168959468:A:G	3.93963e-07	-1.55601e-10	-1.33157
168959574	chr3:168959574:T:C	6.9812e-05	3.61656	0.229176
168959779	chr3:168959779:TA:T	6.25535e-07	0.43643	-1.30565
168959984	chr3:168959984:A:G	4.80697e-07	-1.55601e-10	-1.13259
168960010	chr3:168960010:G:A	4.62124e-07	-1.17199	-3.55835e-10
168960033	chr3:168960033:C:T	3.92173e-07	-1.55601e-10	-1.33612
168961106	chr3:168961106:A:G	4.01453e-07	-1.55601e-10	-1.31273
168961223	chr3:168961223:T:C	5.01827e-07	-1.55601e-10	-1.08957
168961617	chr3:168961617:G:A	4.01279e-07	-1.55601e-10	-1.31317
168961893	chr3:168961893:T:C	8.16601e-07	-1.55601e-10	-0.602675
168961984	chr3:168961984:G:A	3.9427e-07	-1.55601e-10	-1.33079
168961990	chr3:168961990:C:T	9.58965e-07	-0.457419	0.0154472
168962118	chr3:168962118:T:G	4.08356e-07	-1.55601e-10	-1.29569
168962240	chr3:168962240:G:A	1.50818e-06	1.35179	-1.34095
168962650	chr3:168962650:T:C	1.82306e-06	1.56123	-1.36078
168963025	chr3:168963025:A:G	2.10132e-05	3.64882	-1.00374
168963318	chr3:168963318:G:A	7.3829e-07	0.629145	-1.33263
168964096	chr3:168964096:T:C	4.12365e-07	-1.55601e-10	-1.28592
168964284	chr3:168964284:C:T	3.82051e-07	-1.36227	-3.55835e-10
168964295	chr3:168964295:A:G	4.07404e-07	-1.55601e-10	-1.29802
168964752	chr3:168964752:G:A	4.24339e-07	-1.55601e-10	-1.25729
168965373	chr3:168965373:A:G	9.35105e-07	-1.55601e-10	-0.467167
168965590	chr3:168965590:C:T	3.63814e-07	-1.41118	-3.55835e-10
168965669	chr3:168965669:A:T	4.1964e-07	-1.55601e-10	-1.26843
168965801	chr3:168965801:A:G	5.11314e-07	-1.55601e-10	-1.07084
168966120	chr3:168966120:TTTCTC:T	4.1813e-07	-1.55601e-10	-1.27203
168966138	chr3:168966138:C:T	4.41711e-07	-1.55601e-10	-1.21717
168966456	chr3:168966456:C:T	5.37969e-06	-1.55601e-10	1.28256
168966709	chr3:168966709:G:A	2.87505e-07	-0.286781	-1.3598
168966894	chr3:168966894:G:A	4.18146e-07	-1.55601e-10	-1.27199
168967055	chr3:168967055:C:T	4.57272e-07	-1.55601e-10	-1.18255
168967056	chr3:168967056:A:G	4.71254e-07	0.0491241	-1.20155
168967620	chr3:168967620:A:C	3.8262e-07	-1.55601e-10	-1.36078
168967632	chr3:168967632:C:T	1.03081e-06	-0.369729	-3.55835e-10
168967740	chr3:168967740:C:T	9.56921e-07	0.910297	-1.3544
168968051	chr3:168968051:C:T	4.42571e-07	-1.55601e-10	-1.21523
168968092	chr3:168968092:A:C	1.44229e-06	1.31599	-1.34983
168968099	chr3:168968099:A:T	9.97938e-07	0.955508	-1.35764
168968521	chr3:168968521:C:T	2.74471e-07	-1.69298	-3.55835e-10
168968545	chr3:168968545:T:A	1.45267e-06	1.32613	-1.3528
168969189	chr3:168969189:G:A	1.43286e-05	3.35281	-1.09062
168969270	chr3:168969270:T:C	2.78649e-07	-1.67787	-3.55835e-10
168969391	chr3:168969391:C:T	1.02016e-06	0.383058	-0.763167
168969394	chr3:168969394:A:C	4.17408e-07	-1.55601e-10	-1.27376
168969625	chr3:168969625:A:T	1.53148e-06	1.37138	-1.34522
168969652	chr3:168969652:T:G	3.81008e-07	-0.135055	-1.22995
168969927	chr3:168969927:C:T	1.05041e-06	0.969889	-1.32078
168969945	chr3:168969945:G:A	7.47632e-07	-1.55601e-10	-0.690915
168970012	chr3:168970012:G:C	1.69641e-07	-0.847	-1.32714
168970710	chr3:168970710:G:A	4.46362e-07	-1.55601e-10	-1.20669
168970790	chr3:168970790:G:A	1.34877e-07	-1.6112	-0.79227
168970868	chr3:168970868:T:A	6.1659e-07	0.365605	-1.24923
168971115	chr3:168971115:A:C	3.8265e-07	-1.55601e-10	-1.36071
168971353	chr3:168971353:G:A	3.94999e-07	-1.55601e-10	-1.32894
168971408	chr3:168971408:T:C	4.03074e-07	-1.55601e-10	-1.30871
168971571	chr3:168971571:A:T	8.74244e-08	-1.71811	-1.11894
168971670	chr3:168971670:AGT:A	4.68503e-07	-1.55601e-10	-1.15828
168972030	chr3:168972030:C:G	4.82158e-07	-1.55601e-10	-1.12955
168972232	chr3:168972232:T:G	1.49876e-06	-1.55601e-10	0.00456462
168972524	chr3:168972524:A:G	1.10169e-06	0.313173	-0.616399
168972680	chr3:168972680:A:G	1.4554e-06	-1.55601e-10	-0.0247867
168972857	chr3:168972857:T:A	1.44414e-06	-1.55601e-10	-0.0325566
168972870	chr3:168972870:G:A	3.89368e-07	-1.55601e-10	-1.3433
168972910	chr3:168972910:T:TC	4.06139e-07	-1.55601e-10	-1.30113
168973100	chr3:168973100:T:C	4.16346e-07	-1.55601e-10	-1.27631
168973710	chr3:168973710:G:A	4.60466e-07	-1.55601e-10	-1.17559
168973886	chr3:168973886:C:T	1.92803e-06	1.47477	-1.21834
168974145	chr3:168974145:A:G	9.2926e-07	-1.55601e-10	-0.473438
168974564	chr3:168974564:G:T	2.27986e-06	1.05001	-0.625965
168974669	chr3:168974669:C:T	1.79553e-06	1.37059	-1.18535
168975199	chr3:168975199:T:C	1.71401e-06	-1.55601e-10	0.138765
168975201	chr3:168975201:T:C	7.37843e-07	-1.19678	0.492681
168975522	chr3:168975522:G:A	3.98791e-07	-1.55601e-10	-1.31939
168975872	chr3:168975872:A:C	2.0794e-05	3.99358	-1.35899
168975879	chr3:168975879:T:G	7.08319e-07	-1.55601e-10	-0.744931
168976882	chr3:168976882:T:A	4.94622e-06	0.611639	0.586914
168976983	chr3:168976983:T:A	3.88354e-07	-1.55601e-10	-1.34591
168977028	chr3:168977028:CT:C	3.86375e-07	-1.55601e-10	-1.35102
168977442	chr3:168977442:T:A	3.91172e-07	-1.55601e-10	-1.33868
168977570	chr3:168977570:A:T	9.98065e-07	0.058404	-0.460411
168978074	chr3:168978074:A:C	5.40444e-07	-1.55601e-10	-1.01544
168978287	chr3:168978287:A:T	1.06641e-06	0.094321	-0.430095
168979158	chr3:168979158:C:A	3.37026e-07	-1.48767	-3.55835e-10
168979187	chr3:168979187:T:G	1.01208e-06	0.167804	-0.555865
168979645	chr3:168979645:C:T	8.70387e-07	0.0816708	-0.620559
168979732	chr3:168979732:T:A	4.24616e-07	-1.55601e-10	-1.25664
168979814	chr3:168979814:G:T	4.09573e-07	-0.720092	-0.572618
168979938	chr3:168979938:CTTTAG:C	5.65537e-06	-1.55601e-10	1.33253
168980149	chr3:168980149:A:G	1.26708e-07	-1.11258	-1.35336
168980271	chr3:168980271:T:A	4.17773e-06	0.456527	0.573169
168980344	chr3:168980344:G:A	8.63965e-07	0.0331822	-0.579476
168980401	chr3:168980401:G:T	4.59385e-06	1.92125	-0.796605
168980432	chr3:168980432:G:A	4.50004e-07	-0.683628	-0.514943
168980468	chr3:168980468:T:C	9.96152e-07	0.172101	-0.576027
168980752	chr3:168980752:G:A	4.51284e-06	0.504805	0.602051
168980779	chr3:168980779:T:A	9.78945e-07	0.14491	-0.566261
168980794	chr3:168980794:G:A	1.20212e-07	-1.16806	-1.3505
168980969	chr3:168980969:T:C	3.90985e-07	-1.55601e-10	-1.33916
168980971	chr3:168980971:A:G	9.40191e-07	0.116356	-0.578099
168981048	chr3:168981048:C:T	2.65042e-07	-1.72794	-3.55835e-10
168981127	chr3:168981127:G:C	7.3695e-07	-1.55601e-10	-0.705306
168981525	chr3:168981525:G:A	6.91621e-07	-1.55601e-10	-0.768788
168981691	chr3:168981691:T:C	4.15931e-07	-0.728965	-0.548342
168981832	chr3:168981832:A:G	6.8213e-07	0.35911	-1.14172
168981860	chr3:168981860:C:G	3.82774e-07	-1.55601e-10	-1.36038
168981894	chr3:168981894:A:T	7.37519e-07	-1.55601e-10	-0.704534
168981979	chr3:168981979:G:A	2.24236e-06	-1.55601e-10	0.40746
168982561	chr3:168982561:G:A	7.15143e-07	-1.55601e-10	-0.735343
168982802	chr3:168982802:C:T	1.26517e-07	-1.11283	-1.35462
168982817	chr3:168982817:G:A	9.58038e-07	0.171464	-0.614402
168982873	chr3:168982873:G:T	3.90632e-07	-1.55601e-10	-1.34006
168983293	chr3:168983293:G:T	3.90208e-07	-1.55601e-10	-1.34115
168983307	chr3:168983307:A:G	4.19253e-07	-0.718896	-0.550455
168984026	chr3:168984026:A:G	4.33164e-07	-1.18097	-0.0557355
168984050	chr3:168984050:A:T	1.2652e-07	-1.12109	-1.34634
168984598	chr3:168984598:C:T	3.91474e-07	-1.55601e-10	-1.33791
168984958	chr3:168984958:T:C	3.19593e-07	-1.04078	-0.499991
168985017	chr3:168985017:A:G	3.91116e-07	-1.55601e-10	-1.33882
168985117	chr3:168985117:C:G	1.26362e-07	-1.1221	-1.34658
168985255	chr3:168985255:A:G	4.03098e-07	-1.55601e-10	-1.30865
168985265	chr3:168985265:C:G	8.645e-07	0.0240424	-0.569717
168985742	chr3:168985742:T:C	8.66353e-07	0.0284055	-0.571939
168985990	chr3:168985990:G:A	3.10347e-07	-1.2652	-0.304937
168986043	chr3:168986043:T:C	5.97093e-07	-1.55601e-10	-0.915752
168986047	chr3:168986047:A:G	1.21165e-06	-1.55601e-10	-0.208087
168986050	chr3:168986050:T:A	4.47353e-07	-1.55601e-10	-1.20448
168986196	chr3:168986196:A:G	8.70933e-07	0.0304155	-0.568676
168986318	chr3:168986318:G:A	4.04386e-07	-0.720479	-0.584977
168986420	chr3:168986420:T:C	8.9473e-07	0.0332983	-0.544602
168986771	chr3:168986771:T:C	8.73146e-07	0.00813928	-0.543862
168986877	chr3:168986877:G:A	8.63375e-07	0.0170555	-0.564032
168986896	chr3:168986896:C:T	3.39071e-07	-1.01642	-0.465197
168987144	chr3:168987144:A:G	5.50782e-06	1.3061	-3.55835e-10
168987152	chr3:168987152:T:G	3.9436e-07	-1.55601e-10	-1.33056
168987370	chr3:168987370:A:T	2.23843e-06	-1.55601e-10	0.405706
168987802	chr3:168987802:T:C	2.6499e-07	-1.72813	-3.55835e-10
168987891	chr3:168987891:T:C	3.91038e-07	-1.55601e-10	-1.33902
168987898	chr3:168987898:G:A	3.87855e-07	-1.55601e-10	-1.3472
168988247	chr3:168988247:T:G	1.29136e-07	-1.10585	-1.34111
168988582	chr3:168988582:G:C	8.93314e-07	0.0469186	-0.559806
168988613	chr3:168988613:T:C	4.45849e-07	-1.55601e-10	-1.20785
168988688	chr3:168988688:C:T	4.5495e-07	-1.55601e-10	-1.18764
168989024	chr3:168989024:A:G	2.83061e-07	-0.414653	-1.24751
168989411	chr3:168989411:C:T	5.91374e-06	-1.55601e-10	1.37721
168989602	chr3:168989602:G:A	6.85684e-07	-0.0441271	-0.733282
168989611	chr3:168989611:A:G	1.28068e-07	-1.12175	-1.33351
168989999	chr3:168989999:A:G	3.87497e-07	-1.55601e-10	-1.34812
168990253	chr3:168990253:T:C	1.20812e-07	-1.17614	-1.33745
168990596	chr3:168990596:A:G	7.49372e-07	-1.55601e-10	-0.688591
168990600	chr3:168990600:T:G	1.24665e-07	-1.13579	-1.34641
168990717	chr3:168990717:C:T	3.31165e-07	-1.25586	-0.249352
168990851	chr3:168990851:C:T	2.66433e-07	-1.7227	-3.55835e-10
168991012	chr3:168991012:A:G	4.6081e-07	-1.55601e-10	-1.17484
168991035	chr3:168991035:T:A	2.21203e-06	0.39384	-3.55835e-10
168991063	chr3:168991063:A:C	7.02377e-07	-1.55601e-10	-0.753356
168991345	chr3:168991345:A:G	1.27831e-07	-1.11002	-1.3471
168991669	chr3:168991669:G:A	4.4321e-07	-1.55601e-10	-1.21378
168991685	chr3:168991685:G:A	9.26209e-07	-1.55601e-10	-0.476726
168991751	chr3:168991751:G:A	1.2884e-07	-1.12764	-1.32162
168991859	chr3:168991859:A:G	1.00095e-05	0.569575	1.33389
168991916	chr3:168991916:T:C	1.26558e-07	-1.12861	-1.33852
168991965	chr3:168991965:G:T	3.45155e-07	-0.867098	-0.596735
168992003	chr3:168992003:A:G	4.35153e-07	-1.55601e-10	-1.23213
168992055	chr3:168992055:G:T	4.47146e-06	-0.700095	1.79774
168992136	chr3:168992136:C:A	1.68612e-07	-0.820341	-1.35988
168992271	chr3:168992271:T:A	1.94514e-07	-0.676578	-1.36075
168992485	chr3:168992485:A:T	1.20261e-07	-1.4929	-1.02526
168992826	chr3:168992826:C:A	1.5773e-07	-1.57754	-0.669398
168993109	chr3:168993109:T:C	4.08008e-07	-1.55601e-10	-1.29654
168993183	chr3:168993183:T:C	6.88957e-07	-1.55601e-10	-0.772647
168994756	chr3:168994756:A:G	8.83326e-07	-0.524132	-3.55835e-10
168994775	chr3:168994775:A:G	5.39632e-07	-1.55601e-10	-1.01694
168994867	chr3:168994867:G:A	9.6487e-08	-1.68377	-1.05465
168994994	chr3:168994994:T:C	6.95058e-07	-0.697711	-0.0661204
168995096	chr3:168995096:C:T	3.88189e-07	-1.55601e-10	-1.34633
168995195	chr3:168995195:C:T	4.84861e-06	-1.55601e-10	1.17862
168995283	chr3:168995283:A:C	3.88471e-07	-1.55601e-10	-1.34561
168995295	chr3:168995295:C:T	3.91427e-07	-1.55601e-10	-1.33803
168995491	chr3:168995491:T:G	3.84825e-07	-1.55601e-10	-1.35504
168995557	chr3:168995557:A:T	6.84596e-07	-1.55601e-10	-0.778998
168995592	chr3:168995592:T:A	1.53877e-06	-1.55601e-10	0.0309111
168995608	chr3:168995608:C:A	8.63773e-06	2.59975	-0.843681
168995808	chr3:168995808:C:T	3.87806e-07	-1.55601e-10	-1.34732
168995819	chr3:168995819:G:A	9.69306e-07	-0.431246	-3.55835e-10
168995824	chr3:168995824:A:G	5.59831e-07	-1.55601e-10	-0.980192
168995862	chr3:168995862:A:G	3.95127e-07	-1.55601e-10	-1.32862
168996018	chr3:168996018:G:A	4.65309e-06	-1.55601e-10	1.13746
168996046	chr3:168996046:C:A	3.84634e-07	-1.55601e-10	-1.35553
168996227	chr3:168996227:G:T	1.69156e-07	-0.863696	-1.31331
168996263	chr3:168996263:T:C	8.99819e-08	-1.67274	-1.13548
168996622	chr3:168996622:T:C	5.48688e-07	-1.55601e-10	-1.0003
168997309	chr3:168997309:T:C	6.94115e-07	-1.55601e-10	-0.765189
168997471	chr3:168997471:G:A	3.91594e-07	-1.55601e-10	-1.3376
168997609	chr3:168997609:A:T	3.90095e-07	-1.55601e-10	-1.34144
168997845	chr3:168997845:T:C	3.90412e-06	-1.55601e-10	0.961963
168998020	chr3:168998020:A:G	2.50599e-05	4.15128	-1.33009
168998308	chr3:168998308:T:C	4.30968e-07	-1.55601e-10	-1.24179
168998417	chr3:168998417:T:G	2.45967e-07	-0.443307	-1.35932
168998512	chr3:168998512:C:T	3.82708e-07	-1.55601e-10	-1.36055
168998844	chr3:168998844:T:C	3.77861e-06	-1.55601e-10	0.929286
168998933	chr3:168998933:C:T	3.9666e-06	-1.55601e-10	0.977838
168998995	chr3:168998995:G:A	8.47523e-08	-1.69963	-1.16847
168999030	chr3:168999030:C:A	4.17223e-07	-1.55601e-10	-1.27421
168999830	chr3:168999830:T:C	2.67935e-07	-1.71708	-3.55835e-10
169000075	chr3:169000075:C:T	4.42739e-07	-1.55601e-10	-1.21485
169000667	chr3:169000667:G:A	3.75872e-06	-1.55601e-10	0.924009
169000865	chr3:169000865:C:G	8.09354e-08	-1.6869	-1.22727
169001162	chr3:169001162:A:C	4.21289e-07	-1.55601e-10	-1.26451
169001193	chr3:169001193:T:C	4.41829e-06	-1.55601e-10	1.08568
169001258	chr3:169001258:T:C	9.1387e-07	-1.55601e-10	-0.490137
169001645	chr3:169001645:G:A	3.04664e-06	0.713968	-3.55835e-10
169002018	chr3:169002018:C:A	3.9438e-06	-1.55601e-10	0.972075
169002296	chr3:169002296:C:T	3.82925e-07	-1.55601e-10	-1.35999
169002581	chr3:169002581:T:C	4.27385e-07	-1.55601e-10	-1.25014
169002752	chr3:169002752:G:A	2.73895e-07	-1.69508	-3.55835e-10
169002768	chr3:169002768:A:G	7.09724e-06	0.420859	1.13878
169003073	chr3:169003073:A:G	3.90175e-06	-1.55601e-10	0.961354
169003258	chr3:169003258:G:A	1.46655e-06	-1.55601e-10	-0.0171547
169003293	chr3:169003293:G:C	3.09363e-07	-1.57331	-3.55835e-10
169003558	chr3:169003558:C:G	5.14966e-07	-1.55601e-10	-1.06372
169003566	chr3:169003566:C:A	2.99029e-06	-1.55601e-10	0.695301
169003776	chr3:169003776:A:T	8.73981e-08	-1.69817	-1.13918
169004911	chr3:169004911:C:T	4.16148e-07	-1.55601e-10	-1.27679
169005519	chr3:169005519:T:C	3.89157e-07	-1.55601e-10	-1.34384
169005920	chr3:169005920:TA:T	3.90661e-07	-1.55601e-10	-1.33999
169006094	chr3:169006094:C:T	7.78414e-06	-1.55601e-10	1.65202
169006327	chr3:169006327:GT:G	8.71629e-08	-1.70223	-1.13782
169006399	chr3:169006399:C:G	9.06596e-07	-1.55601e-10	-0.498129
169006470	chr3:169006470:C:T	6.05659e-07	-1.55601e-10	-0.901508
169006514	chr3:169006514:C:A	1.5358e-06	-1.55601e-10	0.0289775
169007630	chr3:169007630:A:G	1.41085e-05	3.53126	-1.28456
169007702	chr3:169007702:A:ATC	8.9849e-07	-1.55601e-10	-0.50711
169008119	chr3:169008119:T:C	4.2961e-07	-1.55601e-10	-1.24495
169008138	chr3:169008138:G:A	7.04482e-06	0.386519	1.1657
169008487	chr3:169008487:T:C	1.6539e-05	3.71436	-1.30871
169008617	chr3:169008617:AGAGT:A	1.6049e-05	3.69826	-1.32268
169009043	chr3:169009043:C:T	1.18024e-05	-1.55601e-10	2.06823
169009174	chr3:169009174:C:T	6.40241e-06	0.358402	1.0982
169009292	chr3:169009292:G:A	2.07449e-06	1.52677	-1.19712
169010177	chr3:169010177:T:C	4.52012e-07	-1.55601e-10	-1.19412
169010311	chr3:169010311:C:T	5.91325e-07	-1.55601e-10	-0.925461
169010451	chr3:169010451:A:C	4.87362e-07	-1.55601e-10	-1.11882
169010809	chr3:169010809:G:A	5.0097e-07	-1.55601e-10	-1.09128
169011448	chr3:169011448:A:C	1.70332e-07	-0.823432	-1.34665
169011615	chr3:169011615:G:A	4.76192e-07	-1.55601e-10	-1.14201
169011653	chr3:169011653:A:G	8.1693e-06	0.395725	1.30459
169011727	chr3:169011727:T:C	6.93332e-07	-1.55601e-10	-0.766317
169012201	chr3:169012201:G:C	3.06732e-07	-1.58185	-3.55835e-10
169012239	chr3:169012239:T:C	4.57713e-07	-1.55601e-10	-1.18158
169012359	chr3:169012359:G:T	4.06952e-06	-1.55601e-10	1.00345
169012498	chr3:169012498:T:A	1.21545e-05	-1.55601e-10	2.09763
169012575	chr3:169012575:T:G	1.54616e-06	-1.55601e-10	0.0357039
169012724	chr3:169012724:C:A	8.22765e-06	0.43848	1.26895
169013192	chr3:169013192:T:C	8.35968e-06	0.371491	1.35186
169013315	chr3:169013315:C:T	4.37119e-06	-1.55601e-10	1.07496
169013435	chr3:169013435:A:G	1.50655e-05	3.6183	-1.30596
169013634	chr3:169013634:T:A	1.47934e-06	-1.55601e-10	-0.00847301
169013635	chr3:169013635:C:T	1.48431e-06	-1.55601e-10	-0.00511806
169013695	chr3:169013695:C:T	9.57313e-08	-1.69973	-1.04655
169013733	chr3:169013733:A:G	3.75177e-06	0.922158	-3.55835e-10
169013829	chr3:169013829:G:A	1.71267e-07	-0.812389	-1.35221
169014519	chr3:169014519:A:G	4.64324e-07	-1.55601e-10	-1.16724
169014678	chr3:169014678:T:A	5.70733e-07	-1.55601e-10	-0.960904
169014772	chr3:169014772:A:T	4.69681e-07	-1.55601e-10	-1.15577
169015606	chr3:169015606:G:A	1.14383e-05	3.33771	-1.30081
169016532	chr3:169016532:G:T	4.04909e-07	-1.55601e-10	-1.30416
169016748	chr3:169016748:C:G	3.14984e-07	-1.5553	-3.55835e-10
169017062	chr3:169017062:G:A	6.98061e-07	-1.55601e-10	-0.759519
169017572	chr3:169017572:G:A	6.15601e-07	-1.55601e-10	-0.885228
169017910	chr3:169017910:GC:G	6.74986e-06	0.29103	1.21842
169018655	chr3:169018655:T:C	1.93163e-07	-0.693755	-1.35054
169018764	chr3:169018764:C:T	1.91929e-07	-0.70422	-1.34648
169018768	chr3:169018768:A:T	3.02699e-07	-1.59509	-3.55835e-10
169018798	chr3:169018798:C:T	4.41653e-06	-1.55601e-10	1.08528
169019214	chr3:169019214:C:T	5.01626e-07	-1.08997	-3.55835e-10
169019492	chr3:169019492:G:A	4.41266e-06	-1.55601e-10	1.08441
169020104	chr3:169020104:C:A	7.60671e-06	0.403432	1.22553
169021345	chr3:169021345:T:C	9.39132e-07	-1.55601e-10	-0.46287
169021363	chr3:169021363:G:T	9.25883e-07	-1.55601e-10	-0.477078
169021469	chr3:169021469:T:C	1.95334e-07	-0.695274	-1.33784
169021991	chr3:169021991:C:T	4.97048e-07	-1.55601e-10	-1.09914
169022039	chr3:169022039:T:A	2.14967e-07	-0.695372	-1.24197
169022062	chr3:169022062:C:T	4.04978e-07	-1.55601e-10	-1.30399
169022207	chr3:169022207:A:T	4.07806e-06	-1.55601e-10	1.00555
169022369	chr3:169022369:T:C	3.85281e-07	-1.55601e-10	-1.35385
169022637	chr3:169022637:G:T	7.25753e-06	0.370802	1.21117
169022668	chr3:169022668:C:T	4.96939e-07	-1.55601e-10	-1.09936
169022693	chr3:169022693:T:C	5.68594e-07	-1.55601e-10	-0.964659
169023374	chr3:169023374:G:A	1.49431e-05	3.60528	-1.3011
169023490	chr3:169023490:A:T	4.06089e-07	-1.55601e-10	-1.30125
169023539	chr3:169023539:T:C	3.29869e-07	-1.50913	-3.55835e-10
169023615	chr3:169023615:G:A	1.51347e-05	3.62123	-1.30431
169023846	chr3:169023846:G:A	5.14122e-07	-0.733837	-0.331529
169023856	chr3:169023856:T:C	1.55434e-06	0.897131	-0.85615
169024018	chr3:169024018:T:C	1.32803e-05	3.21991	-1.0337
169024124	chr3:169024124:A:T	2.54056e-05	4.12007	-1.28517
169024673	chr3:169024673:T:C	2.12769e-07	-1.59391	-0.353707
169024869	chr3:169024869:G:A	4.54902e-07	-1.55601e-10	-1.18774
169024990	chr3:169024990:A:C	9.49301e-07	-1.55601e-10	-0.4521
169025149	chr3:169025149:T:C	3.662e-07	-1.46334	0.0586911
169025229	chr3:169025229:C:T	2.06449e-07	-1.5959	-0.381874
169025622	chr3:169025622:T:C	4.12864e-07	-1.55601e-10	-1.28471
169025915	chr3:169025915:T:G	3.88958e-07	-1.55601e-10	-1.34435
169026069	chr3:169026069:G:A	4.76242e-06	-1.55601e-10	1.16069
169026173	chr3:169026173:G:A	2.09534e-05	3.67918	-1.03695
169026207	chr3:169026207:T:C	4.98596e-05	3.66888	-0.159739
169026295	chr3:169026295:C:G	1.46714e-06	-1.55601e-10	-0.0167552
169026471	chr3:169026471:CT:C	4.2321e-07	-1.55601e-10	-1.25996
169026979	chr3:169026979:A:T	4.74516e-07	-1.14553	-3.55835e-10
169027160	chr3:169027160:C:T	0.000103578	0.530162	3.71009
169027386	chr3:169027386:C:T	4.04414e-07	-1.55601e-10	-1.30539
169027482	chr3:169027482:G:A	3.84701e-07	-1.55601e-10	-1.35536
169027590	chr3:169027590:T:C	6.26732e-07	-0.867307	-3.55835e-10
169027915	chr3:169027915:T:G	6.85434e-06	0.254015	1.2708
169027924	chr3:169027924:T:C	2.7983e-07	-1.67364	-3.55835e-10
169027950	chr3:169027950:T:C	4.85263e-06	-1.55601e-10	1.17945
169028067	chr3:169028067:CAA:C	4.14123e-07	0.0790535	-1.36072
169028072	chr3:169028072:TGAAAAC:T	4.11111e-07	0.0716842	-1.36065
169028339	chr3:169028339:C:T	9.77386e-07	-1.55601e-10	-0.422945
169028357	chr3:169028357:G:A	4.03596e-05	3.47416	-0.1764
169028363	chr3:169028363:T:C	4.79359e-07	-0.407288	-0.728089
169028858	chr3:169028858:G:A	5.97074e-07	-1.55601e-10	-0.915785
169028880	chr3:169028880:T:C	2.9515e-05	4.2241	-1.23928
169028906	chr3:169028906:G:T	4.4456e-07	-0.477631	-0.73311
169029234	chr3:169029234:A:G	2.11521e-07	-1.61006	-0.343438
169029324	chr3:169029324:T:C	4.75569e-06	-1.55601e-10	1.15927
169030003	chr3:169030003:G:A	4.80662e-07	-0.440794	-0.691869
169030138	chr3:169030138:T:A	3.82884e-07	-1.55601e-10	-1.36009
169030259	chr3:169030259:C:T	4.72616e-07	-1.55601e-10	-1.14954
169030376	chr3:169030376:G:A	4.19462e-07	-1.55601e-10	-1.26885
169030626	chr3:169030626:A:C	4.1536e-07	-1.55601e-10	-1.27868
169030733	chr3:169030733:C:A	4.02805e-07	-1.55601e-10	-1.30937
169030999	chr3:169030999:G:C	4.13968e-07	-1.55601e-10	-1.28204
169031016	chr3:169031016:G:A	0.000115168	0.586058	3.76027
169031123	chr3:169031123:T:A	4.75217e-05	3.60515	-0.144033
169031317	chr3:169031317:G:C	1.12983e-05	0.560384	1.46419
169031335	chr3:169031335:C:T	2.07646e-07	-1.65632	-0.31567
169031485	chr3:169031485:CT:C	1.96505e-05	3.86974	-1.2917
169031939	chr3:169031939:G:A	4.97545e-07	0.18135	-1.27949
169032018	chr3:169032018:A:T	4.83574e-07	-1.12662	-3.55835e-10
169032603	chr3:169032603:C:T	9.36574e-08	-1.69226	-1.07593
169032707	chr3:169032707:C:T	4.01831e-07	-1.55601e-10	-1.31179
169032941	chr3:169032941:A:G	4.48808e-07	-1.55601e-10	-1.20123
169033264	chr3:169033264:G:A	8.0665e-07	-1.55601e-10	-0.614936
169033509	chr3:169033509:C:T	4.17305e-05	2.14847	1.18269
169033662	chr3:169033662:G:A	4.49283e-07	0.069754	-1.26993
169033719	chr3:169033719:G:A	4.50813e-07	0.0667993	-1.26357
169033821	chr3:169033821:C:T	4.04876e-07	-1.55601e-10	-1.30424
169033884	chr3:169033884:G:A	1.6388e-06	0.396479	-0.302587
169034247	chr3:169034247:A:G	9.45169e-07	-1.55601e-10	-0.456462
169034248	chr3:169034248:TGCCTATTAATTTCTTTTA:T	9.35464e-07	-1.55601e-10	-0.466783
169034526	chr3:169034526:G:T	4.77219e-07	-1.55601e-10	-1.13985
169034696	chr3:169034696:G:A	6.41534e-06	0.442096	1.01653
169035144	chr3:169035144:A:C	3.6945e-07	-1.49225	0.096435
169035162	chr3:169035162:G:A	1.08529e-06	-0.318226	-3.55835e-10
169035488	chr3:169035488:G:A	4.3989e-07	0.0498514	-1.27115
169036435	chr3:169036435:T:C	8.72171e-06	0.314136	1.45161
169036458	chr3:169036458:A:G	7.90567e-08	-1.69848	-1.23918
169036633	chr3:169036633:G:A	3.64725e-06	-1.55601e-10	0.893903
169036652	chr3:169036652:G:C	4.8829e-07	0.170712	-1.28763
169036900	chr3:169036900:G:A	8.27944e-07	-1.55601e-10	-0.58888
169036904	chr3:169036904:G:A	1.19818e-06	-0.219263	-3.55835e-10
169037323	chr3:169037323:T:C	7.81847e-05	2.54975	1.40925
169037336	chr3:169037336:C:T	2.93088e-05	4.20284	-1.22503
169037701	chr3:169037701:C:T	7.86665e-07	-1.55601e-10	-0.640024
169037795	chr3:169037795:T:C	4.03466e-07	0.0476085	-1.35534
169038102	chr3:169038102:T:C	6.39534e-07	-1.55601e-10	-0.847086
169038121	chr3:169038121:C:T	4.03128e-07	0.0518939	-1.36046
169038176	chr3:169038176:G:A	2.53016e-05	4.13542	-1.30462
169038722	chr3:169038722:C:T	4.86474e-07	0.224241	-1.34488
169038893	chr3:169038893:G:A	5.39346e-06	-1.55601e-10	1.28512
169039039	chr3:169039039:A:G	4.6082e-05	2.22559	1.20476
169039053	chr3:169039053:G:T	5.3744e-06	-1.55601e-10	1.28158
169039057	chr3:169039057:A:C	5.04637e-07	0.191837	-1.27582
169039523	chr3:169039523:C:T	5.86325e-06	-1.55601e-10	1.36863
169039567	chr3:169039567:G:T	3.43823e-07	-1.4677	-3.55835e-10
169040284	chr3:169040284:C:T	5.41943e-06	-1.55601e-10	1.28992
169040558	chr3:169040558:C:T	5.19709e-06	-1.55601e-10	1.24803
169040675	chr3:169040675:C:T	1.61553e-05	-1.55601e-10	2.38218
169040901	chr3:169040901:A:G	4.97131e-06	-1.55601e-10	1.20361
169040909	chr3:169040909:T:C	5.20082e-06	-1.55601e-10	1.24875
169041230	chr3:169041230:C:T	3.86314e-07	-1.55601e-10	-1.35117
169041262	chr3:169041262:A:G	8.14591e-07	-1.55601e-10	-0.60514
169041493	chr3:169041493:A:T	4.31972e-07	-1.55601e-10	-1.23946
169041667	chr3:169041667:T:C	7.54726e-07	-1.55601e-10	-0.681472
169041875	chr3:169041875:C:T	3.84837e-07	-1.55601e-10	-1.35501
169042305	chr3:169042305:A:T	4.51597e-07	-1.55601e-10	-1.19504
169042356	chr3:169042356:C:T	3.34368e-07	-1.48033	-0.0152513
169042362	chr3:169042362:A:T	3.96826e-07	-0.712238	-0.612091
169042509	chr3:169042509:G:GAACA	3.98555e-07	-1.47632	0.15634
169042621	chr3:169042621:A:AT	5.19749e-06	-1.55601e-10	1.2481
169042624	chr3:169042624:A:T	5.17401e-06	-1.55601e-10	1.24358
169042670	chr3:169042670:G:A	6.224e-07	-1.55601e-10	-0.874243
169043635	chr3:169043635:A:G	3.488e-07	-1.5278	0.0744707
169043875	chr3:169043875:A:G	2.27014e-07	-1.62027	-0.262547
169043882	chr3:169043882:C:A	4.57148e-07	0.174419	-1.35724
169044024	chr3:169044024:T:A	3.86279e-07	-1.55601e-10	-1.35127
169044128	chr3:169044128:T:C	9.701e-07	-0.37643	-0.0539967
169044552	chr3:169044552:A:G	8.94461e-07	-1.55601e-10	-0.511604
169044573	chr3:169044573:GA:G	6.86445e-07	-1.55601e-10	-0.7763
169044663	chr3:169044663:T:A	4.22163e-07	-1.26243	-3.55835e-10
169044831	chr3:169044831:A:G	7.47426e-07	-1.55601e-10	-0.69119
169044972	chr3:169044972:T:G	3.86164e-07	-1.55601e-10	-1.35156
169045111	chr3:169045111:G:C	9.21269e-07	-0.407117	-0.0749569
169045172	chr3:169045172:T:C	1.13602e-07	-1.24894	-1.32618
169045231	chr3:169045231:G:C	2.44534e-06	-1.55601e-10	0.494115
169045465	chr3:169045465:A:G	5.22571e-06	-1.55601e-10	1.25352
169045561	chr3:169045561:G:A	3.87151e-07	-1.55601e-10	-1.34901
169045916	chr3:169045916:A:T	6.46191e-07	-1.55601e-10	-0.836732
169046196	chr3:169046196:A:G	2.80915e-05	4.18978	-1.25439
169046251	chr3:169046251:CTTG:C	3.853e-07	-1.55601e-10	-1.35381
169046310	chr3:169046310:A:G	5.13604e-06	-1.55601e-10	1.23621
169046331	chr3:169046331:AT:A	2.24889e-07	-1.62743	-0.264785
169046455	chr3:169046455:T:C	2.20465e-07	-0.736688	-1.1754
169046527	chr3:169046527:C:T	5.20082e-06	-1.55601e-10	1.24875
169046606	chr3:169046606:G:A	2.2571e-07	-1.62303	-0.26554
169046766	chr3:169046766:A:T	9.2738e-07	-0.407694	-0.0677677
169046807	chr3:169046807:T:C	5.2035e-06	-1.55601e-10	1.24926
169047103	chr3:169047103:T:C	7.46259e-07	-1.55601e-10	-0.692753
169047480	chr3:169047480:T:C	3.89499e-07	-1.55601e-10	-1.34297
169047504	chr3:169047504:T:C	7.47297e-07	-1.55601e-10	-0.691363
169047512	chr3:169047512:T:C	5.17417e-06	-1.55601e-10	1.24361
169047884	chr3:169047884:T:C	2.18732e-06	-1.55601e-10	0.382606
169048004	chr3:169048004:T:C	8.96384e-07	-0.381762	-0.127696
169048652	chr3:169048652:C:T	4.43185e-07	0.146654	-1.36049
169049136	chr3:169049136:C:G	3.66348e-07	-1.52659	0.122349
169049466	chr3:169049466:G:C	4.21559e-07	-1.55601e-10	-1.26387
169049484	chr3:169049484:T:C	8.91731e-07	-1.55601e-10	-0.514662
169049888	chr3:169049888:G:A	2.74095e-06	-1.55601e-10	0.608233
169049952	chr3:169049952:G:A	4.28368e-07	-1.55601e-10	-1.24784
169050145	chr3:169050145:T:C	2.09663e-07	-0.781112	-1.18121
169050165	chr3:169050165:C:A	9.76594e-07	-1.55601e-10	-0.423755
169050247	chr3:169050247:T:G	5.17683e-06	-1.55601e-10	1.24412
169050449	chr3:169050449:A:G	9.47516e-07	-1.55601e-10	-0.453982
169050508	chr3:169050508:T:C	3.83697e-07	-1.55601e-10	-1.35797
169050674	chr3:169050674:C:T	1.9939e-07	-0.652294	-1.36027
169050730	chr3:169050730:C:G	2.32891e-05	3.95498	-1.20706
169051053	chr3:169051053:T:C	9.77237e-07	-1.55601e-10	-0.423097
169051150	chr3:169051150:A:G	9.84919e-07	-1.55601e-10	-0.415267
169051345	chr3:169051345:A:G	4.17232e-07	-1.55601e-10	-1.27418
169051521	chr3:169051521:C:T	1.41268e-05	3.25708	-1.00908
169051749	chr3:169051749:T:C	2.00843e-07	-1.64396	-0.361342
169051750	chr3:169051750:G:A	5.08252e-06	-1.55601e-10	1.22574
169051780	chr3:169051780:A:G	1.22203e-05	3.38874	-1.28571
169052672	chr3:169052672:T:C	5.67577e-07	-1.55601e-10	-0.96645
169053066	chr3:169053066:C:T	5.15085e-06	-1.55601e-10	1.23909
169053326	chr3:169053326:G:T	2.55552e-05	4.03436	-1.19359
169053688	chr3:169053688:A:G	5.94178e-06	-1.55601e-10	1.38194
169053905	chr3:169053905:A:G	5.20082e-06	-1.55601e-10	1.24875
169054002	chr3:169054002:T:G	1.91954e-07	-0.689887	-1.36068
169054091	chr3:169054091:G:A	5.21829e-06	-1.55601e-10	1.2521
169054222	chr3:169054222:C:T	9.61915e-07	-1.55601e-10	-0.4389
169054246	chr3:169054246:G:A	5.2056e-06	-1.55601e-10	1.24966
169055049	chr3:169055049:T:G	3.20403e-05	4.27136	-1.20444
169055193	chr3:169055193:T:A	3.84984e-07	-1.55601e-10	-1.35462
169055257	chr3:169055257:G:A	1.84105e-06	0.210263	-3.55835e-10
169055338	chr3:169055338:G:C	1.37095e-05	3.24349	-1.02547
169055551	chr3:169055551:A:G	4.53235e-07	-1.55601e-10	-1.19142
169055556	chr3:169055556:C:T	3.83436e-07	-1.55601e-10	-1.35865
169055651	chr3:169055651:T:C	7.30073e-07	-0.100553	-0.614128
169055671	chr3:169055671:T:C	6.60187e-07	-0.16934	-0.645964
169055729	chr3:169055729:G:GT	3.89511e-07	-1.55601e-10	-1.34293
169056160	chr3:169056160:G:A	4.23013e-07	-1.26042	-3.55835e-10
169056171	chr3:169056171:C:T	2.35337e-05	4.11909	-1.36072
169056172	chr3:169056172:A:G	1.92749e-07	-0.687421	-1.35902
169056354	chr3:169056354:G:A	5.8756e-06	-1.55601e-10	1.37074
169056708	chr3:169056708:A:G	5.23774e-07	-1.55601e-10	-1.04677
169056935	chr3:169056935:C:T	2.1627e-07	-1.67427	-0.257024
169056966	chr3:169056966:T:C	7.10587e-08	-1.71202	-1.3323
169057155	chr3:169057155:C:G	3.07102e-05	4.22807	-1.20354
169057364	chr3:169057364:C:A	3.96742e-07	-1.55601e-10	-1.32454
169057377	chr3:169057377:G:T	4.32245e-07	-0.446082	-0.792752
169057427	chr3:169057427:A:G	3.86557e-07	-1.55601e-10	-1.35055
169057630	chr3:169057630:T:A	7.11571e-07	-1.55601e-10	-0.740351
169057656	chr3:169057656:T:C	3.02394e-05	4.24287	-1.2338
169057715	chr3:169057715:T:C	7.14359e-07	-1.55601e-10	-0.736441
169058210	chr3:169058210:AG:A	4.76126e-07	-1.55601e-10	-1.14214
169058243	chr3:169058243:C:A	3.93933e-07	-0.439442	-0.892202
169058538	chr3:169058538:G:T	2.38524e-06	1.40587	-0.93664
169058770	chr3:169058770:A:T	4.21157e-07	-1.55601e-10	-1.26482
169058774	chr3:169058774:G:A	6.59102e-07	-1.55601e-10	-0.816947
169058924	chr3:169058924:C:T	1.94929e-06	-1.55601e-10	0.267393
169059173	chr3:169059173:T:C	4.18077e-07	-1.55601e-10	-1.27216
169059753	chr3:169059753:T:C	3.87374e-07	-1.55601e-10	-1.34844
169060003	chr3:169060003:C:T	1.1155e-06	-1.55601e-10	-0.290769
169060664	chr3:169060664:C:T	3.87332e-07	-1.55601e-10	-1.34854
169060759	chr3:169060759:G:A	1.14884e-06	0.858229	-1.11955
169060928	chr3:169060928:C:T	3.40442e-06	-1.55601e-10	0.825005
169061579	chr3:169061579:A:C	5.39987e-06	0.640309	0.645995
169062541	chr3:169062541:G:A	3.90771e-06	2.30497	-1.34209
169062819	chr3:169062819:T:C	1.05606e-06	0.764643	-1.11016
169062950	chr3:169062950:TTC:T	3.71217e-06	2.26088	-1.34934
169062961	chr3:169062961:G:A	0.000689176	7.49298	-1.35756
169063078	chr3:169063078:C:T	1.0145e-06	0.974989	-1.36066
169063354	chr3:169063354:C:T	1.21986e-06	0.899422	-1.10076
169063404	chr3:169063404:G:A	4.66632e-06	2.47802	-1.33772
169063489	chr3:169063489:T:C	7.15564e-06	2.3483	-0.780475
169063541	chr3:169063541:A:G	4.21483e-06	-1.55601e-10	1.03854
169063700	chr3:169063700:C:T	2.88469e-06	-1.55601e-10	0.659347
169063800	chr3:169063800:A:G	3.95694e-07	-1.55601e-10	-1.32718
169064193	chr3:169064193:G:T	4.21339e-06	-1.55601e-10	1.0382
169064250	chr3:169064250:A:T	0.000505349	7.17752	-1.35234
169064449	chr3:169064449:A:G	2.9622e-06	-1.55601e-10	0.685861
169064633	chr3:169064633:G:A	1.05672e-06	0.573006	-0.91791
169064709	chr3:169064709:T:C	2.79768e-06	-1.55601e-10	0.628719
169065231	chr3:169065231:C:T	3.86693e-07	-1.55601e-10	-1.35019
169065306	chr3:169065306:G:A	0.0090849	9.05863	-0.344327
169065336	chr3:169065336:A:C	9.6878e-07	-1.55601e-10	-0.431788
169065604	chr3:169065604:T:G	2.26195e-06	-1.55601e-10	0.416158
169066300	chr3:169066300:G:A	0.000526252	7.12495	-1.25924
169066410	chr3:169066410:C:T	0.000684946	7.49005	-1.36078
169066411	chr3:169066411:G:A	4.37208e-07	-1.55601e-10	-1.22742
169067080	chr3:169067080:T:C	5.04832e-07	-1.0836	-3.55835e-10
169067291	chr3:169067291:C:T	0.00117668	7.99601	-1.32562
169067361	chr3:169067361:G:A	4.46556e-07	-1.55601e-10	-1.20626
169067403	chr3:169067403:T:C	7.38623e-08	-1.7252	-1.28042
169067576	chr3:169067576:C:T	4.49173e-07	-1.55601e-10	-1.20042
169067639	chr3:169067639:T:C	4.23933e-06	-1.55601e-10	1.04433
169067820	chr3:169067820:C:T	1.62249e-06	-1.55601e-10	0.0838884
169068843	chr3:169068843:A:T	1.01103e-05	2.81275	-0.899266
169069023	chr3:169069023:G:T	4.19642e-06	-1.55601e-10	1.03416
169069028	chr3:169069028:C:A	0.000864027	7.72232	-1.36078
169069047	chr3:169069047:T:C	4.32501e-07	-1.55601e-10	-1.23824
169070052	chr3:169070052:C:T	6.63447e-07	-1.72267	0.912293
169070448	chr3:169070448:T:C	3.08643e-06	-1.55601e-10	0.726946
169070785	chr3:169070785:A:G	3.01952e-06	-1.55601e-10	0.705028
169070836	chr3:169070836:A:C	6.62487e-07	-1.72738	0.915553
169070893	chr3:169070893:A:C	5.26316e-07	0.171387	-1.21331
169070904	chr3:169070904:C:T	0.000819234	7.6553	-1.347
169071767	chr3:169071767:T:C	2.62717e-06	-1.55601e-10	0.565838
169071917	chr3:169071917:T:C	2.12691e-06	1.68634	-1.33175
169072208	chr3:169072208:C:A	1.04852e-06	-1.55601e-10	-0.352695
169072343	chr3:169072343:C:A	3.0583e-06	-1.55601e-10	0.717788
169072449	chr3:169072449:G:A	5.389e-07	-1.55601e-10	-1.0183
169072699	chr3:169072699:C:T	3.7074e-06	1.5148	-0.604543
169072868	chr3:169072868:T:C	1.74414e-05	3.20948	-0.7507
169072930	chr3:169072930:G:A	1.79174e-05	3.27639	-0.790685
169073154	chr3:169073154:A:G	5.08825e-07	-1.55601e-10	-1.07572
169073183	chr3:169073183:A:G	3.3998e-06	0.823646	-3.55835e-10
169073206	chr3:169073206:C:T	3.53223e-06	1.49338	-0.631518
169074221	chr3:169074221:C:T	7.27411e-07	-1.55601e-10	-0.718334
169074261	chr3:169074261:G:A	3.23268e-06	-1.55601e-10	0.77324
169074494	chr3:169074494:T:C	1.69597e-05	3.21383	-0.783065
169074772	chr3:169074772:T:C	3.94359e-07	-1.55601e-10	-1.33056
169075133	chr3:169075133:G:A	3.0583e-06	-1.55601e-10	0.717788
169075217	chr3:169075217:G:A	5.22452e-07	0.139133	-1.18843
169075723	chr3:169075723:C:T	3.04772e-06	-1.55601e-10	0.714324
169075770	chr3:169075770:C:A	3.47599e-06	1.48373	-0.637924
169076444	chr3:169076444:T:C	3.90449e-07	-1.55601e-10	-1.34053
169076756	chr3:169076756:T:C	4.56687e-07	-1.55601e-10	-1.18383
169076943	chr3:169076943:A:G	2.60522e-06	0.730823	-0.173376
169076976	chr3:169076976:G:A	2.63696e-06	-1.55601e-10	0.569555
169077066	chr3:169077066:G:A	2.62717e-06	-1.55601e-10	0.565838
169077173	chr3:169077173:A:G	1.02061e-06	-1.55601e-10	-0.379672
169077336	chr3:169077336:G:T	2.50848e-06	-1.55601e-10	0.519606
169077503	chr3:169077503:C:A	3.62738e-06	1.48516	-0.596722
169077553	chr3:169077553:C:T	3.00746e-06	-1.55601e-10	0.701026
169077605	chr3:169077605:G:C	3.02442e-07	-1.59594	-3.55835e-10
169077687	chr3:169077687:T:G	5.31547e-07	0.215889	-1.24792
169077960	chr3:169077960:A:G	2.14948e-06	1.50225	-1.13709
169078153	chr3:169078153:G:A	1.96446e-05	3.26966	-0.691933
169078479	chr3:169078479:T:C	8.57685e-08	-1.56424	-1.29194
169078803	chr3:169078803:C:T	0.000699995	7.4931	-1.3421
169078987	chr3:169078987:G:A	2.00125e-05	3.31503	-0.718745
169079088	chr3:169079088:G:C	0.000902833	7.73554	-1.33007
169079252	chr3:169079252:A:G	3.88687e-07	-1.55601e-10	-1.34505
169079371	chr3:169079371:G:T	2.38803e-06	1.58721	-1.11681
169079822	chr3:169079822:T:A	0.00826424	9.93832	-1.3187
169079995	chr3:169079995:C:T	1.68819e-05	3.20259	-0.776421
169080596	chr3:169080596:C:T	1.82581e-06	-1.55601e-10	0.201954
169081067	chr3:169081067:C:T	3.46909e-06	1.45946	-0.615636
169081115	chr3:169081115:G:GGAT	3.77878e-06	1.55095	-0.621622
169081126	chr3:169081126:G:A	4.88692e-07	-1.55601e-10	-1.11609
169081415	chr3:169081415:T:C	2.8445e-06	-1.55601e-10	0.645315
169082201	chr3:169082201:A:G	2.44352e-06	1.62217	-1.1288
169082418	chr3:169082418:T:C	4.774e-07	-1.55601e-10	-1.13947
169082517	chr3:169082517:T:C	4.55536e-07	-1.55601e-10	-1.18635
169082543	chr3:169082543:G:A	3.90459e-07	-1.55601e-10	-1.3405
169082780	chr3:169082780:TAC:T	1.54254e-06	-1.55601e-10	0.0333582
169082802	chr3:169082802:G:A	2.38304e-06	1.6012	-1.13289
169082857	chr3:169082857:C:T	2.82288e-06	-1.55601e-10	0.637686
169083155	chr3:169083155:G:A	0.000499611	7.01967	-1.20591
169083276	chr3:169083276:T:C	0.0010529	7.89589	-1.33666
169083277	chr3:169083277:G:A	2.60692e-06	-1.55601e-10	0.558099
169083425	chr3:169083425:G:GC	5.15842e-07	0.0689967	-1.13102
169083595	chr3:169083595:AG:A	1.0825e-06	-0.320798	-3.55835e-10
169083707	chr3:169083707:C:A	0.000751294	7.58091	-1.35918
169084321	chr3:169084321:G:A	2.03535e-06	-1.55601e-10	0.310598
169085191	chr3:169085191:G:A	4.44907e-07	-1.55601e-10	-1.20996
169086428	chr3:169086428:C:T	4.8967e-07	-1.55601e-10	-1.11409
169086429	chr3:169086429:T:C	2.33052e-07	-1.48468	-0.371889
169086643	chr3:169086643:G:A	0.0010476	7.85474	-1.30055
169087101	chr3:169087101:A:C	3.07387e-07	-1.57972	-3.55835e-10
169087640	chr3:169087640:TC:T	2.87776e-07	-1.64564	-3.55835e-10
169087874	chr3:169087874:A:G	2.69263e-07	-1.71214	-3.55835e-10
169089199	chr3:169089199:G:A	3.22618e-06	0.854158	-0.08293
169089313	chr3:169089313:C:T	4.80504e-06	-1.55601e-10	1.16959
169089897	chr3:169089897:AAT:A	0.00109983	7.89961	-1.29677
169089901	chr3:169089901:T:A	0.000989952	7.79436	-1.29677
169090476	chr3:169090476:G:A	9.0076e-08	-1.44839	-1.35878
169090488	chr3:169090488:T:C	5.47347e-07	0.12284	-1.12558
169091076	chr3:169091076:C:T	3.32292e-06	0.827393	-0.0266207
169091416	chr3:169091416:T:C	4.47092e-07	-1.55601e-10	-1.20506
169091503	chr3:169091503:C:G	3.5991e-06	0.927112	-0.0464977
169091528	chr3:169091528:A:G	2.00969e-06	-0.502749	0.800657
169091689	chr3:169091689:T:C	0.0061015	9.67381	-1.35759
169091846	chr3:169091846:ATAAT:A	1.59983e-06	-0.560638	0.630465
169092044	chr3:169092044:T:G	1.64127e-06	-0.416594	0.511995
169092072	chr3:169092072:T:G	1.63378e-06	-1.55601e-10	0.0908257
169092191	chr3:169092191:T:C	0.0040954	9.26275	-1.3452
169092930	chr3:169092930:G:GAGTTTA	3.29422e-06	-1.55601e-10	0.792098
169092947	chr3:169092947:G:A	5.58038e-07	-1.55601e-10	-0.9834
169093192	chr3:169093192:C:T	0.000603528	5.88236	0.120361
169093236	chr3:169093236:T:C	2.6509e-07	-1.72776	-3.55835e-10
169093421	chr3:169093421:A:G	4.15372e-06	1.11201	-0.0880788
169093438	chr3:169093438:T:C	0.000721217	6.03003	0.150841
169093536	chr3:169093536:G:A	4.53025e-07	-1.55601e-10	-1.19188
169093567	chr3:169093567:T:C	1.99172e-06	-1.55601e-10	0.28893
169093837	chr3:169093837:C:A	5.23151e-07	-1.55601e-10	-1.04796
169093892	chr3:169093892:G:A	0.000873159	6.23251	0.139533
169093927	chr3:169093927:C:T	0.00181428	6.95152	0.15185
169094129	chr3:169094129:A:G	0.00159708	8.27462	-1.29876
169094374	chr3:169094374:G:A	1.99172e-06	-1.55601e-10	0.28893
169095020	chr3:169095020:C:A	1.58866e-06	0.0628199	-3.55835e-10
169095699	chr3:169095699:C:T	9.97193e-07	-0.402882	-3.55835e-10
169095860	chr3:169095860:T:C	7.76092e-08	-1.63966	-1.31648
169096072	chr3:169096072:T:C	0.0032519	8.93744	-1.25052
169096149	chr3:169096149:G:T	2.18453e-06	-1.55601e-10	0.381331
169096395	chr3:169096395:C:T	4.12521e-06	-1.55601e-10	1.01705
169096418	chr3:169096418:G:A	6.8683e-08	-1.71889	-1.35943
169096524	chr3:169096524:C:G	2.03632e-06	-1.55601e-10	0.311072
169096535	chr3:169096535:G:T	8.85834e-07	-1.55601e-10	-0.521296
169096997	chr3:169096997:T:C	3.95292e-07	-1.55601e-10	-1.3282
169097015	chr3:169097015:C:T	2.08409e-06	-1.55601e-10	0.33426
169097121	chr3:169097121:C:T	3.73652e-06	0.72404	0.194044
169097288	chr3:169097288:T:C	1.30331e-06	-0.0669862	-0.0681804
169097311	chr3:169097311:T:C	0.0170747	9.85128	-0.505996
169097421	chr3:169097421:C:T	1.33928e-06	-0.0305216	-0.0774152
169097586	chr3:169097586:G:T	0.0199198	9.98523	-0.48583
169097597	chr3:169097597:T:C	9.68417e-07	-1.55601e-10	-0.432163
169097617	chr3:169097617:T:C	4.47361e-07	-1.55601e-10	-1.20446
169098073	chr3:169098073:C:G	0.0199453	10.8608	-1.36017
169098261	chr3:169098261:T:C	5.89775e-07	0.277693	-1.20578
169098503	chr3:169098503:A:G	0.00807038	9.22745	-0.631569
169098520	chr3:169098520:A:G	3.99205e-06	0.717007	0.267226
169098575	chr3:169098575:G:C	1.22698e-06	-0.164598	-0.0309191
169098711	chr3:169098711:G:A	4.01071e-07	-1.55601e-10	-1.31369
169098891	chr3:169098891:G:T	7.06972e-07	-1.55601e-10	-0.746834
169099031	chr3:169099031:T:C	6.82774e-07	-1.55601e-10	-0.781662
169099128	chr3:169099128:AAAC:A	1.30371e-06	-0.0970347	-0.0378235
169100048	chr3:169100048:T:C	4.72631e-07	0.181097	-1.33061
169100426	chr3:169100426:G:A	3.96776e-07	-1.55601e-10	-1.32446
169101585	chr3:169101585:C:T	0.0222793	10.1015	-0.490197
169101855	chr3:169101855:T:G	0.021196	10.9221	-1.36059
169102384	chr3:169102384:A:G	2.909e-07	-1.63485	-3.55835e-10
169102481	chr3:169102481:C:T	1.30763e-06	-0.0794785	-0.052374
169102590	chr3:169102590:G:A	2.71918e-07	-1.70232	-3.55835e-10
169102639	chr3:169102639:G:A	7.72164e-05	5.01886	-1.07232
169102697	chr3:169102697:C:T	2.81586e-06	0.635197	-3.55835e-10
169103951	chr3:169103951:C:T	1.32515e-06	-0.119974	0.00142787
169104653	chr3:169104653:A:G	1.54986e-06	-0.0403521	0.078448
169104867	chr3:169104867:G:A	8.032e-08	-1.63092	-1.29089
169104964	chr3:169104964:C:T	2.60754e-06	-0.0913973	0.649734
169104980	chr3:169104980:GCCTCCCCCA:G	1.96703e-06	-1.55601e-10	0.276452
169105064	chr3:169105064:G:A	8.781e-07	-0.530066	-3.55835e-10
169105108	chr3:169105108:A:G	1.42073e-06	-0.0836794	0.0347797
169105148	chr3:169105148:C:T	4.48238e-07	-1.55601e-10	-1.2025
169105171	chr3:169105171:T:A	1.47283e-06	-0.0568693	0.0439816
169105270	chr3:169105270:G:A	0.00752648	9.18781	-0.6617
169105327	chr3:169105327:T:C	4.89202e-07	-1.55601e-10	-1.11505
169105336	chr3:169105336:C:T	0.0215409	10.0492	-0.471612
169105451	chr3:169105451:G:A	0.00809312	9.17085	-0.572154
169105753	chr3:169105753:G:A	1.31277e-06	-0.0904294	-0.0375035
169106081	chr3:169106081:C:T	2.14994e-06	0.365371	-3.55835e-10
169106377	chr3:169106377:T:C	0.021177	9.97302	-0.412423
169106394	chr3:169106394:G:A	1.99172e-06	-1.55601e-10	0.28893
169106760	chr3:169106760:G:A	5.20864e-07	-1.55601e-10	-1.05234
169106831	chr3:169106831:G:T	4.09477e-07	-1.55601e-10	-1.29294
169107060	chr3:169107060:T:G	1.85368e-06	-1.55601e-10	0.217103
169107148	chr3:169107148:T:A	3.84473e-07	-1.55601e-10	-1.35595
169107155	chr3:169107155:G:T	0.00710714	9.13118	-0.662393
169107259	chr3:169107259:A:G	4.19089e-07	-1.55601e-10	-1.26974
169107514	chr3:169107514:T:C	1.52719e-06	0.00477689	0.018579
169107525	chr3:169107525:G:C	4.18758e-07	-1.55601e-10	-1.27053
169107620	chr3:169107620:T:C	9.37361e-07	-1.55601e-10	-0.464758
169108123	chr3:169108123:T:C	0.0185888	9.95208	-0.521834
169108251	chr3:169108251:G:A	0.00690911	9.07154	-0.631011
169108481	chr3:169108481:C:T	3.84618e-07	-1.55601e-10	-1.35558
169108571	chr3:169108571:A:G	4.09544e-07	-1.55601e-10	-1.29278
169109033	chr3:169109033:T:C	1.58154e-06	-1.55601e-10	0.0583291
169109113	chr3:169109113:C:T	8.48549e-07	-1.55601e-10	-0.564299
169109234	chr3:169109234:G:A	0.020873	10.9069	-1.36076
169109445	chr3:169109445:A:G	0.0230915	11.0076	-1.36044
169109464	chr3:169109464:G:C	0.0232358	10.2449	-0.591561
169109794	chr3:169109794:T:C	0.00805947	9.25675	-0.662214
169109807	chr3:169109807:A:G	0.00782241	9.22659	-0.661912
169110139	chr3:169110139:T:C	4.79586e-07	-1.55601e-10	-1.1349
169110351	chr3:169110351:T:C	1.34751e-06	0.542041	-0.643853
169110445	chr3:169110445:AAG:A	1.25715e-06	-0.132598	-0.0386243
169110491	chr3:169110491:T:C	0.00285409	8.91721	-1.36077
169110717	chr3:169110717:C:T	6.56448e-07	0.269848	-1.09083
169110848	chr3:169110848:A:C	9.17163e-07	-1.55601e-10	-0.486541
169110973	chr3:169110973:A:G	4.14911e-07	-1.55601e-10	-1.27976
169111166	chr3:169111166:C:G	0.00606109	8.97923	-0.669658
169111297	chr3:169111297:A:T	1.455e-06	-0.0169438	-0.0081238
169111338	chr3:169111338:T:C	4.63269e-06	1.22657	-0.0935078
169111376	chr3:169111376:A:T	7.76881e-07	-1.55601e-10	-0.652538
169111590	chr3:169111590:G:A	5.82915e-07	0.146729	-1.08651
169111668	chr3:169111668:T:C	0.00654034	9.055	-0.669326
169111720	chr3:169111720:A:G	2.0137e-06	-1.55601e-10	0.299903
169112169	chr3:169112169:A:C	3.94862e-07	-1.55601e-10	-1.32929
169112219	chr3:169112219:A:G	1.87095e-06	-1.55601e-10	0.226373
169112989	chr3:169112989:G:A	7.98049e-08	-1.71079	-1.21745
169113059	chr3:169113059:A:G	6.13179e-07	0.184065	-1.07323
169113281	chr3:169113281:C:T	0.0147686	9.72892	-0.528731
169113630	chr3:169113630:A:G	3.83027e-07	-1.55601e-10	-1.35972
169113632	chr3:169113632:T:C	8.38234e-07	-1.55601e-10	-0.576529
169113740	chr3:169113740:G:T	8.28956e-07	-1.55601e-10	-0.587659
169114028	chr3:169114028:C:A	0.00747724	8.74603	-0.226479
169114238	chr3:169114238:T:A	1.74589e-06	-1.55601e-10	0.157194
169114319	chr3:169114319:T:G	0.00744782	8.74084	-0.225238
169114535	chr3:169114535:T:G	3.85218e-07	-1.55601e-10	-1.35402
169114875	chr3:169114875:T:C	0.00731647	8.73803	-0.240217
169115221	chr3:169115221:T:G	7.91551e-08	-1.61162	-1.3248
169115675	chr3:169115675:G:A	3.86201e-07	-1.55601e-10	-1.35147
169116597	chr3:169116597:C:T	3.45769e-07	-1.46205	-3.55835e-10
169117098	chr3:169117098:T:C	4.25527e-06	1.14846	-0.100371
169117905	chr3:169117905:TTATG:T	9.01923e-07	-0.578168	0.0748719
169117919	chr3:169117919:A:C	1.04297e-07	-1.34909	-1.3115
169117993	chr3:169117993:T:G	5.33794e-07	-1.55601e-10	-1.02782
169117996	chr3:169117996:T:C	1.70046e-06	-1.55601e-10	0.13083
169118318	chr3:169118318:G:A	0.00769065	9.2099	-0.662214
169119948	chr3:169119948:C:T	0.00166075	8.37454	-1.35958
169120161	chr3:169120161:C:A	0.0226936	10.9879	-1.35812
169120620	chr3:169120620:G:A	0.00129555	8.10946	-1.34284
169121382	chr3:169121382:A:C	4.08846e-07	-1.55601e-10	-1.29449
169121476	chr3:169121476:G:A	0.0070882	8.50816	-0.0420405
169121559	chr3:169121559:A:G	0.00727575	9.16044	-0.668214
169121662	chr3:169121662:C:T	7.41787e-08	-1.65131	-1.35004
169121694	chr3:169121694:T:G	0.0076836	9.23186	-0.685089
169122049	chr3:169122049:G:C	2.08222e-06	0.106562	0.226804
169122391	chr3:169122391:A:G	6.83569e-08	-1.72376	-1.35933
169122783	chr3:169122783:A:T	6.06711e-07	0.364226	-1.264
169122819	chr3:169122819:C:T	4.62699e-07	-1.17075	-3.55835e-10
169123678	chr3:169123678:T:C	5.89678e-07	0.287351	-1.2156
169123752	chr3:169123752:A:G	3.79647e-06	1.06386	-0.129857
169124204	chr3:169124204:A:G	0.00296774	8.85706	-1.26158
169124354	chr3:169124354:G:A	4.09515e-07	-1.55601e-10	-1.29285
169124522	chr3:169124522:G:A	3.85568e-07	-1.55601e-10	-1.35311
169124555	chr3:169124555:ATAT:A	0.0225334	10.9831	-1.36038
169124593	chr3:169124593:G:GT	8.9823e-07	-0.507399	-3.55835e-10
169124805	chr3:169124805:C:G	0.0227421	10.9877	-1.35584
169125235	chr3:169125235:A:C	2.36281e-07	-1.37809	-0.464712
169125665	chr3:169125665:A:G	4.52224e-06	1.27441	-0.165473
169125910	chr3:169125910:T:G	2.29773e-06	0.149098	0.282754
169126025	chr3:169126025:T:C	0.0116657	10.1125	-1.14814
169126196	chr3:169126196:G:C	9.65491e-08	-1.39427	-1.34351
169126310	chr3:169126310:G:T	1.76262e-06	-1.55601e-10	0.166731
169126371	chr3:169126371:T:A	1.77496e-06	-1.55601e-10	0.173708
169126465	chr3:169126465:A:T	0.00843958	9.30653	-0.665913
169127255	chr3:169127255:T:C	6.45373e-07	0.419761	-1.25776
169127345	chr3:169127345:T:C	3.56187e-07	-1.43237	-3.55835e-10
169127524	chr3:169127524:T:C	0.0078043	9.22976	-0.667404
169127630	chr3:169127630:T:G	0.00997742	9.9262	-1.11819
169127876	chr3:169127876:C:T	4.42019e-07	-1.55601e-10	-1.21647
169128245	chr3:169128245:T:A	0.00835734	9.29399	-0.663169
169128617	chr3:169128617:A:AG	6.19073e-07	0.365488	-1.24509
169128732	chr3:169128732:C:T	0.0120209	10.0942	-1.0999
169128767	chr3:169128767:C:A	1.5594e-06	-1.55601e-10	0.0442296
169128913	chr3:169128913:C:T	0.0706743	11.7785	-1.01271
169128922	chr3:169128922:T:C	3.86325e-07	-1.55601e-10	-1.35115
169129290	chr3:169129290:G:A	4.41551e-07	-1.55601e-10	-1.21753
169129777	chr3:169129777:G:A	0.0119213	10.0782	-1.09214
169130313	chr3:169130313:T:A	4.101e-07	-1.55601e-10	-1.29143
169130791	chr3:169130791:A:G	0.00217757	8.60455	-1.31865
169130800	chr3:169130800:AT:A	5.00561e-06	1.03268	0.177812
169130977	chr3:169130977:T:C	1.42628e-06	-0.0449977	-3.55835e-10
169131216	chr3:169131216:C:T	0.00446	9.1742	-1.17137
169131368	chr3:169131368:C:T	3.07117e-06	0.721988	-3.55835e-10
169131384	chr3:169131384:T:C	4.07296e-07	-1.55601e-10	-1.29829
169131499	chr3:169131499:C:T	3.92438e-07	-1.55601e-10	-1.33545
169131788	chr3:169131788:T:C	7.19059e-08	-1.68075	-1.35172
169132310	chr3:169132310:C:G	9.81012e-07	-1.55601e-10	-0.419241
169132397	chr3:169132397:GT:G	3.83411e-07	-1.55601e-10	-1.35872
169132406	chr3:169132406:T:G	7.1383e-08	-1.68754	-1.35222
169132494	chr3:169132494:T:TCA	6.74795e-07	0.386806	-1.18022
169132763	chr3:169132763:T:A	9.30748e-07	-1.55601e-10	-0.471837
169133128	chr3:169133128:CACACAT:C	4.00875e-07	-1.55601e-10	-1.31418
169134146	chr3:169134146:G:A	7.05275e-08	-1.69204	-1.35978
169134813	chr3:169134813:G:A	3.82783e-07	-1.55601e-10	-1.36036
169135050	chr3:169135050:TAG:T	8.86421e-07	-1.55601e-10	-0.520634
169135547	chr3:169135547:A:G	8.32413e-08	-1.6567	-1.22938
169135726	chr3:169135726:T:C	3.99035e-07	-1.55601e-10	-1.31878
169136105	chr3:169136105:A:G	0.0158107	10.249	-0.980616
169136146	chr3:169136146:A:C	3.90582e-07	-1.55601e-10	-1.34019
169136420	chr3:169136420:T:G	0.0013774	8.16309	-1.33521
169136771	chr3:169136771:C:T	3.96491e-07	-1.55601e-10	-1.32517
169136814	chr3:169136814:A:T	5.35057e-07	-0.70221	-0.323243
169137137	chr3:169137137:A:C	9.23917e-08	-1.689	-1.09279
169137505	chr3:169137505:G:A	2.66143e-07	-1.72379	-3.55835e-10
169137845	chr3:169137845:T:C	0.0250462	10.8888	-1.16043
169139465	chr3:169139465:G:A	0.00358046	8.92072	-1.13754
169139845	chr3:169139845:A:G	8.29555e-08	-1.71611	-1.17342
169139896	chr3:169139896:T:C	5.24129e-07	-1.55601e-10	-1.04609
169140438	chr3:169140438:T:C	0.221135	13.1433	-1.23686
169140737	chr3:169140737:AACT:A	0.00103918	7.05547	-0.509349
169141218	chr3:169141218:T:C	0.0272137	11.01	-1.19863
169141494	chr3:169141494:C:T	3.01348e-07	-1.59956	-3.55835e-10
169141641	chr3:169141641:T:A	5.23565e-07	-1.55601e-10	-1.04717
169141707	chr3:169141707:C:T	1.59852e-05	1.24031	1.13129
169142100	chr3:169142100:G:A	3.88863e-07	-1.55601e-10	-1.3446
169142222	chr3:169142222:G:A	0.00417658	9.10645	-1.16927
169142242	chr3:169142242:C:T	5.27504e-07	-1.55601e-10	-1.03967
169142802	chr3:169142802:T:C	5.29192e-07	-1.55601e-10	-1.03648
169142877	chr3:169142877:T:C	0.00455417	9.17988	-1.15615
169143013	chr3:169143013:C:T	3.29814e-07	-0.164891	-1.34441
169143203	chr3:169143203:A:G	7.20542e-08	-1.71484	-1.31557
169143276	chr3:169143276:T:G	2.55698e-06	0.538755	-3.55835e-10
169143280	chr3:169143280:T:A	0.0310798	11.0785	-1.13424
169143605	chr3:169143605:G:A	4.66994e-07	-1.55601e-10	-1.16151
169143937	chr3:169143937:T:G	7.28847e-07	-1.55601e-10	-0.716362
169144000	chr3:169144000:T:G	7.23713e-08	-1.71096	-1.31506
169144238	chr3:169144238:CTTTAA:C	3.29356e-06	0.791898	-3.55835e-10
169144548	chr3:169144548:G:A	8.53928e-07	-1.55601e-10	-0.557979
169144578	chr3:169144578:A:G	1.08924e-05	1.50097	0.487031
169145437	chr3:169145437:A:G	4.95102e-07	-1.55601e-10	-1.10306
169145589	chr3:169145589:A:G	1.11359e-07	-1.71655	-0.878522
169146762	chr3:169146762:T:A	1.07425e-07	-1.30153	-1.32951
169147363	chr3:169147363:C:T	0.0159881	10.536	-1.25642
169147694	chr3:169147694:A:C	3.9766e-07	-1.55601e-10	-1.32223
169147722	chr3:169147722:G:A	3.86103e-07	-1.55601e-10	-1.35172
169148393	chr3:169148393:A:G	4.03185e-07	-1.55601e-10	-1.30843
169148424	chr3:169148424:AC:A	7.56961e-08	-1.6636	-1.3175
169148751	chr3:169148751:A:G	0.000215149	6.2575	-1.28624
169149332	chr3:169149332:A:C	4.62186e-07	-1.12107	-0.0507889
169149753	chr3:169149753:T:C	3.97647e-07	-1.55601e-10	-1.32226
169149947	chr3:169149947:G:C	2.64977e-07	-1.72818	-3.55835e-10
169150275	chr3:169150275:A:G	3.41314e-07	-1.47502	-3.55835e-10
169150342	chr3:169150342:A:G	3.90961e-07	-1.55601e-10	-1.33922
169150799	chr3:169150799:A:C	3.82695e-07	-1.55601e-10	-1.36059
169151195	chr3:169151195:G:C	1.56068e-06	-0.595517	0.640565
169151701	chr3:169151701:TA:T	0.000117891	5.31818	-0.94849
169151959	chr3:169151959:A:G	4.53484e-07	-0.35329	-0.837576
169152024	chr3:169152024:G:GT	0.000120792	5.27152	-0.877519
169152529	chr3:169152529:C:T	1.77313e-06	-1.55601e-10	0.172678
169153606	chr3:169153606:A:G	3.24277e-07	-0.310367	-1.21586
169153958	chr3:169153958:A:G	7.89981e-07	-0.635817	-3.55835e-10
169154154	chr3:169154154:G:A	1.1749e-05	3.09111	-1.02742
169154168	chr3:169154168:G:C	7.90014e-07	-0.635775	-3.55835e-10
169155054	chr3:169155054:C:T	0.000124853	5.35003	-0.922968
169155195	chr3:169155195:C:T	0.000108572	5.32691	-1.03957
169155364	chr3:169155364:A:G	4.03635e-07	-1.55601e-10	-1.30731
169155415	chr3:169155415:T:C	4.50604e-07	-1.55601e-10	-1.19724
169155440	chr3:169155440:G:A	2.67917e-07	-1.71715	-3.55835e-10
169155518	chr3:169155518:C:G	8.09185e-07	-0.564343	-0.0474559
169155572	chr3:169155572:A:G	0.000126135	5.36467	-0.927389
169156210	chr3:169156210:A:G	7.73617e-07	-0.608539	-0.0482101
169156247	chr3:169156247:A:G	0.000116412	5.29016	-0.933096
169156868	chr3:169156868:A:C	0.000113695	5.25612	-0.922675
169156981	chr3:169156981:A:G	2.55126e-07	-0.691213	-1.07485
169157203	chr3:169157203:G:C	4.34145e-07	-1.55601e-10	-1.23445
169157305	chr3:169157305:G:A	6.61829e-07	-1.55601e-10	-0.812819
169157395	chr3:169157395:C:A	1.46595e-06	-1.55601e-10	-0.0175691
169157466	chr3:169157466:T:G	2.31448e-07	-0.804571	-1.0589
169157821	chr3:169157821:A:G	3.68417e-07	-0.503157	-0.895453
169158239	chr3:169158239:A:G	4.03562e-07	-1.55601e-10	-1.3075
169158725	chr3:169158725:G:A	0.000134556	5.42042	-0.918508
169159264	chr3:169159264:A:G	1.11168e-05	2.00839	-3.55835e-10
169159322	chr3:169159322:C:T	1.40071e-06	-1.55601e-10	-0.0630912
169159766	chr3:169159766:G:A	4.382e-07	-1.55601e-10	-1.22515
169159796	chr3:169159796:C:T	3.82651e-07	-1.55601e-10	-1.3607
169159894	chr3:169159894:A:C	0.000121921	5.30345	-0.900152
169160113	chr3:169160113:A:C	4.27192e-07	-1.55601e-10	-1.25059
169160158	chr3:169160158:A:G	7.4536e-07	-1.55601e-10	-0.693959
169160509	chr3:169160509:A:G	0.000150798	5.49124	-0.875376
169160697	chr3:169160697:A:G	0.000129152	5.32847	-0.86755
169160732	chr3:169160732:C:T	2.56548e-06	-1.55601e-10	0.542076
169160734	chr3:169160734:T:C	3.82653e-07	-1.55601e-10	-1.3607
169160879	chr3:169160879:A:G	3.98589e-07	-1.55601e-10	-1.3199
169160886	chr3:169160886:A:G	4.69282e-07	0.181289	-1.33791
169161464	chr3:169161464:A:G	3.82933e-07	-1.55601e-10	-1.35997
169161765	chr3:169161765:A:G	0.000133541	5.38857	-0.894234
169162108	chr3:169162108:C:A	3.65603e-06	-1.55601e-10	0.896306
169162207	chr3:169162207:C:T	3.48924e-07	-1.45297	-3.55835e-10
169162403	chr3:169162403:G:A	0.000133516	5.37094	-0.876791
169162545	chr3:169162545:G:A	4.12084e-07	-1.55601e-10	-1.2866
169162678	chr3:169162678:A:T	0.000118613	5.27171	-0.895918
169162778	chr3:169162778:C:T	5.58262e-07	-1.55601e-10	-0.982998
169163248	chr3:169163248:A:T	3.74954e-07	-0.186989	-1.19403
169163384	chr3:169163384:G:A	0.000124864	5.3214	-0.894242
169163542	chr3:169163542:C:T	0.000134545	5.39659	-0.894761
169163693	chr3:169163693:TC:T	0.000112495	5.21443	-0.891595
169164253	chr3:169164253:T:C	0.000133388	5.40605	-0.912861
169164595	chr3:169164595:T:C	1.12955e-05	3.02228	-0.997947
169164629	chr3:169164629:A:G	7.5134e-07	-0.566704	-0.119264
169164695	chr3:169164695:T:TA	2.82171e-07	-1.66531	-3.55835e-10
169164746	chr3:169164746:TA:T	0.000120276	5.28538	-0.895658
169165150	chr3:169165150:G:A	2.96008e-07	-1.61744	-3.55835e-10
169165169	chr3:169165169:A:G	8.12073e-07	-1.55601e-10	-0.608235
169165238	chr3:169165238:G:A	1.16011e-07	-1.19846	-1.35568
169166036	chr3:169166036:C:T	1.10272e-07	-1.30147	-1.30341
169166141	chr3:169166141:C:G	0.000124469	5.37024	-0.946254
169166383	chr3:169166383:AT:A	1.12803e-06	-1.55601e-10	-0.279595
169166579	chr3:169166579:A:G	6.66494e-05	4.28561	-0.486239
169166606	chr3:169166606:A:G	3.94493e-07	-1.55601e-10	-1.33023
169166802	chr3:169166802:A:G	0.000144228	5.47023	-0.898906
169166816	chr3:169166816:G:T	0.000121677	5.29776	-0.896454
169167041	chr3:169167041:C:T	8.46144e-07	-0.629935	0.0627983
169167240	chr3:169167240:T:C	8.02546e-07	0.54207	-1.16211
169167296	chr3:169167296:C:G	0.000120973	5.29209	-0.896595
169167920	chr3:169167920:C:T	4.04233e-07	-1.55601e-10	-1.30584
169168912	chr3:169168912:A:G	7.35619e-07	-0.694973	-0.0121401
169168944	chr3:169168944:G:T	3.21091e-07	-1.5361	-3.55835e-10
169169382	chr3:169169382:C:T	3.85625e-07	-1.55601e-10	-1.35296
169169761	chr3:169169761:A:G	0.000159215	5.57948	-0.909298
169169763	chr3:169169763:T:C	0.000143042	5.4772	-0.914135
169170324	chr3:169170324:C:T	6.52262e-05	4.13664	-0.358848
169170787	chr3:169170787:G:A	4.36508e-07	-1.55601e-10	-1.22902
169170797	chr3:169170797:T:C	8.55302e-07	-1.55601e-10	-0.556371
169170825	chr3:169170825:T:C	0.000118932	5.26636	-0.88788
169170943	chr3:169170943:A:G	0.000105201	5.25569	-0.999884
169170947	chr3:169170947:C:T	0.000123474	5.3139	-0.897939
169170958	chr3:169170958:G:C	0.000131936	5.3787	-0.896454
169171146	chr3:169171146:C:T	0.000117576	5.26347	-0.896454
169171168	chr3:169171168:G:A	7.88812e-07	-0.595592	-0.0417053
169171193	chr3:169171193:G:A	0.000114213	5.23244	-0.894448
169171243	chr3:169171243:C:T	0.000108693	5.18377	-0.895311
169171719	chr3:169171719:G:A	0.000111262	5.21007	-0.898253
169171816	chr3:169171816:C:T	6.67789e-05	4.19571	-0.394397
169171843	chr3:169171843:C:G	0.000130342	5.36608	-0.895988
169172200	chr3:169172200:G:A	6.0871e-07	-1.55601e-10	-0.896484
169172798	chr3:169172798:G:A	3.50397e-06	2.05582	-1.20199
169173037	chr3:169173037:A:G	9.12179e-07	-1.55601e-10	-0.49199
169173277	chr3:169173277:C:T	1.51415e-06	-1.55601e-10	0.014785
169173363	chr3:169173363:C:T	7.54719e-07	-0.101994	-0.579486
169173671	chr3:169173671:T:C	4.23161e-07	-1.55601e-10	-1.26007
169174777	chr3:169174777:AT:A	2.48885e-07	-0.450353	-1.34048
169174840	chr3:169174840:A:T	1.66804e-05	3.26089	-0.846725
169175305	chr3:169175305:T:TA	1.11811e-06	-1.55601e-10	-0.288431
169175317	chr3:169175317:A:G	2.14075e-07	-0.605718	-1.33578
169175345	chr3:169175345:G:A	5.2674e-07	-1.55601e-10	-1.04112
169175837	chr3:169175837:G:T	1.07542e-07	-1.48105	-1.1489
169176156	chr3:169176156:C:A	4.24005e-07	-1.55601e-10	-1.25808
169176301	chr3:169176301:G:A	4.98516e-07	-1.55601e-10	-1.09619
169176682	chr3:169176682:C:T	4.18582e-07	-1.27095	-3.55835e-10
169177106	chr3:169177106:C:A	1.47559e-06	-0.635731	0.624715
169177832	chr3:169177832:T:C	1.70995e-06	1.33156	-1.19517
169177864	chr3:169177864:G:A	2.56846e-07	-0.410817	-1.34853
169178096	chr3:169178096:AG:A	4.24833e-07	-1.55601e-10	-1.25613
169178107	chr3:169178107:T:C	1.01579e-06	-0.148832	-0.235575
169178648	chr3:169178648:A:T	2.63416e-07	-0.393035	-1.34106
169178655	chr3:169178655:G:A	2.84257e-07	-1.65795	-3.55835e-10
169178695	chr3:169178695:T:C	1.65151e-05	3.28394	-0.879729
169178760	chr3:169178760:G:A	5.87114e-07	-1.55601e-10	-0.932607
169178768	chr3:169178768:T:G	1.17778e-06	-1.55601e-10	-0.236441
169179008	chr3:169179008:C:A	1.71545e-05	3.31008	-0.867889
169179045	chr3:169179045:A:G	1.32854e-05	2.55657	-0.369968
169179403	chr3:169179403:G:T	3.85335e-07	-0.64491	-0.708803
169179804	chr3:169179804:T:C	5.22675e-06	-1.55601e-10	1.25372
169179826	chr3:169179826:G:A	2.80298e-07	-1.67197	-3.55835e-10
169180143	chr3:169180143:C:A	4.46124e-07	-1.55601e-10	-1.20723
169180283	chr3:169180283:T:C	4.89586e-07	-1.55601e-10	-1.11427
169180368	chr3:169180368:A:G	2.10291e-06	-0.670806	1.01406
169180377	chr3:169180377:C:T	1.99813e-06	-0.625848	0.917991
169180571	chr3:169180571:C:T	3.45562e-07	-1.15735	-0.305301
169180625	chr3:169180625:C:T	1.49782e-06	1.15682	-1.15288
169180663	chr3:169180663:C:A	2.18533e-07	-0.574254	-1.34664
169180915	chr3:169180915:G:C	7.84568e-07	-1.55601e-10	-0.642693
169180944	chr3:169180944:A:C	3.06173e-07	-1.19055	-0.393124
169181097	chr3:169181097:T:A	4.24984e-07	-1.55601e-10	-1.25578
169181666	chr3:169181666:T:C	1.43687e-06	-1.55601e-10	-0.0376002
169181814	chr3:169181814:C:T	1.85734e-06	1.16189	-0.94281
169181956	chr3:169181956:A:T	1.6071e-06	1.03313	-0.95877
169181959	chr3:169181959:C:T	1.45049e-06	1.19097	-1.21914
169182182	chr3:169182182:T:C	5.40371e-07	-1.55601e-10	-1.01557
169182204	chr3:169182204:A:T	1.38908e-06	-1.55601e-10	-0.0714296
169182263	chr3:169182263:T:C	4.55634e-07	-1.55601e-10	-1.18614
169183016	chr3:169183016:G:A	2.38828e-07	-0.471349	-1.36074
169183073	chr3:169183073:G:A	1.39803e-06	1.15456	-1.21956
169183493	chr3:169183493:C:T	1.70436e-05	3.30165	-0.865952
169183494	chr3:169183494:C:A	1.67625e-05	3.28617	-0.8671
169183675	chr3:169183675:A:C	1.6096e-05	2.8752	-0.496704
169183831	chr3:169183831:TATAC:T	1.29982e-07	-1.31102	-1.12941
169183864	chr3:169183864:TTTTCTC:T	1.63543e-05	3.32188	-0.927462
169184099	chr3:169184099:C:T	7.23554e-07	-1.55601e-10	-0.723651
169184458	chr3:169184458:A:G	8.43226e-07	-1.55601e-10	-0.57059
169184787	chr3:169184787:C:T	1.76647e-06	1.16403	-0.99512
169185258	chr3:169185258:A:AC	4.73689e-07	-1.55601e-10	-1.14727
169185548	chr3:169185548:C:T	9.17947e-07	-1.55601e-10	-0.485686
169185632	chr3:169185632:C:T	5.55169e-07	-1.55601e-10	-0.988554
169185934	chr3:169185934:C:T	1.92042e-06	1.21594	-0.963462
169186185	chr3:169186185:T:C	7.06471e-08	-1.71987	-1.33026
169186307	chr3:169186307:GGAAAGGAAGGAA:G	1.36883e-06	0.78692	-0.873034
169186479	chr3:169186479:A:G	5.33301e-07	-1.55601e-10	-1.02874
169186728	chr3:169186728:A:G	3.4492e-07	-1.21585	-0.248658
169186978	chr3:169186978:T:G	2.84042e-07	-1.6587	-3.55835e-10
169187139	chr3:169187139:A:G	4.73725e-07	-1.55601e-10	-1.1472
169187179	chr3:169187179:A:T	6.93468e-07	-1.55601e-10	-0.76612
169187426	chr3:169187426:T:C	2.52084e-06	-0.694689	1.21921
169188001	chr3:169188001:C:T	2.76869e-07	-1.68428	-3.55835e-10
169188083	chr3:169188083:A:G	8.90596e-07	-1.55601e-10	-0.515936
169188100	chr3:169188100:G:A	6.39435e-07	-1.55601e-10	-0.847241
169188515	chr3:169188515:C:T	4.95334e-07	-1.55601e-10	-1.10259
169188547	chr3:169188547:C:A	5.37706e-07	-1.55601e-10	-1.02051
169188575	chr3:169188575:G:A	4.68702e-07	-1.55601e-10	-1.15786
169189157	chr3:169189157:C:T	8.974e-07	-1.55601e-10	-0.508325
169189340	chr3:169189340:TC:T	3.8269e-07	-1.55601e-10	-1.3606
169189355	chr3:169189355:A:C	8.76576e-07	-1.55601e-10	-0.531802
169189421	chr3:169189421:T:C	7.91113e-08	-1.7063	-1.23067
169189422	chr3:169189422:G:A	1.58949e-06	0.063345	-3.55835e-10
169190058	chr3:169190058:A:G	2.09919e-06	-0.314683	0.656165
169190073	chr3:169190073:A:G	8.69263e-07	-1.55601e-10	-0.540181
169190465	chr3:169190465:A:G	1.87764e-06	-0.212209	0.442153
169190703	chr3:169190703:T:C	9.26797e-07	-1.55601e-10	-0.476092
169190718	chr3:169190718:G:A	4.74138e-07	-1.55601e-10	-1.14633
169191362	chr3:169191362:T:TG	2.29874e-07	-0.872594	-0.997702
169191941	chr3:169191941:G:A	2.67035e-07	-1.72045	-3.55835e-10
169192054	chr3:169192054:T:C	3.85705e-07	-1.55601e-10	-1.35275
169192166	chr3:169192166:A:G	5.13192e-07	0.26309	-1.33027
169192371	chr3:169192371:A:G	4.6877e-07	-1.55601e-10	-1.15771
169192485	chr3:169192485:G:A	0.000151959	3.52231	1.10124
169192960	chr3:169192960:A:G	4.23595e-07	-1.55601e-10	-1.25905
169193074	chr3:169193074:A:G	1.30857e-07	-1.10727	-1.32645
169193085	chr3:169193085:A:G	1.23131e-05	3.11305	-1.00246
169193228	chr3:169193228:T:C	3.8331e-07	-1.55601e-10	-1.35898
169193423	chr3:169193423:T:C	3.00115e-07	-0.396515	-1.20715
169193535	chr3:169193535:A:G	5.51933e-07	-0.9944	-3.55835e-10
169193545	chr3:169193545:T:C	1.17202e-05	2.60202	-0.540775
169193695	chr3:169193695:C:T	2.36277e-07	-0.545947	-1.29688
169193784	chr3:169193784:A:G	1.12843e-05	3.36989	-1.34655
169193875	chr3:169193875:C:T	3.47791e-07	-0.531258	-0.924966
169194082	chr3:169194082:T:C	6.96751e-07	-1.0445	0.283099
169194321	chr3:169194321:G:C	1.91631e-06	-0.74523	0.995561
169194439	chr3:169194439:A:G	5.63111e-07	-0.974349	-3.55835e-10
169194690	chr3:169194690:T:C	4.02096e-07	-1.55601e-10	-1.31113
169194790	chr3:169194790:G:A	5.10505e-05	4.4047	-0.871954
169195071	chr3:169195071:A:T	6.33435e-07	-1.55601e-10	-0.856668
169195393	chr3:169195393:G:A	5.43107e-05	4.48576	-0.891114
169196014	chr3:169196014:A:G	7.6523e-08	-1.70938	-1.26086
169196502	chr3:169196502:C:G	2.26374e-06	1.50579	-1.08884
169196677	chr3:169196677:G:C	1.60722e-06	-1.55601e-10	0.0744322
169197234	chr3:169197234:C:A	2.05389e-06	0.319664	-3.55835e-10
169197373	chr3:169197373:G:A	3.91509e-07	-1.55601e-10	-1.33782
169198231	chr3:169198231:A:G	2.98744e-07	-1.60824	-3.55835e-10
169198395	chr3:169198395:A:C	1.13873e-06	-1.55601e-10	-0.270157
169198766	chr3:169198766:C:T	4.2459e-07	-1.55601e-10	-1.2567
169198910	chr3:169198910:G:A	2.99853e-07	-1.60453	-3.55835e-10
169199457	chr3:169199457:A:G	3.13045e-06	-0.778798	1.5199
169199494	chr3:169199494:G:A	2.21157e-06	-0.977983	1.37161
169199844	chr3:169199844:A:C	7.19292e-08	-1.70931	-1.32283
169199916	chr3:169199916:A:T	1.26623e-07	-1.14496	-1.32164
169200147	chr3:169200147:G:A	1.27553e-06	-1.55601e-10	-0.156711
169200231	chr3:169200231:T:C	2.78417e-06	-0.818559	1.44244
169200484	chr3:169200484:G:A	4.52525e-07	-1.55601e-10	-1.19298
169200839	chr3:169200839:C:T	1.02422e-06	-0.376137	-3.55835e-10
169200892	chr3:169200892:T:C	4.12173e-07	-1.55601e-10	-1.28638
169201060	chr3:169201060:T:C	7.77251e-08	-1.71728	-1.23737
169201507	chr3:169201507:G:A	5.35733e-05	4.38138	-0.800398
169201975	chr3:169201975:G:C	3.03695e-07	-1.5918	-3.55835e-10
169201997	chr3:169201997:G:A	1.22452e-07	-1.52083	-0.97927
169202202	chr3:169202202:A:T	4.16988e-07	-1.55601e-10	-1.27477
169202285	chr3:169202285:C:T	2.09777e-06	1.48034	-1.13953
169202384	chr3:169202384:C:A	2.97512e-07	-1.61237	-3.55835e-10
169202534	chr3:169202534:GCT:G	1.4539e-06	-0.272328	0.246506
169202967	chr3:169202967:G:T	2.93453e-07	-1.62611	-3.55835e-10
169202992	chr3:169202992:C:T	3.93767e-07	-1.55601e-10	-1.33207
169203067	chr3:169203067:G:T	5.2596e-07	-1.55601e-10	-1.0426
169203068	chr3:169203068:C:T	5.2596e-07	-1.55601e-10	-1.0426
169203174	chr3:169203174:C:G	4.17111e-07	-1.55601e-10	-1.27447
169203189	chr3:169203189:C:T	6.33435e-07	-1.55601e-10	-0.856668
169203426	chr3:169203426:A:C	8.5671e-07	-0.977086	0.422359
169203653	chr3:169203653:C:T	3.87645e-07	-1.55601e-10	-1.34774
169203747	chr3:169203747:A:G	6.43982e-07	-0.840155	-3.55835e-10
169203758	chr3:169203758:C:T	4.22126e-07	-1.26252	-3.55835e-10
169203787	chr3:169203787:G:A	4.91604e-06	1.19243	-3.55835e-10
169204537	chr3:169204537:G:C	3.89399e-07	-1.42636	0.0831361
169204759	chr3:169204759:T:A	2.16581e-06	1.50289	-1.13017
169205638	chr3:169205638:G:A	1.14327e-07	-1.47816	-1.0906
169205749	chr3:169205749:G:A	2.34882e-06	1.59478	-1.14094
169206235	chr3:169206235:T:C	9.04204e-07	-0.97516	0.474388
169206595	chr3:169206595:C:G	3.20898e-07	-1.28437	-0.252338
169207152	chr3:169207152:TA:T	9.57838e-06	2.87868	-1.01924
169207350	chr3:169207350:G:A	6.06662e-07	-1.55601e-10	-0.899854
169207459	chr3:169207459:A:G	1.51681e-05	-1.55601e-10	2.31912
169207535	chr3:169207535:G:A	3.95856e-07	-1.55601e-10	-1.32678
169207806	chr3:169207806:G:A	1.43139e-06	1.31791	-1.35934
169208229	chr3:169208229:A:G	1.03342e-07	-1.63519	-1.0346
169208320	chr3:169208320:A:T	1.57455e-06	-0.442323	0.496223
169208324	chr3:169208324:T:C	2.32007e-06	-1.55601e-10	0.441529
169208846	chr3:169208846:A:T	2.71864e-07	-1.70252	-3.55835e-10
169209125	chr3:169209125:A:G	7.2373e-07	-0.723407	-3.55835e-10
169209509	chr3:169209509:G:GA	8.38307e-08	-1.53688	-1.34214
169209665	chr3:169209665:C:T	1.56938e-06	1.29103	-1.24041
169209737	chr3:169209737:T:C	5.8029e-07	-1.55601e-10	-0.944297
169209796	chr3:169209796:C:T	1.73469e-06	-1.55601e-10	0.15076
169209842	chr3:169209842:T:C	4.14717e-07	-1.55601e-10	-1.28023
169210112	chr3:169210112:G:T	4.7378e-07	-1.55601e-10	-1.14708
169210288	chr3:169210288:T:C	4.49825e-07	-1.55601e-10	-1.19897
169210343	chr3:169210343:A:G	3.88409e-07	-1.55601e-10	-1.34577
169210419	chr3:169210419:G:A	1.76776e-07	-0.777018	-1.35592
169210482	chr3:169210482:A:G	3.23719e-07	-1.63321	0.105257
169210872	chr3:169210872:C:T	0.000637474	7.09341	-1.03597
169210939	chr3:169210939:C:T	1.90896e-07	-0.696177	-1.35992
169211143	chr3:169211143:T:C	4.10599e-07	-1.55601e-10	-1.29021
169211476	chr3:169211476:A:G	5.24551e-07	-1.04528	-3.55835e-10
169212058	chr3:169212058:C:T	2.09204e-07	-1.72141	-0.243107
169212223	chr3:169212223:A:G	8.43141e-08	-1.66549	-1.20779
169212842	chr3:169212842:C:T	1.22906e-07	-1.5939	-0.902508
169212983	chr3:169212983:A:G	1.45685e-06	-1.55601e-10	-0.0237958
169213242	chr3:169213242:T:C	1.80844e-07	-0.758958	-1.35123
169213762	chr3:169213762:A:G	0.000535617	6.91168	-1.02833
169214251	chr3:169214251:G:A	2.03727e-07	-0.631656	-1.35939
169214611	chr3:169214611:A:T	1.20772e-06	-0.211337	-3.55835e-10
169215118	chr3:169215118:C:T	8.2243e-08	-1.56767	-1.33047
169215309	chr3:169215309:G:A	1.37661e-06	0.929875	-1.01032
169215509	chr3:169215509:T:C	3.26188e-07	-1.52035	-3.55835e-10
169215903	chr3:169215903:G:A	9.87633e-07	0.945968	-1.35848
169216090	chr3:169216090:T:C	1.4958e-06	1.2656	-1.26301
169216239	chr3:169216239:A:T	4.04394e-07	-1.55601e-10	-1.30544
169216549	chr3:169216549:A:G	5.41747e-07	-1.55601e-10	-1.01303
169216573	chr3:169216573:C:G	2.79704e-07	-1.67409	-3.55835e-10
169216692	chr3:169216692:G:A	0.000796701	7.12424	-0.843831
169216908	chr3:169216908:GT:G	2.40308e-05	3.09545	-0.316182
169217503	chr3:169217503:G:A	5.68261e-07	-1.55601e-10	-0.965245
169218082	chr3:169218082:C:T	1.27139e-05	3.01771	-0.87509
169218835	chr3:169218835:T:C	8.61959e-07	-1.55601e-10	-0.548618
169218863	chr3:169218863:G:A	2.65342e-07	-1.72681	-3.55835e-10
169218946	chr3:169218946:G:A	1.72996e-07	-0.799631	-1.35493
169218977	chr3:169218977:C:T	3.93089e-07	-1.55601e-10	-1.33379
169219065	chr3:169219065:C:T	1.4942e-06	1.33005	-1.32852
169219066	chr3:169219066:A:G	0.000355481	6.1564	-0.683
169219567	chr3:169219567:T:C	4.41965e-07	-1.55601e-10	-1.21659
169220146	chr3:169220146:A:T	1.39081e-07	-1.01641	-1.35636
169220171	chr3:169220171:T:C	8.93588e-08	-1.67169	-1.14347
169220416	chr3:169220416:T:C	4.32322e-07	-1.55601e-10	-1.23866
169220578	chr3:169220578:G:A	6.01366e-06	0.254188	1.13977
169220632	chr3:169220632:G:A	1.19444e-07	-1.17226	-1.35272
169220835	chr3:169220835:C:T	8.32457e-07	-0.583444	-3.55835e-10
169221175	chr3:169221175:A:G	1.07768e-07	-1.67142	-0.956427
169221289	chr3:169221289:T:C	5.85036e-07	0.0865117	-1.02266
169221626	chr3:169221626:T:A	1.0081e-06	-1.55601e-10	-0.392003
169222690	chr3:169222690:C:T	4.39493e-07	0.11559	-1.33779
169222999	chr3:169222999:C:A	9.92626e-08	-1.46351	-1.24655
169223079	chr3:169223079:C:T	8.10506e-07	-1.55601e-10	-0.610167
169223164	chr3:169223164:A:G	8.46893e-08	-1.56538	-1.30345
169223519	chr3:169223519:G:A	8.33347e-07	-0.582375	-3.55835e-10
169223990	chr3:169223990:AAGAGTGCTTC:A	8.01435e-07	-0.621422	-3.55835e-10
169224551	chr3:169224551:T:C	7.76014e-08	-1.60189	-1.35435
169224584	chr3:169224584:G:A	4.89827e-07	0.2198	-1.33357
169225216	chr3:169225216:A:C	3.95737e-07	-1.55601e-10	-1.32708
169225392	chr3:169225392:G:T	1.65536e-07	-0.977393	-1.22125
169225736	chr3:169225736:C:T	3.99789e-07	-1.55601e-10	-1.31689
169225795	chr3:169225795:A:G	5.13464e-07	-1.51391	0.447262
169225859	chr3:169225859:C:T	4.04656e-07	-1.55601e-10	-1.30479
169225888	chr3:169225888:G:A	6.49263e-07	0.238015	-1.07
169225940	chr3:169225940:C:T	9.47498e-07	-0.908124	0.454123
169226356	chr3:169226356:A:G	1.31778e-07	-1.55517	-0.871534
169226836	chr3:169226836:A:G	6.03801e-05	3.70059	-3.55835e-10
169226865	chr3:169226865:C:T	6.32979e-07	0.213615	-1.071
169227160	chr3:169227160:T:C	4.8153e-07	-1.55601e-10	-1.13086
169227269	chr3:169227269:C:T	3.89843e-07	-1.55601e-10	-1.34208
169227822	chr3:169227822:A:G	4.36872e-07	0.0861851	-1.31437
169229660	chr3:169229660:C:T	9.32749e-06	3.16175	-1.32885
169229722	chr3:169229722:T:G	5.40852e-05	-1.55601e-10	3.59049
169230296	chr3:169230296:C:T	8.58557e-07	0.761386	-1.31396
169230410	chr3:169230410:T:C	3.11034e-07	-0.663396	-0.904526
169230475	chr3:169230475:A:G	9.62031e-08	-1.64599	-1.09537
169230720	chr3:169230720:A:G	3.1773e-07	-1.31374	-0.232885
169230759	chr3:169230759:T:C	9.73456e-07	-1.55601e-10	-0.426973
169231305	chr3:169231305:G:C	5.94757e-07	0.327778	-1.24745
169231402	chr3:169231402:G:T	4.98442e-07	-1.55601e-10	-1.09634
169231596	chr3:169231596:G:A	6.59046e-07	0.359506	-1.17654
169232075	chr3:169232075:T:C	5.78765e-06	0.306371	1.04929
169232953	chr3:169232953:C:A	6.85753e-07	-1.55601e-10	-0.777308
169232984	chr3:169232984:C:T	3.40357e-06	1.88641	-1.06165
169233017	chr3:169233017:G:A	5.09631e-07	0.28657	-1.36071
169233333	chr3:169233333:C:T	1.88111e-06	-0.945819	1.17761
169233483	chr3:169233483:T:C	1.19115e-05	2.07743	-3.55835e-10
169233824	chr3:169233824:C:T	7.77346e-07	0.619655	-1.2716
169234127	chr3:169234127:G:A	1.0665e-07	-1.61919	-1.01909
169234820	chr3:169234820:T:C	1.58044e-06	0.057635	-3.55835e-10
169235094	chr3:169235094:G:A	1.09198e-06	-1.55601e-10	-0.312082
169235580	chr3:169235580:T:C	4.63597e-07	-1.55601e-10	-1.16881
169235594	chr3:169235594:A:T	9.01214e-07	-0.504083	-3.55835e-10
169235603	chr3:169235603:A:AT	1.13778e-06	-1.55601e-10	-0.270994
169235926	chr3:169235926:T:A	7.31702e-07	0.364721	-1.07717
169236074	chr3:169236074:G:A	3.94708e-07	-1.55601e-10	-1.32968
169236114	chr3:169236114:T:G	9.71249e-07	-0.255993	-0.17325
169236366	chr3:169236366:G:A	8.19106e-07	-0.599612	-3.55835e-10
169236459	chr3:169236459:C:A	9.306e-06	3.16074	-1.33016
169236986	chr3:169236986:C:A	8.11257e-07	0.659163	-1.2684
169237292	chr3:169237292:C:T	1.03312e-06	-0.262171	-0.105314
169237632	chr3:169237632:AAAAT:A	4.31019e-07	-0.522044	-0.719631
169237804	chr3:169237804:T:C	1.11522e-07	-1.62422	-0.969385
169238461	chr3:169238461:CA:C	6.46791e-07	0.239166	-1.07497
169238681	chr3:169238681:A:T	9.80127e-07	-0.420144	-3.55835e-10
169239152	chr3:169239152:T:C	7.19403e-06	0.373215	1.19997
169239293	chr3:169239293:T:C	9.42723e-07	-0.313573	-0.14548
169239541	chr3:169239541:ATAT:A	2.22653e-06	-1.55601e-10	0.400372
169239660	chr3:169239660:T:G	1.04679e-06	-0.258427	-0.0959155
169239695	chr3:169239695:T:C	1.26783e-07	-1.22314	-1.2422
169239706	chr3:169239706:G:A	7.61922e-07	0.620373	-1.29235
169239750	chr3:169239750:T:A	8.65039e-07	-0.545052	-3.55835e-10
169239790	chr3:169239790:G:C	7.21076e-07	0.361468	-1.08855
169239897	chr3:169239897:G:A	1.87128e-07	-1.69342	-0.382617
169241542	chr3:169241542:C:T	8.88087e-07	0.83558	-1.35434
169242109	chr3:169242109:T:G	4.02386e-07	-1.55601e-10	-1.31041
169242899	chr3:169242899:CT:C	4.12901e-05	-1.55601e-10	3.32055
169244812	chr3:169244812:A:G	1.47521e-07	-1.54261	-0.771245
169245234	chr3:169245234:T:A	2.96989e-07	-1.61413	-3.55835e-10
169245252	chr3:169245252:C:T	3.87262e-07	-1.55601e-10	-1.34872
169245317	chr3:169245317:AG:A	8.07184e-07	-0.614274	-3.55835e-10
169245576	chr3:169245576:A:C	2.91863e-07	-1.63154	-3.55835e-10
169245609	chr3:169245609:A:G	9.10101e-07	-1.55601e-10	-0.494271
169245728	chr3:169245728:T:A	1.11742e-07	-1.5858	-1.00584
169245780	chr3:169245780:G:A	9.99758e-07	-1.55601e-10	-0.400313
169245904	chr3:169245904:C:G	1.35657e-07	-1.59063	-0.807063
169246450	chr3:169246450:A:G	6.56031e-07	0.213478	-1.0351
169246468	chr3:169246468:A:C	9.05622e-07	-0.499204	-3.55835e-10
169246830	chr3:169246830:T:C	1.59063e-07	-0.892169	-1.34636
169246911	chr3:169246911:A:G	9.2759e-08	-1.61108	-1.16674
169247292	chr3:169247292:C:A	3.9499e-07	-1.55601e-10	-1.32897
169248230	chr3:169248230:T:G	9.4142e-07	-0.460437	-3.55835e-10
169248647	chr3:169248647:T:C	5.55856e-07	-0.987317	-3.55835e-10
169248763	chr3:169248763:G:A	6.22969e-07	-0.29889	-0.574439
169248833	chr3:169248833:G:T	1.43078e-07	-1.68428	-0.660152
169249078	chr3:169249078:A:G	4.15584e-07	-1.55601e-10	-1.27814
169249334	chr3:169249334:C:T	1.85643e-06	-0.885018	1.1036
169249336	chr3:169249336:G:A	1.00509e-06	-0.936009	0.541019
169249422	chr3:169249422:C:T	2.65857e-07	-1.72487	-3.55835e-10
169249535	chr3:169249535:C:T	1.85212e-06	-0.871002	1.08726
169249738	chr3:169249738:A:G	2.72715e-07	-1.6994	-3.55835e-10
169249818	chr3:169249818:G:A	6.95082e-07	-0.225139	-0.538657
169249832	chr3:169249832:A:C	4.75032e-07	-1.55601e-10	-1.14444
169249986	chr3:169249986:A:G	4.92358e-07	-1.55601e-10	-1.10862
169250479	chr3:169250479:C:CT	4.1749e-07	-1.55601e-10	-1.27357
169250929	chr3:169250929:AAAG:A	1.09602e-06	-1.55601e-10	-0.308388
169251016	chr3:169251016:G:A	1.11888e-06	-1.55601e-10	-0.287746
169251345	chr3:169251345:A:T	4.95138e-07	-0.0264331	-1.07656
169252404	chr3:169252404:C:T	7.87723e-07	-0.0640055	-0.574674
169252738	chr3:169252738:A:G	7.13757e-07	0.565053	-1.30234
169252984	chr3:169252984:C:T	5.69999e-07	-0.962191	-3.55835e-10
169253443	chr3:169253443:A:G	5.52931e-07	-0.400874	-0.591718
169253683	chr3:169253683:T:A	1.08568e-07	-1.67717	-0.94328
169254218	chr3:169254218:T:C	4.11005e-07	-1.55601e-10	-1.28922
169254265	chr3:169254265:C:A	5.50455e-07	0.289791	-1.28687
169254704	chr3:169254704:A:G	2.35919e-07	-0.63862	-1.20572
169254775	chr3:169254775:C:T	2.76613e-07	-1.68521	-3.55835e-10
169254965	chr3:169254965:C:T	4.35737e-07	-1.55601e-10	-1.23079
169255014	chr3:169255014:A:G	1.40532e-06	1.22235	-1.28216
169255019	chr3:169255019:C:T	6.10448e-07	-1.55601e-10	-0.893633
169255056	chr3:169255056:A:G	4.01367e-07	-1.55601e-10	-1.31295
169255660	chr3:169255660:A:G	7.31731e-07	-1.55601e-10	-0.712413
169256113	chr3:169256113:T:C	1.13281e-06	-1.55601e-10	-0.275368
169256273	chr3:169256273:G:A	5.64048e-06	1.3299	-3.55835e-10
169256427	chr3:169256427:T:C	1.29118e-05	3.06677	-0.908697
169256562	chr3:169256562:C:T	4.51316e-07	-1.55601e-10	-1.19566
169256835	chr3:169256835:A:G	5.31435e-07	-1.55601e-10	-1.03224
169257095	chr3:169257095:G:GT	1.01089e-06	-1.55601e-10	-0.389235
169257607	chr3:169257607:G:A	1.55027e-06	-1.06198	1.10033
169257692	chr3:169257692:T:C	5.10905e-07	-1.55601e-10	-1.07164
169257835	chr3:169257835:A:C	3.14934e-06	2.06234	-1.31522
169258137	chr3:169258137:T:C	5.42564e-05	-1.55601e-10	3.59365
169258984	chr3:169258984:A:T	5.42592e-07	-1.55601e-10	-1.01147
169259077	chr3:169259077:G:C	8.84069e-07	0.825925	-1.34922
169259116	chr3:169259116:G:T	5.60132e-06	1.04458	0.278349
169259709	chr3:169259709:C:G	3.83417e-07	-1.55601e-10	-1.3587
169259719	chr3:169259719:C:A	3.95215e-07	-1.55601e-10	-1.3284
169260241	chr3:169260241:T:C	2.76417e-07	-1.22583	-0.460084
169260794	chr3:169260794:A:T	8.69618e-07	-1.55601e-10	-0.539772
169261439	chr3:169261439:C:T	3.82737e-07	-1.55601e-10	-1.36048
169261594	chr3:169261594:G:A	9.29468e-07	-1.55601e-10	-0.473213
169261726	chr3:169261726:AAGG:A	2.66178e-07	-1.72366	-3.55835e-10
169261844	chr3:169261844:C:G	2.61671e-06	-1.55601e-10	0.561845
169262353	chr3:169262353:T:C	1.83026e-06	-1.55601e-10	0.204386
169262516	chr3:169262516:T:G	9.43931e-07	-1.55601e-10	-0.457773
169263229	chr3:169263229:C:T	2.79882e-07	-1.67346	-3.55835e-10
169263305	chr3:169263305:T:G	4.0261e-07	-1.55601e-10	-1.30986
169263318	chr3:169263318:C:T	4.19205e-06	-1.55601e-10	1.03312
169263643	chr3:169263643:C:T	4.24638e-07	-1.55601e-10	-1.25659
169263679	chr3:169263679:TA:T	2.65255e-07	-1.72713	-3.55835e-10
169263761	chr3:169263761:T:C	4.80391e-07	-1.55601e-10	-1.13323
169263859	chr3:169263859:T:G	4.27841e-07	-1.55601e-10	-1.24908
169263989	chr3:169263989:GA:G	1.71074e-05	2.43944	-3.55835e-10
169264089	chr3:169264089:T:C	1.00017e-07	-1.52939	-1.1731
169264278	chr3:169264278:T:C	9.04242e-08	-1.54382	-1.25949
169264476	chr3:169264476:A:T	1.70604e-07	-0.898215	-1.27026
169264590	chr3:169264590:T:C	3.87932e-07	-1.55601e-10	-1.347
169264758	chr3:169264758:T:G	4.72371e-07	-1.55601e-10	-1.15006
169264784	chr3:169264784:C:A	1.29623e-07	-1.08909	-1.3541
169264898	chr3:169264898:C:T	5.89594e-07	-1.55601e-10	-0.928392
169265082	chr3:169265082:T:C	8.00568e-08	-1.72743	-1.19766
169265437	chr3:169265437:T:C	3.12289e-07	-1.58242	0.0185245
169265759	chr3:169265759:A:G	1.73524e-07	-1.69415	-0.45736
169265832	chr3:169265832:C:A	1.41447e-07	-1.2042	-1.15171
169267045	chr3:169267045:C:T	3.93707e-07	-1.55601e-10	-1.33222
169267268	chr3:169267268:T:G	2.69013e-07	-1.71306	-3.55835e-10
169267489	chr3:169267489:C:A	3.94123e-07	-1.55601e-10	-1.33116
169267656	chr3:169267656:T:C	1.44745e-06	-1.55601e-10	-0.0302677
169269179	chr3:169269179:G:A	3.91632e-07	-1.55601e-10	-1.3375
169269292	chr3:169269292:G:A	9.32985e-08	-1.61291	-1.15911
169269504	chr3:169269504:C:T	9.92612e-07	-1.55601e-10	-0.407486
169269528	chr3:169269528:T:C	5.76461e-07	-1.55601e-10	-0.950918
169269672	chr3:169269672:A:G	2.66541e-07	-1.7223	-3.55835e-10
169269677	chr3:169269677:C:T	4.01657e-07	-1.55601e-10	-1.31223
169269973	chr3:169269973:T:G	3.25765e-07	-1.52165	-3.55835e-10
169270535	chr3:169270535:G:C	2.65423e-07	-1.7265	-3.55835e-10
169270760	chr3:169270760:A:G	1.11103e-05	1.08582	0.921983
169270847	chr3:169270847:A:G	8.53371e-07	-1.55601e-10	-0.558631
169270921	chr3:169270921:C:T	9.64111e-08	-1.68869	-1.05052
169270923	chr3:169270923:G:A	9.75236e-08	-1.68421	-1.04353
169271171	chr3:169271171:G:A	4.26095e-07	-1.55601e-10	-1.25316
169271386	chr3:169271386:C:T	1.14185e-07	-1.27677	-1.29323
169271429	chr3:169271429:A:G	7.07006e-08	-1.72831	-1.32107
169271603	chr3:169271603:T:C	3.85035e-07	-1.55601e-10	-1.35449
169271640	chr3:169271640:G:A	4.50967e-07	-1.55601e-10	-1.19643
169271663	chr3:169271663:C:T	4.32364e-07	-1.55601e-10	-1.23856
169272122	chr3:169272122:C:T	1.04589e-07	-1.29701	-1.36078
169272371	chr3:169272371:A:G	3.82876e-07	-1.55601e-10	-1.36011
169272386	chr3:169272386:T:G	4.11456e-07	-1.55601e-10	-1.28812
169272510	chr3:169272510:A:T	9.18348e-05	-1.55601e-10	4.11992
169273350	chr3:169273350:G:A	6.16165e-07	-1.55601e-10	-0.884312
169273591	chr3:169273591:G:A	5.87137e-07	-1.55601e-10	-0.932568
169273607	chr3:169273607:G:A	3.89738e-07	-1.55601e-10	-1.34235
169273635	chr3:169273635:C:T	4.45165e-07	-1.55601e-10	-1.20938
169274017	chr3:169274017:G:T	4.68489e-07	-1.55601e-10	-1.15831
169274068	chr3:169274068:C:T	6.07746e-07	-1.55601e-10	-0.898068
169274232	chr3:169274232:A:G	4.50212e-07	-1.55601e-10	-1.19811
169274702	chr3:169274702:T:C	3.14419e-07	-1.5571	-3.55835e-10
169274790	chr3:169274790:C:G	4.46062e-07	-1.55601e-10	-1.20737
169275439	chr3:169275439:G:A	3.83233e-07	-1.55601e-10	-1.35918
169275976	chr3:169275976:C:T	4.03769e-07	-1.55601e-10	-1.30698
169276314	chr3:169276314:G:A	1.68273e-06	-1.55601e-10	0.120346
169276905	chr3:169276905:T:C	1.14149e-07	-1.2133	-1.35703
169277138	chr3:169277138:T:C	7.54837e-08	-1.65521	-1.32869
169278631	chr3:169278631:T:G	7.95416e-07	-1.55601e-10	-0.628961
169278776	chr3:169278776:A:G	2.81861e-06	0.636175	-3.55835e-10
169279152	chr3:169279152:G:A	3.94788e-07	-1.55601e-10	-1.32948
169279786	chr3:169279786:GT:G	1.35346e-07	-1.71941	-0.680587
169280534	chr3:169280534:A:G	3.1066e-07	-1.60547	0.0363374
169280634	chr3:169280634:G:A	3.82629e-07	-1.55601e-10	-1.36076
169280844	chr3:169280844:A:C	3.10382e-07	-1.60395	0.0339313
169281397	chr3:169281397:AAATT:A	2.79509e-07	-1.67479	-3.55835e-10
169281784	chr3:169281784:C:G	4.18859e-07	-1.55601e-10	-1.27029
169282444	chr3:169282444:G:T	6.78467e-07	-1.55601e-10	-0.78799
169282547	chr3:169282547:G:A	2.68162e-07	-1.60112	-0.115121
169282868	chr3:169282868:T:C	1.51881e-07	-1.29094	-0.993791
169282883	chr3:169282883:T:A	1.50323e-07	-1.28909	-1.00595
169283401	chr3:169283401:C:T	2.71612e-07	-1.70345	-3.55835e-10
169284278	chr3:169284278:G:A	4.31192e-07	-1.55601e-10	-1.24127
169284496	chr3:169284496:T:C	2.83792e-07	-1.56702	-0.0925591
169284573	chr3:169284573:A:G	7.38029e-08	-1.69397	-1.31245
169285126	chr3:169285126:T:A	3.88365e-07	-1.55601e-10	-1.34588
169285265	chr3:169285265:C:T	5.10958e-07	-1.55601e-10	-1.07154
169285417	chr3:169285417:G:A	1.34959e-07	-1.66446	-0.738392
169285464	chr3:169285464:T:C	3.11405e-06	0.735855	-3.55835e-10
169285546	chr3:169285546:A:T	2.78103e-07	-1.56248	-0.117357
169285853	chr3:169285853:T:G	1.85891e-07	-1.24403	-0.838633
169286030	chr3:169286030:C:T	5.99907e-07	-1.26172	0.350671
169286411	chr3:169286411:G:A	2.97344e-07	-1.57225	-0.0406865
169286579	chr3:169286579:A:G	3.917e-07	-1.55601e-10	-1.33733
169286630	chr3:169286630:T:C	2.82262e-07	-1.55131	-0.113677
169287031	chr3:169287031:T:C	2.27994e-07	-0.630132	-1.24838
169287232	chr3:169287232:A:G	5.64131e-07	-1.55601e-10	-0.972539
169287725	chr3:169287725:G:A	5.98498e-07	-1.55601e-10	-0.913402
169287994	chr3:169287994:C:T	2.51588e-07	-0.585361	-1.19467
169288056	chr3:169288056:G:A	3.9731e-07	-1.55601e-10	-1.32311
169288170	chr3:169288170:T:C	2.41015e-07	-0.602596	-1.22037
169288253	chr3:169288253:T:C	1.1026e-07	-1.56963	-1.03536
169288350	chr3:169288350:T:TA	3.95512e-07	-1.55601e-10	-1.32764
169288615	chr3:169288615:T:C	3.42468e-06	-1.55601e-10	0.830937
169288647	chr3:169288647:A:G	5.1497e-06	-1.55601e-10	1.23887
169288732	chr3:169288732:A:C	4.15391e-07	-1.55601e-10	-1.27861
169288880	chr3:169288880:T:C	2.5299e-07	-0.552138	-1.22234
169288973	chr3:169288973:A:G	1.14812e-06	-1.55601e-10	-0.261942
169289116	chr3:169289116:T:C	4.02028e-07	-1.55601e-10	-1.3113
169289646	chr3:169289646:T:C	4.07454e-07	-1.55601e-10	-1.2979
169290205	chr3:169290205:T:C	3.04868e-06	-1.55601e-10	0.714638
169290234	chr3:169290234:T:C	3.99414e-07	-1.53287	0.215041
169290401	chr3:169290401:T:C	9.53642e-07	-1.55601e-10	-0.447537
169290504	chr3:169290504:A:G	6.80095e-07	0.287816	-1.07341
169290535	chr3:169290535:A:G	4.81497e-07	-1.55601e-10	-1.13093
169290555	chr3:169290555:T:C	1.01017e-06	-1.55601e-10	-0.389949
169290604	chr3:169290604:G:T	4.4708e-07	-1.55601e-10	-1.20509
169290910	chr3:169290910:A:G	5.81799e-07	-1.18177	0.240066
169291604	chr3:169291604:T:C	3.86271e-07	-1.04987	-0.301415
169291733	chr3:169291733:G:A	5.17663e-07	-1.0585	-3.55835e-10
169292412	chr3:169292412:T:A	3.91953e-07	-1.55601e-10	-1.33668
169292439	chr3:169292439:A:G	8.05226e-08	-1.56304	-1.35625
169292993	chr3:169292993:C:A	2.65131e-07	-1.7276	-3.55835e-10
169293862	chr3:169293862:C:T	7.62394e-07	-1.55601e-10	-0.671363
169294004	chr3:169294004:T:A	5.82668e-07	-1.55601e-10	-0.940209
169294155	chr3:169294155:T:G	8.88644e-08	-1.72441	-1.09631
169294839	chr3:169294839:G:A	2.93578e-07	-1.62568	-3.55835e-10
169294969	chr3:169294969:G:A	3.87241e-07	-1.55601e-10	-1.34878
169295674	chr3:169295674:T:C	1.62571e-06	-1.55601e-10	0.0858756
169295768	chr3:169295768:T:C	3.88991e-07	-1.55601e-10	-1.34427
169295800	chr3:169295800:G:A	1.24569e-07	-1.63672	-0.846251
169295857	chr3:169295857:T:C	6.93125e-08	-1.72202	-1.34718
169295994	chr3:169295994:C:A	3.89565e-07	-1.55601e-10	-1.3428
169296161	chr3:169296161:C:T	6.11704e-07	-0.891578	-3.55835e-10
169296533	chr3:169296533:T:C	6.99969e-08	-1.7212	-1.33817
169296542	chr3:169296542:A:G	2.23912e-07	-0.652627	-1.24395
169297210	chr3:169297210:G:A	1.16379e-06	-1.55601e-10	-0.248389
169297231	chr3:169297231:A:G	9.1062e-08	-1.72633	-1.06996
169297644	chr3:169297644:AT:A	9.05227e-08	-1.72708	-1.07515
169298472	chr3:169298472:T:G	1.65845e-06	-1.55601e-10	0.105811
169298586	chr3:169298586:G:A	1.03501e-07	-1.67686	-0.991385
169298686	chr3:169298686:T:A	1.11586e-07	-1.40466	-1.18837
169299196	chr3:169299196:A:G	6.95189e-08	-1.72615	-1.34008
169299260	chr3:169299260:C:T	3.89804e-07	-1.55601e-10	-1.34218
169299318	chr3:169299318:C:T	3.52466e-06	-1.55601e-10	0.859712
169299339	chr3:169299339:G:A	7.03271e-08	-1.72128	-1.33339
169299368	chr3:169299368:C:T	6.8124e-07	0.570238	-1.35415
169299492	chr3:169299492:G:A	6.93378e-08	-1.72792	-1.34091
169299564	chr3:169299564:A:C	1.0034e-06	-1.55601e-10	-0.396675
169299605	chr3:169299605:G:A	1.17186e-07	-1.72624	-0.817818
169299683	chr3:169299683:T:C	2.01876e-07	-1.42917	-0.571004
169300263	chr3:169300263:T:C	6.77527e-07	-1.55601e-10	-0.789377
169300343	chr3:169300343:T:G	2.92335e-07	-1.62993	-3.55835e-10
169300748	chr3:169300748:A:G	8.03947e-08	-1.71429	-1.20659
169300995	chr3:169300995:C:A	6.9331e-08	-1.71906	-1.34987
169301600	chr3:169301600:C:T	3.87268e-07	-1.55601e-10	-1.34871
169301704	chr3:169301704:G:A	1.3112e-07	-1.34866	-1.08306
169301745	chr3:169301745:A:G	2.67325e-07	-1.71936	-3.55835e-10
169302118	chr3:169302118:C:T	9.39951e-07	-1.65935	1.19736
169302496	chr3:169302496:A:G	7.68928e-07	-1.55601e-10	-0.662829
169303608	chr3:169303608:C:T	1.91974e-06	-1.55601e-10	0.252121
169303640	chr3:169303640:C:A	6.87694e-08	-1.72499	-1.35207
169304534	chr3:169304534:G:A	7.99451e-08	-1.71442	-1.21207
169304677	chr3:169304677:C:T	5.41474e-07	-1.55601e-10	-1.01353
169305220	chr3:169305220:A:G	7.68928e-07	-1.55601e-10	-0.662829
169305300	chr3:169305300:T:C	2.66395e-07	-1.72284	-3.55835e-10
169305360	chr3:169305360:T:A	5.98041e-07	-1.55601e-10	-0.914167
169305516	chr3:169305516:G:A	3.88004e-07	-1.55601e-10	-1.34681
169306043	chr3:169306043:G:A	1.31899e-07	-1.06508	-1.36071
169306164	chr3:169306164:A:G	3.42371e-07	-1.47193	-3.55835e-10
169306378	chr3:169306378:A:G	3.26291e-07	-1.52004	-3.55835e-10
169306400	chr3:169306400:A:G	7.79691e-08	-1.71578	-1.23573
169306720	chr3:169306720:A:T	1.48431e-07	-0.948473	-1.35923
169307007	chr3:169307007:T:C	1.03164e-07	-1.72834	-0.943166
169307026	chr3:169307026:C:T	1.32634e-07	-1.5139	-0.906334
169307332	chr3:169307332:T:C	7.94069e-07	-1.55601e-10	-0.630656
169307683	chr3:169307683:C:T	4.4569e-07	-1.55601e-10	-1.2082
169307837	chr3:169307837:C:A	6.83323e-08	-1.7273	-1.35614
169308204	chr3:169308204:G:A	4.87006e-07	-1.55601e-10	-1.11955
169308211	chr3:169308211:T:C	1.52331e-07	-0.991177	-1.29059
169308342	chr3:169308342:G:T	1.53777e-07	-0.996677	-1.27565
169308371	chr3:169308371:T:C	1.54303e-07	-0.987092	-1.28182
169308555	chr3:169308555:T:A	4.07456e-07	-1.55601e-10	-1.29789
169310038	chr3:169310038:G:A	1.36132e-07	-1.4212	-0.973003
169310267	chr3:169310267:A:G	8.43557e-07	-1.55601e-10	-0.570198
169310751	chr3:169310751:G:A	1.24449e-07	-1.13406	-1.34987
169311181	chr3:169311181:C:A	5.53e-07	-1.55601e-10	-0.992468
169312078	chr3:169312078:T:C	1.64758e-07	-1.48926	-0.714088
169312098	chr3:169312098:G:C	6.8407e-08	-1.72834	-1.35401
169312191	chr3:169312191:A:G	7.41566e-08	-1.67266	-1.32898
169312236	chr3:169312236:G:A	2.42201e-07	-0.672416	-1.14564
169312518	chr3:169312518:G:A	1.07635e-06	0.997937	-1.32443
169312626	chr3:169312626:C:T	4.86945e-07	-1.55601e-10	-1.11968
169312635	chr3:169312635:C:G	1.18145e-07	-1.7245	-0.811412
169313159	chr3:169313159:A:G	7.55116e-07	-1.55601e-10	-0.680954
169313299	chr3:169313299:TTGCAG:T	8.4425e-08	-1.60808	-1.26388
169313593	chr3:169313593:G:A	4.66063e-07	-1.55601e-10	-1.1635
169313682	chr3:169313682:T:C	8.17208e-08	-1.61682	-1.2877
169313817	chr3:169313817:A:G	4.06752e-07	-1.55601e-10	-1.29962
169313927	chr3:169313927:A:G	1.20975e-07	-1.18609	-1.32615
169313928	chr3:169313928:A:T	1.23715e-07	-1.16576	-1.32409
169314199	chr3:169314199:C:T	1.18795e-07	-1.19599	-1.33444
169314218	chr3:169314218:C:T	7.35347e-08	-1.66848	-1.34159
169314312	chr3:169314312:A:G	8.15549e-08	-1.61937	-1.28718
169314337	chr3:169314337:C:G	1.18338e-07	-1.19454	-1.33974
169314495	chr3:169314495:G:A	4.20047e-07	-1.55601e-10	-1.26746
169314735	chr3:169314735:G:A	9.25376e-07	-0.477626	-3.55835e-10
169314816	chr3:169314816:A:T	3.8262e-07	-1.55601e-10	-1.36078
169314936	chr3:169314936:C:T	3.84234e-07	-1.55601e-10	-1.35657
169315001	chr3:169315001:A:C	7.42505e-07	-1.55601e-10	-0.697796
169315304	chr3:169315304:C:T	3.85076e-07	-1.55601e-10	-1.35439
169315506	chr3:169315506:C:T	7.25801e-08	-1.66236	-1.36078
169316191	chr3:169316191:T:C	5.34283e-07	-1.55601e-10	-1.0269
169316734	chr3:169316734:G:A	7.9496e-08	-1.68754	-1.24458
169317132	chr3:169317132:T:A	8.09285e-07	-1.55601e-10	-0.611675
169317265	chr3:169317265:T:C	6.85488e-08	-1.72754	-1.35274
169317806	chr3:169317806:G:A	3.8399e-07	-1.55601e-10	-1.35721
169317874	chr3:169317874:T:C	8.30373e-07	-1.55601e-10	-0.585951
169318258	chr3:169318258:G:A	1.28073e-07	-1.3152	-1.14002
169318301	chr3:169318301:C:A	7.19283e-08	-1.72817	-1.30399
169318407	chr3:169318407:A:G	3.99783e-07	-1.55601e-10	-1.3169
169318883	chr3:169318883:G:A	3.86025e-07	-1.55601e-10	-1.35192
169319188	chr3:169319188:G:A	1.22113e-07	-1.25963	-1.24325
169319341	chr3:169319341:G:T	8.97934e-07	0.852584	-1.36031
169319355	chr3:169319355:G:A	6.82501e-08	-1.72761	-1.35703
169320115	chr3:169320115:G:A	7.90363e-08	-1.71576	-1.22216
169320152	chr3:169320152:G:A	7.78498e-08	-1.69359	-1.25946
169320392	chr3:169320392:A:C	9.30231e-07	-1.55601e-10	-0.472393
169320652	chr3:169320652:G:A	8.83513e-08	-1.71154	-1.11496
169320911	chr3:169320911:G:A	7.37133e-08	-1.64917	-1.35847
169320920	chr3:169320920:T:C	8.43339e-07	-1.55601e-10	-0.570456
169321377	chr3:169321377:T:C	4.09329e-07	-1.55601e-10	-1.29331
169321411	chr3:169321411:G:A	3.39519e-07	-1.4803	-3.55835e-10
169321413	chr3:169321413:G:A	5.41143e-07	-1.55601e-10	-1.01414
169321461	chr3:169321461:G:A	4.65641e-07	0.0856178	-1.25003
169321486	chr3:169321486:A:T	2.01586e-06	-1.55601e-10	0.300977
169321597	chr3:169321597:A:G	6.90487e-08	-1.72809	-1.34493
169321939	chr3:169321939:G:C	7.24183e-07	0.186601	-0.909383
169321988	chr3:169321988:T:C	4.56821e-07	-1.55601e-10	-1.18353
169322182	chr3:169322182:T:C	1.17164e-07	-1.18471	-1.35955
169322187	chr3:169322187:T:C	1.55517e-07	-1.66213	-0.598936
169322221	chr3:169322221:G:A	4.44856e-07	-1.55601e-10	-1.21007
169322285	chr3:169322285:C:G	2.62052e-07	-1.264	-0.475285
169322406	chr3:169322406:C:T	3.96549e-07	-1.27957	-0.0454548
169322473	chr3:169322473:G:A	3.32593e-07	-1.50091	-3.55835e-10
169322752	chr3:169322752:C:T	6.00658e-07	-1.55601e-10	-0.9098
169322806	chr3:169322806:T:C	1.09861e-06	-0.306021	-3.55835e-10
169322855	chr3:169322855:A:G	2.79449e-07	-1.08287	-0.592136
169323124	chr3:169323124:G:A	6.43049e-07	-1.55601e-10	-0.841605
169323164	chr3:169323164:T:A	5.5942e-07	-1.55601e-10	-0.980926
169324788	chr3:169324788:G:A	5.6225e-07	-1.55601e-10	-0.97588
169325164	chr3:169325164:C:G	7.01004e-08	-1.71624	-1.34166
169325191	chr3:169325191:C:T	3.83723e-07	-1.55601e-10	-1.35791
169325382	chr3:169325382:A:G	7.04436e-08	-1.71542	-1.33759
169325571	chr3:169325571:A:G	5.09423e-07	-1.55601e-10	-1.07455
169325662	chr3:169325662:C:T	9.6468e-07	-1.55601e-10	-0.43603
169325912	chr3:169325912:T:C	3.96941e-07	-1.55601e-10	-1.32404
169326146	chr3:169326146:G:C	7.47728e-08	-1.63497	-1.3584
169326284	chr3:169326284:A:G	7.90232e-08	-1.58865	-1.34943
169326291	chr3:169326291:C:T	8.00109e-08	-1.57522	-1.35045
169326368	chr3:169326368:CT:C	8.17189e-08	-1.54907	-1.35547
169327338	chr3:169327338:A:T	5.44264e-07	-1.00839	-3.55835e-10
169327544	chr3:169327544:G:A	6.95923e-07	-1.55601e-10	-0.762587
169327876	chr3:169327876:C:T	9.16601e-08	-1.43192	-1.35782
169328520	chr3:169328520:A:T	7.739e-08	-1.70586	-1.2531
169328598	chr3:169328598:T:A	1.19921e-07	-1.19804	-1.32295
169328645	chr3:169328645:G:C	4.77512e-07	-1.55601e-10	-1.13924
169328767	chr3:169328767:G:C	1.87516e-05	-1.54054	4.07174
169329166	chr3:169329166:C:T	4.43339e-07	-1.55601e-10	-1.21349
169329396	chr3:169329396:A:G	1.16912e-07	-1.1867	-1.3597
169330308	chr3:169330308:G:T	3.85958e-07	-1.55601e-10	-1.3521
169330442	chr3:169330442:G:A	9.0324e-08	-1.44524	-1.35919
169330603	chr3:169330603:C:T	3.4057e-07	-1.47721	-3.55835e-10
169330678	chr3:169330678:C:T	7.42034e-08	-1.71795	-1.28307
169330802	chr3:169330802:C:T	0.000291269	-1.55601e-10	5.27418
169330903	chr3:169330903:T:C	3.85758e-07	-1.55601e-10	-1.35262
169331601	chr3:169331601:G:A	9.4955e-07	-1.55601e-10	-0.451838
169332828	chr3:169332828:G:C	7.09085e-07	-1.55601e-10	-0.74385
169333082	chr3:169333082:C:T	4.038e-07	-1.55601e-10	-1.30691
169333221	chr3:169333221:A:T	0.000283076	-1.55601e-10	5.24564
169333237	chr3:169333237:G:A	4.79306e-07	-1.6958	0.560309
169334436	chr3:169334436:T:C	3.6717e-06	-1.07568	1.97626
169334566	chr3:169334566:TGAG:T	3.46481e-07	-1.46	-3.55835e-10
169335476	chr3:169335476:G:A	1.39389e-07	-1.21006	-1.1605
169335699	chr3:169335699:A:T	7.61708e-06	-1.55601e-10	1.63032
169336036	chr3:169336036:T:G	4.0039e-07	-1.55601e-10	-1.31539
169336728	chr3:169336728:A:T	1.04754e-05	-1.55601e-10	1.94896
169336994	chr3:169336994:T:C	1.07458e-05	-1.55601e-10	1.97444
169337246	chr3:169337246:T:C	3.82633e-07	-1.55601e-10	-1.36075
169337413	chr3:169337413:C:T	4.52974e-07	-1.70028	0.50829
169337526	chr3:169337526:T:G	7.80404e-08	-1.69874	-1.25186
169337545	chr3:169337545:G:T	7.84921e-08	-1.69297	-1.25186
169337753	chr3:169337753:C:T	4.06885e-07	-1.55601e-10	-1.2993
169337909	chr3:169337909:C:A	2.50646e-06	0.814823	-0.296021
169337984	chr3:169337984:G:T	3.96382e-07	-1.55601e-10	-1.32545
169338140	chr3:169338140:TC:T	2.74394e-07	-1.69326	-3.55835e-10
169338502	chr3:169338502:G:A	4.37333e-07	-1.55601e-10	-1.22713
169338883	chr3:169338883:T:C	7.9878e-08	-1.69281	-1.23452
169339195	chr3:169339195:T:C	4.30964e-07	-1.55601e-10	-1.2418
169339768	chr3:169339768:A:G	4.2133e-07	-1.55601e-10	-1.26441
169339869	chr3:169339869:G:A	9.86276e-07	-1.55601e-10	-0.41389
169340111	chr3:169340111:T:C	3.23659e-07	-1.52814	-3.55835e-10
169340221	chr3:169340221:G:A	4.91631e-07	-1.55601e-10	-1.1101
169340243	chr3:169340243:C:T	7.9627e-08	-1.67889	-1.25158
169340307	chr3:169340307:A:C	5.0145e-07	-1.55601e-10	-1.09032
169340842	chr3:169340842:T:A	7.94867e-08	-1.68555	-1.24668
169341217	chr3:169341217:T:TA	3.31821e-07	-1.50323	-3.55835e-10
169341977	chr3:169341977:C:T	1.27595e-05	-1.31068	3.45689
169342298	chr3:169342298:T:C	4.05959e-07	-1.55601e-10	-1.30157
169343407	chr3:169343407:T:C	1.3999e-06	-1.55601e-10	-0.0636689
169343409	chr3:169343409:G:A	4.00181e-07	-1.55601e-10	-1.31591
169344004	chr3:169344004:GT:G	3.99653e-07	-1.55601e-10	-1.31723
169344334	chr3:169344334:T:C	3.30899e-07	-1.50601	-3.55835e-10
169344441	chr3:169344441:G:C	1.00706e-06	-1.14448	0.751441
169345225	chr3:169345225:C:T	4.31148e-07	-1.55601e-10	-1.24138
169345333	chr3:169345333:C:T	8.42355e-07	-1.55601e-10	-0.571624
169345393	chr3:169345393:C:A	8.26347e-08	-1.6708	-1.2226
169345540	chr3:169345540:C:T	3.33964e-07	-1.49679	-3.55835e-10
169345567	chr3:169345567:C:T	6.65817e-07	-1.55601e-10	-0.806811
169345841	chr3:169345841:C:T	3.44784e-07	-1.46491	-3.55835e-10
169346283	chr3:169346283:T:C	3.97113e-07	-1.55601e-10	-1.32361
169346465	chr3:169346465:A:G	7.83733e-08	-1.66141	-1.28493
169346603	chr3:169346603:AG:A	5.24694e-07	-1.55601e-10	-1.04501
169346715	chr3:169346715:T:A	7.55428e-07	-1.55601e-10	-0.680542
169348190	chr3:169348190:TTCTG:T	1.41537e-07	-1.58151	-0.773762
169348444	chr3:169348444:A:G	8.26935e-07	-1.55601e-10	-0.590099
169348900	chr3:169348900:G:A	6.71786e-07	-1.55601e-10	-0.797886
169349811	chr3:169349811:A:G	8.22508e-07	-1.55601e-10	-0.595468
169350289	chr3:169350289:C:A	6.04124e-05	-1.55601e-10	3.70112
169351366	chr3:169351366:A:G	1.15654e-07	-1.22276	-1.33446
169351377	chr3:169351377:T:G	4.13426e-07	-1.55601e-10	-1.28335
169351783	chr3:169351783:T:C	1.19052e-06	-1.55601e-10	-0.225679
169351920	chr3:169351920:G:A	4.07242e-07	-1.55601e-10	-1.29842
169352778	chr3:169352778:C:T	6.01737e-05	-1.55601e-10	3.69716
169352823	chr3:169352823:G:A	5.98976e-06	-1.4517	2.84168
169353010	chr3:169353010:A:G	3.21238e-07	-1.53564	-3.55835e-10
169353386	chr3:169353386:T:C	3.04102e-07	-1.59046	-3.55835e-10
169353418	chr3:169353418:T:A	4.41665e-07	-1.55601e-10	-1.21727
169353462	chr3:169353462:A:G	6.95404e-06	-1.48089	3.02015
169353582	chr3:169353582:T:C	3.68649e-07	-1.10534	-0.292639
169354443	chr3:169354443:T:G	6.07801e-07	-1.72761	0.829634
169355217	chr3:169355217:G:C	1.21868e-07	-1.17273	-1.33216
169355577	chr3:169355577:T:A	6.23361e-07	-1.55601e-10	-0.872701
169357280	chr3:169357280:C:T	7.24077e-07	-1.55601e-10	-0.722928
169357290	chr3:169357290:G:A	1.32222e-06	-1.55601e-10	-0.120759
169357451	chr3:169357451:C:T	0.000306075	0.739179	4.58458
169357518	chr3:169357518:T:C	3.50742e-06	-1.55601e-10	0.85481
169359003	chr3:169359003:G:A	4.07517e-07	-1.55601e-10	-1.29774
169359044	chr3:169359044:G:A	5.74859e-07	-1.55601e-10	-0.953702
169359143	chr3:169359143:T:G	3.19261e-07	-1.54182	-3.55835e-10
169359191	chr3:169359191:C:G	1.30101e-07	-1.16674	-1.27278
169359731	chr3:169359731:A:G	7.04999e-06	-1.55601e-10	1.55296
169360047	chr3:169360047:C:T	5.7829e-07	-1.55601e-10	-0.94775
169360270	chr3:169360270:C:A	1.60426e-07	-1.25873	-0.971261
169360691	chr3:169360691:A:G	1.33041e-06	-1.55601e-10	-0.114584
169361253	chr3:169361253:T:A	3.19175e-07	-1.54209	-3.55835e-10
169361405	chr3:169361405:T:C	1.44129e-07	-1.40212	-0.934991
169361633	chr3:169361633:A:G	8.75232e-07	-1.55601e-10	-0.533338
169361975	chr3:169361975:T:C	7.36793e-07	0.123029	-0.828548
169362071	chr3:169362071:A:T	1.14829e-07	-1.31903	-1.24535
169362397	chr3:169362397:T:G	3.92155e-05	0.847414	2.42159
169362699	chr3:169362699:T:C	3.83597e-07	-1.55601e-10	-1.35823
169363366	chr3:169363366:G:A	3.84961e-07	-1.55601e-10	-1.35468
169363667	chr3:169363667:A:C	4.11705e-07	-1.55601e-10	-1.28752
169363796	chr3:169363796:G:A	4.27425e-07	-1.55601e-10	-1.25005
169363825	chr3:169363825:G:A	8.49065e-07	0.263726	-0.827416
169364089	chr3:169364089:C:T	5.9674e-07	-1.55601e-10	-0.916345
169364387	chr3:169364387:T:C	1.69436e-07	-1.23511	-0.940235
169364541	chr3:169364541:C:T	4.07345e-07	-1.55601e-10	-1.29817
169364845	chr3:169364845:G:A	1.04606e-06	-1.55601e-10	-0.355036
169365164	chr3:169365164:G:A	1.02661e-07	-1.50051	-1.17589
169365198	chr3:169365198:A:C	1.32263e-07	-1.12703	-1.296
169365337	chr3:169365337:G:A	1.57433e-06	-1.27508	1.32884
169366403	chr3:169366403:A:G	1.33293e-06	-1.55601e-10	-0.112694
169366682	chr3:169366682:C:T	3.8999e-07	-1.55601e-10	-1.3417
169366700	chr3:169366700:C:T	3.22078e-07	-1.53303	-3.55835e-10
169366788	chr3:169366788:A:C	3.74592e-05	-1.55601e-10	3.22318
169367039	chr3:169367039:C:A	1.08884e-07	-1.72634	-0.891209
169367192	chr3:169367192:G:A	4.27039e-07	-1.55601e-10	-1.25095
169367782	chr3:169367782:G:C	7.01509e-06	-1.55601e-10	1.54799
169368223	chr3:169368223:C:T	4.00301e-07	-1.55601e-10	-1.31561
169368239	chr3:169368239:G:A	1.22026e-07	-1.18276	-1.32084
169368589	chr3:169368589:T:C	4.25307e-07	-1.55601e-10	-1.25501
169368912	chr3:169368912:A:T	7.67481e-07	-1.37538	0.71067
169369109	chr3:169369109:G:A	5.4112e-07	-1.55601e-10	-1.01418
169369511	chr3:169369511:TA:T	1.1922e-07	-1.28709	-1.23976
169370177	chr3:169370177:T:A	4.84776e-07	-1.55601e-10	-1.12414
169370458	chr3:169370458:G:T	4.07506e-07	-1.55601e-10	-1.29777
169370613	chr3:169370613:G:C	4.07102e-07	-1.55601e-10	-1.29876
169370906	chr3:169370906:T:C	2.66811e-07	-1.72128	-3.55835e-10
169371575	chr3:169371575:T:C	1.01875e-07	-1.43908	-1.245
169371761	chr3:169371761:A:G	1.27231e-06	-1.55601e-10	-0.15924
169371794	chr3:169371794:C:A	4.34109e-07	-1.23453	-3.55835e-10
169372008	chr3:169372008:T:C	8.57576e-08	-1.70343	-1.15287
169372246	chr3:169372246:A:G	4.45624e-07	-1.55601e-10	-1.20835
169372338	chr3:169372338:A:G	9.85957e-08	-1.72768	-0.989115
169373169	chr3:169373169:G:T	3.83195e-07	-1.55601e-10	-1.35928
169373533	chr3:169373533:C:T	3.91414e-07	-1.55601e-10	-1.33806
169374162	chr3:169374162:T:C	5.8024e-07	-1.55601e-10	-0.944384
169374250	chr3:169374250:A:G	6.89518e-08	-1.71364	-1.36078
169374400	chr3:169374400:C:A	4.3978e-07	-1.55601e-10	-1.22155
169374633	chr3:169374633:T:C	9.89597e-08	-1.44103	-1.27208
169374738	chr3:169374738:A:G	4.50956e-07	-1.55601e-10	-1.19646
169374793	chr3:169374793:G:A	5.70201e-07	-1.55601e-10	-0.961837
169375018	chr3:169375018:G:A	3.82641e-07	-1.55601e-10	-1.36073
169375207	chr3:169375207:C:T	9.64663e-08	-1.50441	-1.23422
169375877	chr3:169375877:AAAAG:A	9.27545e-08	-1.53878	-1.23909
169375918	chr3:169375918:C:T	3.70271e-07	-1.39359	-3.55835e-10
169376004	chr3:169376004:G:A	4.10486e-06	1.14909	-0.136985
169376619	chr3:169376619:A:C	1.17863e-07	-1.72832	-0.80999
169376690	chr3:169376690:A:C	5.90522e-07	-1.55601e-10	-0.926819
169376971	chr3:169376971:A:G	9.07033e-07	-1.0089	0.511251
169376975	chr3:169376975:G:A	9.52712e-08	-1.51544	-1.23566
169377454	chr3:169377454:G:A	7.15629e-07	-1.55601e-10	-0.734664
169377587	chr3:169377587:G:A	1.36263e-07	-1.48608	-0.907164
169378080	chr3:169378080:A:G	6.37716e-07	-1.55601e-10	-0.849933
169378369	chr3:169378369:G:A	7.9059e-07	-1.55601e-10	-0.635047
169378940	chr3:169378940:T:C	6.8596e-07	-0.777006	-3.55835e-10
169379112	chr3:169379112:C:T	9.97082e-08	-1.52591	-1.17967
169379545	chr3:169379545:A:C	1.01656e-07	-1.70273	-0.983507
169379593	chr3:169379593:C:T	8.41569e-08	-1.67134	-1.2038
169380148	chr3:169380148:T:C	6.86834e-08	-1.7187	-1.35962
169380196	chr3:169380196:C:T	6.40356e-07	-1.55601e-10	-0.845801
169380503	chr3:169380503:T:C	9.98505e-08	-1.40768	-1.29647
169380557	chr3:169380557:A:G	4.99497e-07	-1.55601e-10	-1.09422
169380887	chr3:169380887:A:G	9.83324e-07	-0.971022	0.554134
169381003	chr3:169381003:C:T	9.21205e-08	-1.4741	-1.31063
169381073	chr3:169381073:C:T	8.92649e-08	-1.50605	-1.31017
169381204	chr3:169381204:G:A	9.47079e-07	-0.978804	0.524361
169381750	chr3:169381750:C:T	5.93379e-07	-0.921992	-3.55835e-10
169382119	chr3:169382119:T:C	1.44733e-07	-1.72444	-0.608494
169382169	chr3:169382169:T:A	1.00413e-07	-1.67443	-1.0241
169382329	chr3:169382329:G:A	1.62691e-07	-1.49862	-0.717353
169382462	chr3:169382462:G:C	3.85801e-07	-1.35251	-3.55835e-10
169382967	chr3:169382967:C:T	8.5562e-08	-1.53089	-1.3277
169383098	chr3:169383098:T:C	8.56843e-08	-1.53184	-1.32532
169383111	chr3:169383111:G:A	8.71675e-08	-1.52405	-1.31595
169383541	chr3:169383541:C:A	5.99838e-07	-1.55601e-10	-0.911166
169383976	chr3:169383976:C:A	5.47424e-07	-1.55601e-10	-1.0026
169384295	chr3:169384295:C:T	2.0324e-07	-1.7196	-0.273836
169384508	chr3:169384508:A:T	7.15822e-07	-1.55601e-10	-0.734394
169384583	chr3:169384583:C:T	5.91676e-07	-1.55601e-10	-0.924867
169384832	chr3:169384832:G:A	1.22015e-07	-1.24843	-1.25525
169384901	chr3:169384901:G:A	2.17553e-07	-1.72246	-0.202919
169384915	chr3:169384915:C:T	5.12337e-07	-1.55601e-10	-1.06884
169384979	chr3:169384979:C:A	4.61653e-07	-1.55601e-10	-1.17301
169386043	chr3:169386043:T:C	4.71333e-06	1.1303	0.020029
169386113	chr3:169386113:C:T	1.36045e-07	-1.65036	-0.744482
169386435	chr3:169386435:C:T	1.85068e-07	-1.72501	-0.362093
169386754	chr3:169386754:A:G	1.61064e-07	-1.38527	-0.840753
169386859	chr3:169386859:A:G	1.93478e-07	-1.72829	-0.314372
169387300	chr3:169387300:G:A	3.82883e-07	-1.55601e-10	-1.3601
169387423	chr3:169387423:C:T	1.27704e-07	-1.18333	-1.27478
169388582	chr3:169388582:G:A	4.08889e-07	-1.55601e-10	-1.29438
169388935	chr3:169388935:G:C	4.04798e-07	-1.55601e-10	-1.30444
169388985	chr3:169388985:A:G	7.01659e-07	-1.55601e-10	-0.754379
169389140	chr3:169389140:A:G	2.92998e-07	-0.430021	-1.19764
169389272	chr3:169389272:T:C	7.66806e-06	-1.55601e-10	1.63699
169389659	chr3:169389659:G:T	2.90371e-07	-1.63667	-3.55835e-10
169389669	chr3:169389669:G:A	3.84151e-07	-1.55601e-10	-1.35679
169389855	chr3:169389855:G:A	5.46408e-07	-1.55601e-10	-1.00446
169390581	chr3:169390581:G:T	3.87532e-07	-1.55601e-10	-1.34803
169391131	chr3:169391131:G:A	4.81742e-07	-1.55601e-10	-1.13042
169391514	chr3:169391514:T:C	3.92333e-07	-1.55601e-10	-1.33572
169392035	chr3:169392035:A:G	8.10877e-08	-1.6888	-1.2235
169392760	chr3:169392760:T:C	2.38321e-07	-0.662929	-1.17128
169393233	chr3:169393233:A:G	3.67639e-07	-1.40073	-3.55835e-10
169393701	chr3:169393701:A:G	7.0148e-06	-1.55601e-10	1.54795
169393977	chr3:169393977:T:C	4.57911e-07	-1.55601e-10	-1.18115
169394127	chr3:169394127:C:T	7.50514e-08	-1.70281	-1.28685
169394354	chr3:169394354:T:C	1.86011e-07	-1.44861	-0.633403
169394987	chr3:169394987:A:C	7.14814e-07	-1.55601e-10	-0.735804
169395237	chr3:169395237:C:A	7.04505e-06	-1.55601e-10	1.55225
169395322	chr3:169395322:C:A	7.80987e-08	-1.7077	-1.24216
169395437	chr3:169395437:C:T	3.82717e-07	-1.55601e-10	-1.36053
169395599	chr3:169395599:CT:C	4.30656e-07	-1.55601e-10	-1.24252
169395740	chr3:169395740:G:A	1.27083e-07	-1.1118	-1.35118
169395809	chr3:169395809:C:T	1.21933e-07	-1.24825	-1.2561
169395964	chr3:169395964:G:A	1.22101e-07	-1.24773	-1.25525
169396076	chr3:169396076:G:A	1.49631e-07	-1.6633	-0.636355
169396114	chr3:169396114:C:T	7.16551e-06	-1.55601e-10	1.56921
169396966	chr3:169396966:T:G	8.7643e-08	-1.65299	-1.18157
169397212	chr3:169397212:A:G	5.90919e-07	-1.55601e-10	-0.926146
169397291	chr3:169397291:G:A	2.96772e-06	0.687723	-3.55835e-10
169397306	chr3:169397306:T:C	1.69377e-07	-0.956414	-1.21929
169398440	chr3:169398440:T:C	1.35077e-07	-1.72653	-0.675455
169398691	chr3:169398691:T:A	7.1527e-08	-1.70696	-1.33079
169399066	chr3:169399066:G:A	6.4719e-07	-1.55601e-10	-0.835186
169399217	chr3:169399217:A:G	7.92142e-08	-1.70898	-1.22669
169399361	chr3:169399361:AG:A	4.51114e-07	-1.55601e-10	-1.1961
169399768	chr3:169399768:T:C	2.15593e-07	-1.72795	-0.206486
169399926	chr3:169399926:C:A	1.21501e-07	-1.21463	-1.29327
169399934	chr3:169399934:A:G	7.72612e-07	-1.55601e-10	-0.658049
169399976	chr3:169399976:A:G	1.40071e-07	-1.68647	-0.67921
169400004	chr3:169400004:A:C	8.57034e-08	-1.72818	-1.12875
169400061	chr3:169400061:C:T	4.43549e-07	-1.55601e-10	-1.21302
169400303	chr3:169400303:A:G	2.65881e-07	-1.72478	-3.55835e-10
169400411	chr3:169400411:A:G	4.87261e-07	-1.55601e-10	-1.11903
169400776	chr3:169400776:A:T	1.62752e-07	-0.968543	-1.24706
169400872	chr3:169400872:A:G	1.5689e-07	-1.00146	-1.25082
169401107	chr3:169401107:C:T	3.85731e-07	-1.55601e-10	-1.35269
169401628	chr3:169401628:C:G	1.58753e-07	-1.02129	-1.21919
169401641	chr3:169401641:C:T	1.20461e-07	-1.16725	-1.34925
169401675	chr3:169401675:G:A	4.09704e-07	-1.55601e-10	-1.29239
169401694	chr3:169401694:C:T	7.98701e-07	-0.624839	-3.55835e-10
169401895	chr3:169401895:A:G	5.95748e-07	-1.55601e-10	-0.918008
169401905	chr3:169401905:G:T	7.06558e-06	-1.55601e-10	1.55516
169402028	chr3:169402028:G:A	1.28772e-07	-1.09774	-1.35205
169402174	chr3:169402174:A:G	7.04144e-08	-1.71835	-1.33508
169402450	chr3:169402450:G:A	5.63924e-06	-1.55601e-10	1.32968
169402762	chr3:169402762:G:C	4.58984e-07	-1.55601e-10	-1.17881
169402805	chr3:169402805:G:A	7.73793e-07	-1.55601e-10	-0.656522
169403632	chr3:169403632:C:T	1.42176e-07	-1.69012	-0.66064
169403985	chr3:169403985:G:C	1.24761e-07	-1.12779	-1.35364
169404143	chr3:169404143:A:T	8.55541e-08	-1.7195	-1.13917
169404170	chr3:169404170:T:A	1.47065e-07	-1.01205	-1.3049
169404199	chr3:169404199:G:A	2.65948e-07	-1.72453	-3.55835e-10
169404362	chr3:169404362:T:C	6.30477e-07	0.482817	-1.34417
169404423	chr3:169404423:G:A	2.67328e-07	-1.71935	-3.55835e-10
169404939	chr3:169404939:A:G	5.86651e-07	-1.55601e-10	-0.933395
169405049	chr3:169405049:G:A	1.36606e-07	-1.72028	-0.670446
169405284	chr3:169405284:CAA:C	4.376e-07	-1.55601e-10	-1.22652
169405317	chr3:169405317:T:A	1.24046e-07	-1.20797	-1.2792
169405552	chr3:169405552:G:A	9.03162e-07	0.74275	-1.24467
169405660	chr3:169405660:T:G	4.34451e-06	-1.55601e-10	1.06884
169406166	chr3:169406166:C:T	4.87036e-07	-1.55601e-10	-1.11949
169406577	chr3:169406577:A:G	8.89249e-07	-1.55601e-10	-0.517449
169407094	chr3:169407094:A:G	4.46584e-07	-1.54272	0.336526
169407286	chr3:169407286:G:A	4.36548e-07	-1.55601e-10	-1.22893
169407453	chr3:169407453:CA:C	1.40805e-07	-1.014	-1.34645
169408139	chr3:169408139:A:T	1.405e-07	-1.09215	-1.27047
169408218	chr3:169408218:A:T	6.17859e-07	-1.55601e-10	-0.881565
169408739	chr3:169408739:G:A	7.34591e-07	-1.55601e-10	-0.708513
169408804	chr3:169408804:T:C	6.04785e-07	-1.55601e-10	-0.902953
169408868	chr3:169408868:A:C	7.39269e-07	-1.55601e-10	-0.702164
169409275	chr3:169409275:T:C	6.6608e-07	-1.55601e-10	-0.806417
169409341	chr3:169409341:T:A	4.1088e-07	-1.28952	-3.55835e-10
169409385	chr3:169409385:G:A	3.4059e-07	-1.48874	0.0115968
169409648	chr3:169409648:C:T	1.3873e-07	-1.27665	-1.09864
169409850	chr3:169409850:C:G	1.35785e-06	-0.0941665	-3.55835e-10
169410058	chr3:169410058:G:C	6.17072e-07	-1.55601e-10	-0.882841
169410137	chr3:169410137:G:A	6.63956e-07	-1.55601e-10	-0.809609
169410140	chr3:169410140:A:T	6.15928e-07	-1.55601e-10	-0.884697
169410486	chr3:169410486:A:G	8.90871e-08	-1.66871	-1.14951
169410560	chr3:169410560:C:A	6.05194e-07	-1.55601e-10	-0.902277
169411711	chr3:169411711:C:T	2.00973e-07	-1.72819	-0.276462
169411863	chr3:169411863:T:C	9.34889e-08	-1.68506	-1.08492
169411982	chr3:169411982:C:T	1.85515e-06	-1.55601e-10	0.217896
169411984	chr3:169411984:T:C	6.3764e-07	-1.55601e-10	-0.850052
169412216	chr3:169412216:G:A	1.35519e-07	-1.12635	-1.27237
169412352	chr3:169412352:A:T	2.66397e-07	-1.72284	-3.55835e-10
169412481	chr3:169412481:C:T	1.34437e-07	-1.31241	-1.09431
169412794	chr3:169412794:T:C	7.12093e-08	-1.71085	-1.33135
169412821	chr3:169412821:T:C	6.97692e-07	-1.55601e-10	-0.760048
169412959	chr3:169412959:A:G	1.41708e-06	1.30569	-1.35716
169413076	chr3:169413076:T:A	2.82127e-07	-1.21046	-0.455006
169413328	chr3:169413328:C:T	7.21621e-08	-1.71544	-1.31347
169413773	chr3:169413773:G:A	1.3974e-07	-1.28945	-1.07859
169413827	chr3:169413827:G:C	4.62034e-07	-1.55601e-10	-1.17219
169413943	chr3:169413943:G:A	6.9416e-07	-1.55601e-10	-0.765124
169413952	chr3:169413952:A:G	6.06158e-07	-1.55601e-10	-0.900686
169414290	chr3:169414290:C:T	2.42685e-06	-1.55601e-10	0.486523
169414310	chr3:169414310:AG:A	5.04719e-07	-1.08382	-3.55835e-10
169414414	chr3:169414414:A:G	6.55467e-07	-1.55601e-10	-0.822478
169414674	chr3:169414674:T:C	3.98588e-07	-1.55601e-10	-1.3199
169414930	chr3:169414930:G:A	6.36235e-07	-1.55601e-10	-0.852257
169415020	chr3:169415020:G:A	6.2881e-07	-1.55601e-10	-0.863996
169415153	chr3:169415153:A:G	3.11431e-07	-1.20997	-0.356679
169415161	chr3:169415161:C:T	7.84187e-07	-1.55601e-10	-0.643179
169415166	chr3:169415166:C:T	1.38747e-07	-1.10471	-1.27047
169415292	chr3:169415292:A:C	7.24823e-08	-1.72382	-1.30066
169415365	chr3:169415365:C:T	1.01076e-07	-1.62267	-1.06929
169415448	chr3:169415448:A:G	3.83729e-07	-1.55601e-10	-1.35789
169415772	chr3:169415772:A:AAAAG	1.44547e-06	1.3255	-1.35714
169416490	chr3:169416490:T:A	1.39115e-07	-1.09954	-1.27299
169416703	chr3:169416703:A:T	4.51893e-07	-1.55601e-10	-1.19438
169416826	chr3:169416826:T:C	6.52689e-07	-1.55601e-10	-0.826725
169416833	chr3:169416833:A:C	7.90752e-08	-1.57664	-1.36078
169416972	chr3:169416972:A:T	7.1231e-08	-1.71754	-1.32435
169417258	chr3:169417258:C:T	1.4429e-07	-1.31163	-1.02437
169417700	chr3:169417700:A:C	1.1495e-06	-0.852839	0.592091
169418126	chr3:169418126:A:C	7.50388e-08	-1.72354	-1.26628
169418488	chr3:169418488:C:T	1.77974e-07	-1.6273	-0.498887
169418492	chr3:169418492:T:A	6.17637e-07	-1.55601e-10	-0.881925
169418653	chr3:169418653:T:C	6.26311e-07	-1.55601e-10	-0.86798
169418776	chr3:169418776:C:CTG	7.23912e-08	-1.72464	-1.3011
169418777	chr3:169418777:C:G	7.24156e-08	-1.72525	-1.30016
169418778	chr3:169418778:AC:A	7.22279e-08	-1.72643	-1.30157
169418782	chr3:169418782:CCAATATCATACTGA:C	7.26382e-08	-1.72205	-1.30029
169418844	chr3:169418844:A:G	1.65181e-06	-1.55601e-10	0.101803
169419020	chr3:169419020:T:C	7.23222e-08	-1.71454	-1.31215
169419070	chr3:169419070:C:T	6.24357e-07	-1.55601e-10	-0.871104
169419271	chr3:169419271:C:T	7.27765e-08	-1.72472	-1.29571
169419513	chr3:169419513:A:C	1.40153e-07	-1.32117	-1.04392
169419613	chr3:169419613:C:T	2.12349e-06	-1.55601e-10	0.352988
169419927	chr3:169419927:C:G	5.96115e-07	-1.55601e-10	-0.917393
169420550	chr3:169420550:C:T	1.40137e-07	-1.09544	-1.26976
169420563	chr3:169420563:C:T	7.6697e-07	-1.55601e-10	-0.665378
169420651	chr3:169420651:C:A	7.22936e-08	-1.71662	-1.31047
169420873	chr3:169420873:C:T	7.26348e-08	-1.71603	-1.30635
169420900	chr3:169420900:T:C	1.4114e-07	-1.09124	-1.26683
169421485	chr3:169421485:C:T	1.34857e-07	-1.06876	-1.33485
169421651	chr3:169421651:T:C	4.19414e-07	-1.55601e-10	-1.26897
169422102	chr3:169422102:T:C	2.62196e-07	-1.56185	-0.176889
169422289	chr3:169422289:G:A	4.30337e-07	-1.55601e-10	-1.24326
169422583	chr3:169422583:A:G	1.57783e-06	-1.55601e-10	0.0559782
169422660	chr3:169422660:A:G	7.4993e-08	-1.72599	-1.26444
169423318	chr3:169423318:A:G	5.7782e-07	-1.55601e-10	-0.948563
169423351	chr3:169423351:AG:A	1.88212e-06	-1.55601e-10	0.232327
169423641	chr3:169423641:G:T	3.39812e-07	-1.47943	-3.55835e-10
169423746	chr3:169423746:T:A	1.41725e-07	-1.37326	-0.980674
169423770	chr3:169423770:C:T	5.39906e-07	-1.55601e-10	-1.01643
169423796	chr3:169423796:T:G	7.53118e-08	-1.71772	-1.26847
169424092	chr3:169424092:A:G	8.18957e-08	-1.66835	-1.23403
169424256	chr3:169424256:G:A	1.02862e-07	-1.61398	-1.06046
169424315	chr3:169424315:C:T	5.80042e-07	-1.55601e-10	-0.944725
169425065	chr3:169425065:G:T	3.78323e-07	-1.37208	-3.55835e-10
169425310	chr3:169425310:G:A	5.68906e-07	-0.964111	-3.55835e-10
169425593	chr3:169425593:C:T	2.93762e-06	-1.55601e-10	0.677529
169426250	chr3:169426250:A:G	7.4981e-08	-1.72681	-1.26379
169426431	chr3:169426431:C:A	6.31055e-07	-1.55601e-10	-0.860432
169427175	chr3:169427175:T:C	2.43679e-07	-1.66253	-0.149442
169427204	chr3:169427204:A:T	1.29545e-07	-1.37932	-1.06447
169428438	chr3:169428438:A:T	2.65848e-07	-1.29592	-0.428983
169428703	chr3:169428703:C:A	7.51977e-07	-1.55601e-10	-0.685121
169428709	chr3:169428709:C:T	1.16131e-07	-1.43747	-1.11564
169428991	chr3:169428991:C:CA	7.90162e-08	-1.67363	-1.26454
169429157	chr3:169429157:A:G	7.60939e-08	-1.72128	-1.25457
169429475	chr3:169429475:G:A	4.1505e-07	-1.55601e-10	-1.27943
169429809	chr3:169429809:G:C	5.08903e-07	-1.55601e-10	-1.07557
169430073	chr3:169430073:T:C	7.45057e-08	-1.72057	-1.27638
169430191	chr3:169430191:T:C	4.59425e-07	-1.55601e-10	-1.17785
169430556	chr3:169430556:CT:C	5.07771e-07	-1.0778	-3.55835e-10
169430623	chr3:169430623:G:A	1.6106e-07	-1.72166	-0.504386
169430632	chr3:169430632:A:G	1.30196e-07	-1.32085	-1.11793
169430647	chr3:169430647:C:A	1.26097e-07	-1.34349	-1.12728
169430682	chr3:169430682:C:G	9.77409e-08	-1.62597	-1.09953
169430695	chr3:169430695:T:C	1.55772e-06	1.38359	-1.34044
169431042	chr3:169431042:T:A	1.35077e-07	-1.31866	-1.08332
169431317	chr3:169431317:G:A	8.14286e-08	-1.65294	-1.25516
169431427	chr3:169431427:G:A	4.70205e-07	-1.55601e-10	-1.15466
169431980	chr3:169431980:T:C	9.5593e-07	-1.55601e-10	-0.445141
169432290	chr3:169432290:C:T	4.31454e-07	-1.55601e-10	-1.24066
169432363	chr3:169432363:G:T	3.82657e-07	-1.55601e-10	-1.36069
169432721	chr3:169432721:G:A	9.90139e-07	-0.409981	-3.55835e-10
169432844	chr3:169432844:T:C	7.3673e-08	-1.7234	-1.28479
169433009	chr3:169433009:C:T	7.37245e-08	-1.72231	-1.28518
169433089	chr3:169433089:C:T	4.02018e-07	-1.55601e-10	-1.31133
169434195	chr3:169434195:T:G	7.52412e-08	-1.72552	-1.2616
169434365	chr3:169434365:C:A	1.32686e-07	-1.59554	-0.824298
169434875	chr3:169434875:C:T	2.60239e-07	-1.57388	-0.17235
169434976	chr3:169434976:C:T	4.56975e-07	-1.55601e-10	-1.1832
169434997	chr3:169434997:G:A	3.9476e-07	-1.55601e-10	-1.32955
169435122	chr3:169435122:C:T	1.85384e-06	1.50031	-1.28312
169435141	chr3:169435141:A:G	4.60521e-07	-1.55601e-10	-1.17547
169435558	chr3:169435558:T:A	2.24931e-06	-1.55601e-10	0.410554
169435685	chr3:169435685:G:C	6.75921e-07	-1.55601e-10	-0.79175
169435722	chr3:169435722:T:C	2.11917e-06	0.350952	-3.55835e-10
169435815	chr3:169435815:A:T	7.46559e-08	-1.72048	-1.27446
169435955	chr3:169435955:C:A	3.82886e-07	-1.55601e-10	-1.36009
169436071	chr3:169436071:A:T	3.44297e-07	-1.46632	-3.55835e-10
169436174	chr3:169436174:A:G	4.47407e-07	-1.55601e-10	-1.20436
169436569	chr3:169436569:G:A	1.34025e-07	-1.35085	-1.05895
169436714	chr3:169436714:A:T	3.91058e-07	-1.55601e-10	-1.33897
169436723	chr3:169436723:A:T	1.15753e-07	-1.46992	-1.08644
169436740	chr3:169436740:G:T	1.42014e-07	-1.60004	-0.751852
169437530	chr3:169437530:G:A	8.65523e-08	-1.69438	-1.1527
169437670	chr3:169437670:T:C	1.30776e-07	-1.36881	-1.06553
169437688	chr3:169437688:G:A	9.48722e-08	-1.66592	-1.08937
169437875	chr3:169437875:T:C	1.47217e-06	1.33864	-1.35198
169438131	chr3:169438131:C:G	1.26095e-07	-1.61335	-0.857439
169438271	chr3:169438271:T:C	4.70009e-07	-1.15507	-3.55835e-10
169438290	chr3:169438290:A:G	4.97579e-07	-1.55601e-10	-1.09807
169438655	chr3:169438655:T:C	1.35577e-07	-1.658	-0.740284
169438686	chr3:169438686:G:GTACT	1.5289e-07	-1.28009	-0.998019
169438890	chr3:169438890:A:G	8.87821e-07	-1.55601e-10	-0.519056
169439032	chr3:169439032:C:T	1.13237e-06	-1.55601e-10	-0.275757
169439052	chr3:169439052:G:A	4.42775e-07	-1.55601e-10	-1.21476
169439073	chr3:169439073:T:A	8.81585e-08	-1.4693	-1.35939
169439146	chr3:169439146:TA:T	1.39472e-06	-1.55601e-10	-0.0673784
169439285	chr3:169439285:T:C	1.05571e-06	-0.345853	-3.55835e-10
169439364	chr3:169439364:A:C	5.15684e-07	-1.55601e-10	-1.06233
169439420	chr3:169439420:T:C	1.593e-07	-1.20141	-1.03562
169439669	chr3:169439669:C:T	3.83266e-07	-1.55601e-10	-1.3591
169440210	chr3:169440210:ATG:A	9.12626e-08	-1.69122	-1.10287
169440227	chr3:169440227:C:A	1.02617e-07	-1.49484	-1.18198
169440473	chr3:169440473:A:G	6.86876e-08	-1.72392	-1.35433
169440603	chr3:169440603:G:A	1.49447e-06	1.35281	-1.35111
169440667	chr3:169440667:T:C	8.56844e-07	-1.55601e-10	-0.554571
169440730	chr3:169440730:G:A	4.46915e-07	-1.55601e-10	-1.20546
169441075	chr3:169441075:T:A	7.24421e-07	-1.55601e-10	-0.722453
169441237	chr3:169441237:T:A	8.35231e-07	-1.55601e-10	-0.580118
169441348	chr3:169441348:T:C	4.95682e-07	-1.10189	-3.55835e-10
169441706	chr3:169441706:A:G	9.39716e-07	-1.55601e-10	-0.462249
169441796	chr3:169441796:T:A	5.00027e-07	-1.55601e-10	-1.09316
169442514	chr3:169442514:T:A	9.10077e-08	-1.49628	-1.3006
169443114	chr3:169443114:C:A	1.65523e-07	-1.2047	-0.994011
169443715	chr3:169443715:C:T	1.54071e-07	-0.964718	-1.30569
169443864	chr3:169443864:C:A	4.11066e-07	-1.55601e-10	-1.28907
169443868	chr3:169443868:A:G	6.25234e-07	-1.55601e-10	-0.8697
169444373	chr3:169444373:C:T	4.13609e-07	-1.55601e-10	-1.28291
169444424	chr3:169444424:T:C	9.01985e-08	-1.71119	-1.09462
169444847	chr3:169444847:G:A	2.6935e-07	-1.71181	-3.55835e-10
169444877	chr3:169444877:T:C	5.01785e-07	-1.08965	-3.55835e-10
169444961	chr3:169444961:C:A	4.50625e-07	-1.55601e-10	-1.19719
169445064	chr3:169445064:A:G	8.85128e-07	0.818484	-1.34058
169445118	chr3:169445118:G:C	5.31922e-07	-1.55601e-10	-1.03133
169445431	chr3:169445431:A:G	1.03763e-07	-1.46955	-1.19618
169445458	chr3:169445458:C:T	4.44411e-07	-1.55601e-10	-1.21108
169446510	chr3:169446510:G:A	4.34149e-07	-1.55601e-10	-1.23444
169446955	chr3:169446955:T:C	7.24508e-07	-1.55601e-10	-0.722334
169447040	chr3:169447040:A:T	1.35374e-07	-1.35173	-1.04806
169447385	chr3:169447385:A:G	9.49743e-08	-1.68337	-1.07085
169447633	chr3:169447633:A:G	3.82923e-07	-1.55601e-10	-1.35999
169448058	chr3:169448058:C:T	1.0798e-06	1.03682	-1.36012
169448100	chr3:169448100:C:T	9.15665e-08	-1.68051	-1.11025
169448251	chr3:169448251:C:T	2.68586e-07	-1.71465	-3.55835e-10
169448343	chr3:169448343:A:G	5.38086e-07	-1.01981	-3.55835e-10
169449334	chr3:169449334:C:T	1.66335e-06	-1.55601e-10	0.108764
169449674	chr3:169449674:C:T	1.64311e-06	-1.55601e-10	0.096519
169450229	chr3:169450229:T:G	6.89947e-08	-1.72762	-1.34618
169451501	chr3:169451501:C:T	4.55352e-07	-1.55601e-10	-1.18676
169451893	chr3:169451893:C:T	1.09891e-07	-1.38973	-1.21861
169451909	chr3:169451909:T:C	2.65856e-07	-1.72487	-3.55835e-10
169452177	chr3:169452177:G:A	4.56851e-07	-1.55601e-10	-1.18347
169452958	chr3:169452958:C:A	6.51317e-07	-1.55601e-10	-0.828829
169453042	chr3:169453042:G:A	9.35669e-08	-1.57568	-1.19346
169453474	chr3:169453474:A:C	7.38544e-07	-1.55601e-10	-0.703146
169453493	chr3:169453493:A:G	1.31068e-06	-1.55601e-10	-0.129521
169453664	chr3:169453664:C:T	3.83091e-07	-1.55601e-10	-1.35955
169453830	chr3:169453830:A:T	4.96629e-07	-1.55601e-10	-1.09998
169453911	chr3:169453911:A:G	6.55583e-07	-1.55601e-10	-0.822302
169453921	chr3:169453921:A:T	6.91117e-07	-1.55601e-10	-0.769517
169453947	chr3:169453947:G:A	1.10362e-07	-1.40581	-1.19826
169454555	chr3:169454555:T:C	9.19648e-08	-1.55548	-1.23094
169454886	chr3:169454886:A:G	1.07741e-07	-1.40642	-1.22167
169454922	chr3:169454922:C:T	7.5992e-08	-1.61672	-1.36048
169455882	chr3:169455882:G:A	8.26989e-08	-1.72212	-1.1705
169456164	chr3:169456164:C:A	4.52332e-07	-1.55601e-10	-1.19341
169456320	chr3:169456320:A:G	9.17384e-07	-1.55601e-10	-0.486299
169456412	chr3:169456412:T:C	4.42844e-07	-1.55601e-10	-1.21461
169456684	chr3:169456684:G:A	3.97663e-07	-1.55601e-10	-1.32222
169456727	chr3:169456727:G:A	8.59576e-08	-1.63979	-1.21418
169456821	chr3:169456821:C:T	1.36154e-07	-1.72748	-0.66656
169456873	chr3:169456873:CAT:C	3.82839e-07	-1.55601e-10	-1.36021
169456990	chr3:169456990:G:C	7.074e-07	-0.74623	-3.55835e-10
169457336	chr3:169457336:A:G	4.17417e-07	-1.55601e-10	-1.27374
169457630	chr3:169457630:A:C	5.40854e-07	-1.55601e-10	-1.01468
169459351	chr3:169459351:G:A	4.0407e-07	-1.55601e-10	-1.30624
169459730	chr3:169459730:T:G	3.78526e-07	-1.37154	-3.55835e-10
169459924	chr3:169459924:A:G	1.40082e-06	-1.55601e-10	-0.0630105
169460172	chr3:169460172:C:A	5.08413e-07	-1.55601e-10	-1.07653
169460218	chr3:169460218:A:G	1.27462e-06	-1.55601e-10	-0.15742
169460750	chr3:169460750:C:T	5.00199e-07	-1.55601e-10	-1.09282
169461154	chr3:169461154:C:T	6.12868e-07	0.461786	-1.35146
169461214	chr3:169461214:T:A	2.26816e-06	1.03399	-0.615092
169461472	chr3:169461472:A:G	4.25231e-07	-1.55601e-10	-1.25519
169461968	chr3:169461968:C:T	2.66422e-07	-1.72274	-3.55835e-10
169462088	chr3:169462088:C:T	1.11302e-07	-1.4241	-1.17147
169462354	chr3:169462354:C:G	1.59804e-07	-1.03435	-1.19952
169462529	chr3:169462529:A:G	4.00214e-07	-1.55601e-10	-1.31583
169462630	chr3:169462630:T:G	1.44116e-07	-0.989391	-1.34782
169463794	chr3:169463794:C:T	1.02701e-07	-1.53177	-1.14423
169464241	chr3:169464241:G:A	4.21707e-07	-1.55601e-10	-1.26351
169464399	chr3:169464399:A:G	4.5695e-07	-1.55601e-10	-1.18325
169464566	chr3:169464566:A:G	5.31224e-07	-1.55601e-10	-1.03264
169464808	chr3:169464808:T:A	1.79513e-06	-1.55601e-10	0.185009
169465173	chr3:169465173:C:G	2.81159e-07	-1.66891	-3.55835e-10
169465655	chr3:169465655:A:G	2.95326e-06	1.89266	-1.20982
169465681	chr3:169465681:A:G	9.72759e-08	-1.37764	-1.35263
169466079	chr3:169466079:TGA:T	5.00286e-07	-1.55601e-10	-1.09265
169466320	chr3:169466320:C:T	9.74728e-08	-1.42372	-1.30453
169466458	chr3:169466458:TG:T	2.80983e-07	-1.66953	-3.55835e-10
169466635	chr3:169466635:C:T	9.82694e-08	-1.41633	-1.30378
169466933	chr3:169466933:T:C	9.15533e-08	-1.43234	-1.35856
169467217	chr3:169467217:C:T	1.66594e-06	-1.55601e-10	0.110321
169467540	chr3:169467540:TAA:T	9.21188e-08	-1.63824	-1.1465
169467611	chr3:169467611:A:G	9.85719e-08	-1.39529	-1.32175
169467729	chr3:169467729:G:A	3.34551e-07	-1.49504	-3.55835e-10
169467942	chr3:169467942:A:C	9.80891e-07	-1.55601e-10	-0.419364
169468036	chr3:169468036:C:T	4.04119e-07	-1.55601e-10	-1.30612
169468210	chr3:169468210:C:A	4.55926e-07	-1.55601e-10	-1.1855
169468505	chr3:169468505:G:A	6.89373e-08	-1.71481	-1.35982
169469115	chr3:169469115:C:CACTGAACAGATTATAA	4.35987e-07	-1.55601e-10	-1.23021
169469254	chr3:169469254:A:G	9.40987e-07	-1.55601e-10	-0.460896
169469561	chr3:169469561:T:G	4.40466e-07	-1.55601e-10	-1.21999
169469630	chr3:169469630:C:T	6.69125e-07	-1.55601e-10	-0.801856
169469827	chr3:169469827:C:T	6.90217e-07	-1.55601e-10	-0.770819
169469938	chr3:169469938:G:A	2.04431e-06	-1.55601e-10	0.314992
169470116	chr3:169470116:A:G	7.31609e-07	-1.55601e-10	-0.712579
169470179	chr3:169470179:G:A	6.40147e-07	-1.55601e-10	-0.846129
169470602	chr3:169470602:T:C	4.195e-07	-1.55601e-10	-1.26876
169470789	chr3:169470789:T:C	4.11989e-07	-1.55601e-10	-1.28683
169470832	chr3:169470832:A:G	7.78348e-07	-0.650652	-3.55835e-10
169471028	chr3:169471028:T:C	2.79553e-07	-1.67463	-3.55835e-10
169471375	chr3:169471375:AAT:A	2.59109e-07	-0.392154	-1.35842
169471383	chr3:169471383:C:T	1.68616e-06	-1.55601e-10	0.122386
169471428	chr3:169471428:C:T	3.82697e-07	-1.55601e-10	-1.36058
169471629	chr3:169471629:A:G	8.78264e-08	-1.6846	-1.14786
169471855	chr3:169471855:A:G	2.3667e-06	-1.55601e-10	0.461427
169471972	chr3:169471972:T:C	2.77412e-07	-0.341268	-1.34105
169472056	chr3:169472056:G:T	1.04612e-06	-1.55601e-10	-0.354985
169472372	chr3:169472372:C:T	4.13652e-07	-1.55601e-10	-1.2828
169473119	chr3:169473119:G:A	7.6973e-08	-1.68491	-1.27946
169473241	chr3:169473241:G:A	3.90374e-07	-1.55601e-10	-1.34072
169473398	chr3:169473398:G:A	8.19404e-08	-1.68916	-1.21267
169473640	chr3:169473640:A:G	1.08353e-07	-1.65923	-0.963203
169473685	chr3:169473685:C:T	3.98297e-07	-1.55601e-10	-1.32063
169473729	chr3:169473729:A:T	5.06788e-07	-0.0968672	-0.982867
169473789	chr3:169473789:AC:A	8.12062e-08	-1.7216	-1.18923
169473928	chr3:169473928:A:G	4.68874e-07	-0.212513	-0.944978
169473965	chr3:169473965:G:A	3.71996e-07	-1.38894	-3.55835e-10
169474252	chr3:169474252:T:C	8.23199e-08	-1.66491	-1.23231
169474828	chr3:169474828:TA:T	9.58876e-08	-1.59346	-1.15119
169475079	chr3:169475079:A:ACAG	5.4166e-07	-1.55601e-10	-1.01319
169475125	chr3:169475125:A:C	3.85438e-07	-1.55601e-10	-1.35345
169475276	chr3:169475276:A:G	7.54283e-08	-1.66685	-1.3178
169475498	chr3:169475498:G:A	4.55412e-07	-1.55601e-10	-1.18662
169475595	chr3:169475595:C:T	1.76199e-06	1.43864	-1.27226
169475768	chr3:169475768:A:C	3.47553e-07	-0.772917	-0.683993
169475849	chr3:169475849:A:G	7.81732e-08	-1.68033	-1.26857
169475859	chr3:169475859:C:T	4.17956e-07	-1.55601e-10	-1.27245
169476358	chr3:169476358:A:G	4.30831e-07	-1.55601e-10	-1.24211
169476940	chr3:169476940:G:C	4.59617e-07	-1.55601e-10	-1.17743
169477044	chr3:169477044:G:A	9.03843e-07	0.766636	-1.26781
169477561	chr3:169477561:C:T	9.69579e-08	-1.60016	-1.13339
169478082	chr3:169478082:C:G	7.08833e-07	-0.744206	-3.55835e-10
169478488	chr3:169478488:T:C	7.946e-08	-1.58389	-1.34868
169478602	chr3:169478602:A:T	7.58261e-08	-1.62765	-1.35174
169478861	chr3:169478861:C:T	7.90877e-07	-0.634684	-3.55835e-10
169478918	chr3:169478918:T:C	1.10432e-06	-1.55601e-10	-0.300843
169479002	chr3:169479002:T:G	7.4075e-07	-0.700162	-3.55835e-10
169479190	chr3:169479190:C:T	8.94881e-08	-1.46098	-1.35274
169479545	chr3:169479545:A:G	1.00258e-07	-1.3448	-1.35527
169479694	chr3:169479694:G:A	7.96269e-08	-1.56979	-1.36068
169479714	chr3:169479714:C:T	3.09112e-07	-1.57412	-3.55835e-10
169480236	chr3:169480236:A:G	1.0584e-07	-1.28625	-1.35965
169480407	chr3:169480407:C:T	2.76066e-07	-1.68719	-3.55835e-10
169480631	chr3:169480631:C:T	5.95467e-07	-1.55601e-10	-0.91848
169480654	chr3:169480654:T:C	9.30681e-08	-1.55052	-1.22397
169481021	chr3:169481021:G:A	2.24602e-05	2.89857	-0.186898
169481222	chr3:169481222:A:G	1.01054e-07	-1.335	-1.35717
169481227	chr3:169481227:T:C	3.01868e-07	-1.59784	-3.55835e-10
169481316	chr3:169481316:G:A	4.54669e-05	3.92657	-0.509659
169481644	chr3:169481644:A:G	3.85031e-07	-1.55601e-10	-1.3545
169481958	chr3:169481958:G:A	3.74174e-05	3.78217	-0.560104
169482432	chr3:169482432:A:C	3.98222e-05	3.81357	-0.529215
169482456	chr3:169482456:C:T	6.63269e-07	-0.810646	-3.55835e-10
169482576	chr3:169482576:C:T	6.19365e-07	-1.55601e-10	-0.879132
169482685	chr3:169482685:T:C	1.05144e-05	2.75254	-0.799859
169482779	chr3:169482779:T:C	4.0382e-05	3.84247	-0.54416
169483024	chr3:169483024:T:G	3.45141e-05	3.7152	-0.5739
169483139	chr3:169483139:G:A	3.20028e-05	3.69803	-0.632274
169483180	chr3:169483180:C:A	3.57006e-05	3.85768	-0.682587
169483214	chr3:169483214:T:A	3.38983e-05	3.71534	-0.59205
169483499	chr3:169483499:A:C	4.11129e-05	3.9513	-0.635051
169483724	chr3:169483724:A:G	2.5998e-06	-1.55601e-10	0.555365
169484290	chr3:169484290:AAAG:A	6.43789e-07	-0.840455	-3.55835e-10
169484396	chr3:169484396:AT:A	3.81989e-05	3.85975	-0.617015
169484425	chr3:169484425:C:T	3.45614e-05	3.70091	-0.558238
169484456	chr3:169484456:T:C	1.82486e-06	-1.55601e-10	0.201432
169484741	chr3:169484741:A:G	5.43304e-07	-1.55601e-10	-1.01016
169484746	chr3:169484746:G:A	3.91527e-07	-1.55601e-10	-1.33777
169484760	chr3:169484760:G:T	4.15644e-05	3.91146	-0.584283
169484790	chr3:169484790:AT:A	1.20059e-07	-1.16005	-1.35979
169484838	chr3:169484838:T:C	3.99601e-05	3.91483	-0.627017
169484934	chr3:169484934:G:A	8.74174e-07	-1.55601e-10	-0.534547
169485174	chr3:169485174:G:A	4.58605e-05	4.03371	-0.608174
169485395	chr3:169485395:A:G	4.59839e-05	4.00255	-0.574327
169485561	chr3:169485561:C:G	1.16751e-06	-0.245198	-3.55835e-10
169485726	chr3:169485726:A:G	3.44969e-07	-1.46437	-3.55835e-10
169485759	chr3:169485759:G:C	6.52007e-07	-0.827771	-3.55835e-10
169486133	chr3:169486133:ACT:A	1.06643e-05	2.7505	-0.783663
169486167	chr3:169486167:G:A	9.43648e-07	-1.55601e-10	-0.458073
169486749	chr3:169486749:T:C	6.00526e-07	-1.55601e-10	-0.91002
169487034	chr3:169487034:G:T	7.33621e-07	-1.55601e-10	-0.709833
169487387	chr3:169487387:G:A	9.06203e-07	-1.55601e-10	-0.498562
169487417	chr3:169487417:A:G	6.13413e-07	-0.888788	-3.55835e-10
169487447	chr3:169487447:G:A	1.42877e-05	3.14854	-0.88921
169487594	chr3:169487594:A:G	1.17752e-05	2.85527	-0.789341
169487822	chr3:169487822:GAAGT:G	5.25393e-07	-1.55601e-10	-1.04368
169488054	chr3:169488054:A:G	8.98835e-08	-1.49194	-1.31738
169488145	chr3:169488145:A:G	8.18247e-08	-1.54378	-1.35947
169488173	chr3:169488173:A:C	8.74936e-07	-1.55601e-10	-0.533675
169488399	chr3:169488399:A:T	8.3873e-08	-1.53327	-1.34525
169488551	chr3:169488551:AT:A	8.59e-08	-1.54248	-1.31216
169488553	chr3:169488553:A:C	8.38034e-08	-1.56445	-1.3149
169488705	chr3:169488705:A:G	1.20044e-07	-1.19379	-1.32617
169489228	chr3:169489228:G:A	6.20516e-07	-1.55601e-10	-0.877274
169489299	chr3:169489299:C:T	1.48983e-06	-1.55601e-10	-0.0014114
169489687	chr3:169489687:C:T	1.45546e-07	-1.03437	-1.29296
169489736	chr3:169489736:T:A	9.43939e-08	-1.5684	-1.19195
169490077	chr3:169490077:A:G	4.02155e-07	-1.55601e-10	-1.31099
169490133	chr3:169490133:T:A	3.96085e-07	-1.55601e-10	-1.3262
169490236	chr3:169490236:T:C	6.18393e-07	-1.55601e-10	-0.880702
169490238	chr3:169490238:G:T	8.44207e-08	-1.53346	-1.33855
169490247	chr3:169490247:T:C	7.34456e-08	-1.65121	-1.36007
169490485	chr3:169490485:A:G	8.40895e-08	-1.53694	-1.339
169490612	chr3:169490612:A:G	4.06172e-07	-1.55601e-10	-1.30105
169490997	chr3:169490997:T:C	3.87993e-07	-1.55601e-10	-1.34684
169491319	chr3:169491319:G:T	6.2147e-07	-1.55601e-10	-0.875738
169491436	chr3:169491436:T:G	4.1611e-07	-1.55601e-10	-1.27688
169491488	chr3:169491488:A:G	7.4711e-08	-1.63951	-1.35469
169491789	chr3:169491789:G:A	8.23244e-08	-1.5492	-1.34796
169491794	chr3:169491794:G:A	2.09217e-07	-0.705728	-1.25872
169491943	chr3:169491943:T:G	3.89541e-07	-1.55601e-10	-1.34286
169492109	chr3:169492109:A:C	8.38546e-08	-1.53694	-1.34181
169492325	chr3:169492325:A:T	7.41366e-08	-1.64814	-1.35377
169492586	chr3:169492586:C:T	4.16735e-07	-1.55601e-10	-1.27538
169492935	chr3:169492935:C:T	1.78563e-06	-1.55601e-10	0.179699
169492936	chr3:169492936:G:A	4.65912e-07	-1.55601e-10	-1.16383
169493280	chr3:169493280:TC:T	7.80449e-07	-1.55601e-10	-0.647956
169493382	chr3:169493382:T:G	9.51725e-08	-1.5888	-1.16334
169493411	chr3:169493411:C:T	7.60226e-07	-1.55601e-10	-0.67421
169493970	chr3:169493970:A:G	3.16832e-07	-1.54946	-3.55835e-10
169493979	chr3:169493979:A:G	7.19154e-08	-1.71681	-1.31552
169494318	chr3:169494318:C:T	1.18374e-07	-1.7281	-0.80588
169494347	chr3:169494347:C:T	4.78336e-07	-1.55601e-10	-1.13751
169494579	chr3:169494579:T:G	8.89512e-08	-1.62775	-1.19199
169494948	chr3:169494948:A:T	1.17602e-06	-1.55601e-10	-0.237931
169495084	chr3:169495084:C:T	1.14965e-07	-1.72833	-0.83487
169495106	chr3:169495106:T:C	3.84056e-07	-1.55601e-10	-1.35704
169495216	chr3:169495216:C:A	3.06322e-07	-1.72361	0.140425
169495410	chr3:169495410:C:T	8.1749e-07	-1.55601e-10	-0.601588
169495640	chr3:169495640:T:G	1.1383e-07	-1.63319	-0.939933
169495700	chr3:169495700:C:T	5.72071e-07	-1.55601e-10	-0.958563
169495702	chr3:169495702:C:T	1.00424e-07	-1.72826	-0.970166
169495771	chr3:169495771:A:G	8.48199e-08	-1.69361	-1.17369
169496112	chr3:169496112:T:C	7.0797e-08	-1.68741	-1.3606
169496125	chr3:169496125:G:A	8.04066e-08	-1.69711	-1.22362
169496302	chr3:169496302:T:C	8.70441e-07	-1.6203	1.08147
169496748	chr3:169496748:T:C	4.88882e-07	-1.11571	-3.55835e-10
169496890	chr3:169496890:A:G	5.1698e-07	-1.55601e-10	-1.05982
169497054	chr3:169497054:C:T	1.96553e-06	-1.55601e-10	0.27569
169497311	chr3:169497311:A:G	3.84948e-07	-1.55601e-10	-1.35472
169497359	chr3:169497359:C:T	9.58897e-08	-1.42317	-1.32146
169497457	chr3:169497457:C:T	6.93096e-08	-1.72665	-1.3426
169497511	chr3:169497511:A:C	4.55539e-07	-1.55601e-10	-1.18634
169497549	chr3:169497549:A:G	1.41111e-07	-1.0838	-1.27448
169497613	chr3:169497613:A:G	7.01518e-08	-1.72646	-1.3307
169497614	chr3:169497614:T:C	7.38063e-07	-1.55601e-10	-0.703797
169498020	chr3:169498020:A:T	9.10447e-07	-1.55601e-10	-0.493891
169498140	chr3:169498140:A:G	1.44123e-07	-1.06885	-1.26831
169498197	chr3:169498197:AAATT:A	1.49542e-07	-1.03979	-1.26045
169498200	chr3:169498200:T:G	2.66755e-07	-1.7215	-3.55835e-10
169498248	chr3:169498248:T:C	1.41933e-07	-1.08925	-1.26323
169498455	chr3:169498455:C:T	1.3398e-07	-1.1581	-1.25203
169498481	chr3:169498481:G:A	1.39626e-07	-1.09268	-1.27618
169498588	chr3:169498588:C:G	1.10313e-07	-1.24397	-1.36054
169498667	chr3:169498667:A:C	1.39393e-07	-1.10132	-1.26922
169498935	chr3:169498935:G:A	1.1336e-07	-1.21657	-1.36069
169499388	chr3:169499388:A:G	6.86367e-08	-1.72595	-1.35305
169499393	chr3:169499393:A:G	1.21956e-07	-1.19055	-1.31361
169499899	chr3:169499899:T:G	1.10277e-07	-1.24445	-1.36038
169499936	chr3:169499936:C:G	9.52091e-07	-1.55601e-10	-0.449165
169500572	chr3:169500572:A:G	1.56317e-07	-1.46783	-0.788104
169501119	chr3:169501119:T:C	3.83226e-07	-1.55601e-10	-1.3592
169501136	chr3:169501136:A:T	3.10462e-07	-1.56976	-3.55835e-10
169501482	chr3:169501482:G:GA	3.89331e-07	-1.55601e-10	-1.3434
169501758	chr3:169501758:T:C	1.49406e-07	-1.02268	-1.27848
169501885	chr3:169501885:C:T	1.10084e-07	-1.24591	-1.36068
169501989	chr3:169501989:A:G	1.16337e-07	-1.61726	-0.93408
169502077	chr3:169502077:T:C	4.60172e-07	-1.17623	-3.55835e-10
169502081	chr3:169502081:T:C	3.79931e-07	-1.36784	-3.55835e-10
169502147	chr3:169502147:G:A	1.62682e-07	-1.51234	-0.70369
169502308	chr3:169502308:G:T	6.87359e-08	-1.719	-1.35855
169502332	chr3:169502332:A:G	1.11313e-07	-1.23476	-1.36072
169502423	chr3:169502423:T:A	1.63341e-07	-1.50856	-0.703429
169502663	chr3:169502663:C:T	1.62717e-07	-1.50118	-0.714636
169503064	chr3:169503064:C:T	1.59039e-07	-1.52557	-0.713108
169503196	chr3:169503196:T:C	3.82666e-07	-1.55601e-10	-1.36066
169503236	chr3:169503236:A:C	1.0356e-07	-1.53743	-1.13024
169503372	chr3:169503372:A:G	2.314e-06	-1.55601e-10	0.438907
169503436	chr3:169503436:T:A	8.16799e-07	-1.55601e-10	-0.602433
169503769	chr3:169503769:T:C	1.02974e-07	-1.53085	-1.1425
169503936	chr3:169503936:T:C	9.82486e-07	-1.55601e-10	-0.41774
169503991	chr3:169503991:T:C	4.33578e-07	-1.55601e-10	-1.23575
169504484	chr3:169504484:G:A	1.08877e-07	-1.50144	-1.11617
169504818	chr3:169504818:C:T	8.42139e-08	-1.69687	-1.1776
169504983	chr3:169504983:T:C	6.9356e-08	-1.72811	-1.34046
169505003	chr3:169505003:C:T	1.05418e-07	-1.53177	-1.11813
169505115	chr3:169505115:G:A	1.29946e-07	-1.24567	-1.19504
169505167	chr3:169505167:G:A	1.06633e-07	-1.52497	-1.11347
169505236	chr3:169505236:AC:A	7.30654e-08	-1.6834	-1.33307
169505251	chr3:169505251:A:G	3.8342e-07	-1.55601e-10	-1.35869
169505278	chr3:169505278:T:G	1.09206e-07	-1.50297	-1.11162
169505421	chr3:169505421:C:T	1.03439e-07	-1.53478	-1.13407
169505569	chr3:169505569:G:A	1.00141e-07	-1.55875	-1.1425
169505810	chr3:169505810:C:T	4.6972e-06	-1.55601e-10	1.14689
169506512	chr3:169506512:C:T	1.51383e-06	-1.55601e-10	0.0145744
169507018	chr3:169507018:C:T	1.15636e-07	-1.45148	-1.1059
169507530	chr3:169507530:G:A	4.25783e-07	-1.55601e-10	-1.2539
169507822	chr3:169507822:G:A	3.58022e-07	-1.42723	-3.55835e-10
169507843	chr3:169507843:A:G	1.21811e-07	-1.45159	-1.05377
169507902	chr3:169507902:T:C	1.23109e-07	-1.40853	-1.08623
169507940	chr3:169507940:A:G	1.26711e-07	-1.38777	-1.07815
169508204	chr3:169508204:C:CAGG	6.9881e-08	-1.7282	-1.33283
169508377	chr3:169508377:T:C	1.26735e-07	-1.39406	-1.07166
169508823	chr3:169508823:G:A	7.52751e-08	-1.67244	-1.31424
169508883	chr3:169508883:C:G	1.21427e-07	-1.4242	-1.08431
169508910	chr3:169508910:A:G	8.99744e-07	-1.55601e-10	-0.505716
169509046	chr3:169509046:G:C	6.9944e-08	-1.72823	-1.3319
169509400	chr3:169509400:A:G	1.50937e-06	-1.55601e-10	0.0116242
169509772	chr3:169509772:T:C	7.773e-08	-1.59431	-1.36028
169509953	chr3:169509953:C:T	7.23812e-07	-1.55601e-10	-0.723294
169510207	chr3:169510207:A:G	1.26348e-07	-1.22166	-1.24713
169510523	chr3:169510523:G:A	6.98603e-08	-1.72832	-1.333
169511528	chr3:169511528:G:A	9.27122e-07	-1.55601e-10	-0.475741
169511701	chr3:169511701:G:A	5.15962e-07	-1.55601e-10	-1.06179
169511785	chr3:169511785:A:C	6.02748e-07	-1.55601e-10	-0.906326
169512241	chr3:169512241:C:A	5.25151e-07	-1.55601e-10	-1.04414
169512405	chr3:169512405:A:G	1.69574e-06	-1.55601e-10	0.128048
169512557	chr3:169512557:C:T	8.8653e-07	-1.55601e-10	-0.520511
169512588	chr3:169512588:A:G	9.62296e-07	-1.55601e-10	-0.438504
169512713	chr3:169512713:C:T	4.35303e-07	-1.23178	-3.55835e-10
169512799	chr3:169512799:C:T	1.6921e-06	-1.55601e-10	0.125897
169512805	chr3:169512805:C:T	9.31777e-07	-1.55601e-10	-0.470733
169513292	chr3:169513292:G:A	9.84659e-07	-1.55601e-10	-0.41553
169513293	chr3:169513293:C:A	9.8486e-07	-1.55601e-10	-0.415327
169513560	chr3:169513560:C:T	8.90529e-07	-1.55601e-10	-0.516011
169513925	chr3:169513925:C:T	7.45234e-08	-1.63628	-1.36043
169514024	chr3:169514024:T:A	4.37711e-07	-1.22627	-3.55835e-10
169514132	chr3:169514132:G:A	9.70083e-07	-1.55601e-10	-0.430445
169514263	chr3:169514263:A:G	9.65686e-07	-1.55601e-10	-0.434988
169514733	chr3:169514733:C:T	4.31338e-07	-1.55601e-10	-1.24093
169514734	chr3:169514734:G:A	1.28477e-07	-1.62295	-0.829125
169515391	chr3:169515391:C:T	9.75402e-08	-1.70366	-1.0239
169515840	chr3:169515840:C:T	6.97447e-08	-1.72374	-1.33924
169515901	chr3:169515901:A:T	4.04395e-07	-1.30543	-3.55835e-10
169515903	chr3:169515903:C:A	4.05096e-07	-1.3037	-3.55835e-10
169516041	chr3:169516041:T:C	6.94534e-08	-1.7259	-1.34127
169516127	chr3:169516127:G:A	4.70345e-07	-1.55601e-10	-1.15436
169516305	chr3:169516305:C:T	7.07281e-08	-1.72044	-1.32854
169516415	chr3:169516415:C:T	6.82142e-08	-1.72503	-1.36014
169516472	chr3:169516472:T:C	3.93075e-07	-1.33382	-3.55835e-10
169516505	chr3:169516505:T:A	9.56905e-07	-1.55601e-10	-0.444122
169516741	chr3:169516741:T:C	7.19282e-08	-1.72802	-1.30413
169517609	chr3:169517609:C:T	7.60436e-08	-1.62156	-1.35496
169517688	chr3:169517688:T:C	3.94337e-07	-1.33062	-3.55835e-10
169518027	chr3:169518027:A:C	4.63002e-07	-1.55601e-10	-1.17009
169518081	chr3:169518081:T:A	9.42721e-08	-1.69141	-1.07023
169518096	chr3:169518096:G:A	7.01829e-08	-1.69813	-1.35859
169518175	chr3:169518175:T:C	7.7344e-08	-1.70419	-1.25538
169518176	chr3:169518176:G:A	5.34254e-07	-1.55601e-10	-1.02696
169518178	chr3:169518178:G:A	6.30343e-07	-1.55601e-10	-0.861563
169518183	chr3:169518183:C:T	5.44812e-07	-1.55601e-10	-1.00738
169518237	chr3:169518237:C:T	4.18637e-07	-1.55601e-10	-1.27082
169518298	chr3:169518298:T:C	6.13539e-07	-1.55601e-10	-0.888582
169518412	chr3:169518412:T:C	4.64373e-07	-1.55601e-10	-1.16714
169518542	chr3:169518542:T:C	6.98964e-08	-1.70719	-1.35362
169518726	chr3:169518726:T:C	7.06964e-08	-1.72773	-1.3217
169518861	chr3:169518861:G:GCT	7.23919e-08	-1.72812	-1.29762
169519015	chr3:169519015:C:T	3.79529e-07	-1.3689	-3.55835e-10
169519567	chr3:169519567:C:T	3.18483e-07	-1.54426	-3.55835e-10
169519572	chr3:169519572:C:A	3.79568e-07	-1.36879	-3.55835e-10
169519610	chr3:169519610:G:A	3.87929e-07	-1.347	-3.55835e-10
169519613	chr3:169519613:C:G	1.45793e-06	-1.55601e-10	-0.0230556
169520004	chr3:169520004:C:T	1.72144e-06	-1.55601e-10	0.143089
169520051	chr3:169520051:G:T	5.5998e-07	-1.55601e-10	-0.979925
169520105	chr3:169520105:G:A	6.64688e-07	-1.55601e-10	-0.808508
169520111	chr3:169520111:C:T	1.18424e-06	-1.55601e-10	-0.230973
169520164	chr3:169520164:G:A	1.09251e-07	-1.37108	-1.2431
169520227	chr3:169520227:T:C	8.58605e-08	-1.68568	-1.16942
169520228	chr3:169520228:G:A	4.42247e-07	-1.55601e-10	-1.21596
169520229	chr3:169520229:T:C	1.12426e-07	-1.35851	-1.22702
169520637	chr3:169520637:T:G	6.96509e-08	-1.70589	-1.35844
169520675	chr3:169520675:C:T	7.85705e-08	-1.65999	-1.28384
169520992	chr3:169520992:A:G	7.24578e-07	-1.55601e-10	-0.722236
169521598	chr3:169521598:C:T	1.10637e-07	-1.35826	-1.24331
169521741	chr3:169521741:A:G	3.85041e-07	-1.55601e-10	-1.35448
169521790	chr3:169521790:A:G	7.5676e-08	-1.65912	-1.32225
169522127	chr3:169522127:T:C	7.40113e-08	-1.72708	-1.27653
169522353	chr3:169522353:A:G	6.61457e-07	-1.55601e-10	-0.813381
169522446	chr3:169522446:C:T	6.97296e-08	-1.70687	-1.35633
169522662	chr3:169522662:T:G	6.52054e-07	-1.55601e-10	-0.827698
169522689	chr3:169522689:T:A	1.08363e-07	-1.37987	-1.24247
169522905	chr3:169522905:C:T	3.08949e-07	-1.57465	-3.55835e-10
169523657	chr3:169523657:C:A	3.93042e-07	-1.55601e-10	-1.33391
169523674	chr3:169523674:T:A	4.0971e-07	-1.55601e-10	-1.29238
169523853	chr3:169523853:G:A	7.60917e-08	-1.61611	-1.35978
169523979	chr3:169523979:C:A	5.82248e-07	-1.55601e-10	-0.940929
169524417	chr3:169524417:T:C	9.60413e-08	-1.64507	-1.09798
169524458	chr3:169524458:G:A	7.21427e-08	-1.66892	-1.36026
169525029	chr3:169525029:A:G	4.20883e-07	-1.55601e-10	-1.26547
169525180	chr3:169525180:C:T	4.30399e-07	-1.55601e-10	-1.24311
169525321	chr3:169525321:T:A	5.59622e-07	-1.55601e-10	-0.980565
169525497	chr3:169525497:C:T	9.84908e-08	-1.6273	-1.09057
169525964	chr3:169525964:G:T	7.14262e-08	-1.72493	-1.31423
169526227	chr3:169526227:T:G	1.10299e-07	-1.36163	-1.243
169526236	chr3:169526236:T:C	7.86215e-08	-1.66365	-1.27953
169527081	chr3:169527081:G:A	5.33075e-07	-1.55601e-10	-1.02916
169527124	chr3:169527124:C:T	3.78043e-07	-1.37282	-3.55835e-10
169527622	chr3:169527622:A:C	1.30082e-06	-1.55601e-10	-0.137073
169527985	chr3:169527985:T:G	3.72341e-07	-1.38802	-3.55835e-10
169528146	chr3:169528146:A:G	3.77497e-07	-1.37426	-3.55835e-10
169529474	chr3:169529474:C:T	7.54951e-07	-1.55601e-10	-0.681174
169529594	chr3:169529594:T:C	1.21444e-06	-1.55601e-10	-0.20579
169529950	chr3:169529950:T:G	4.70563e-07	-1.55601e-10	-1.1539
169530034	chr3:169530034:A:G	3.65958e-07	-1.40531	-3.55835e-10
169530194	chr3:169530194:G:T	4.46739e-06	-1.55601e-10	1.09673
169530975	chr3:169530975:G:C	1.06911e-07	-1.56718	-1.06865
169530980	chr3:169530980:T:A	2.84719e-07	-1.65632	-3.55835e-10
169531230	chr3:169531230:C:T	4.4015e-07	-1.55601e-10	-1.22071
169531269	chr3:169531269:C:G	9.25135e-07	-1.55601e-10	-0.477886
169531527	chr3:169531527:T:C	7.42007e-08	-1.6742	-1.32685
169531670	chr3:169531670:C:T	5.15391e-06	-1.55601e-10	1.23968
169531674	chr3:169531674:A:G	6.05706e-07	-1.55601e-10	-0.901432
169531681	chr3:169531681:T:G	3.92773e-07	-1.55601e-10	-1.33459
169531957	chr3:169531957:C:T	1.09274e-07	-1.5844	-1.02957
169532002	chr3:169532002:A:G	1.14557e-07	-1.66488	-0.901877
169532084	chr3:169532084:A:G	8.81029e-08	-1.64469	-1.18463
169532130	chr3:169532130:C:T	7.37352e-08	-1.68016	-1.32719
169532296	chr3:169532296:T:C	7.97985e-08	-1.6655	-1.26282
169532604	chr3:169532604:T:C	6.17986e-07	-1.55601e-10	-0.881361
169532815	chr3:169532815:G:C	8.0862e-08	-1.6782	-1.23689
169532858	chr3:169532858:CAT:C	7.79834e-08	-1.71986	-1.23147
169532908	chr3:169532908:TAAC:T	4.29947e-07	-1.55601e-10	-1.24416
169533178	chr3:169533178:TC:T	8.09516e-08	-1.67175	-1.24223
169533320	chr3:169533320:C:T	4.39706e-07	-1.55601e-10	-1.22172
169533366	chr3:169533366:G:A	4.9213e-07	-1.55601e-10	-1.10908
169533507	chr3:169533507:C:T	8.24979e-08	-1.6662	-1.22885
169533563	chr3:169533563:T:C	7.6559e-08	-1.64586	-1.3239
169533703	chr3:169533703:T:C	3.86096e-07	-1.55601e-10	-1.35174
169533954	chr3:169533954:T:A	9.78361e-08	-1.59543	-1.1291
169534015	chr3:169534015:T:A	7.28586e-08	-1.69417	-1.32514
169534213	chr3:169534213:GT:G	8.6809e-07	-1.55601e-10	-0.541531
169534464	chr3:169534464:T:C	3.99555e-07	-1.55601e-10	-1.31748
169534839	chr3:169534839:A:G	7.06407e-06	-1.55601e-10	1.55495
169535194	chr3:169535194:C:T	9.24037e-08	-1.54969	-1.23197
169535680	chr3:169535680:C:T	2.03438e-07	-1.68755	-0.304913
169536043	chr3:169536043:C:T	9.66505e-07	-1.55601e-10	-0.434139
169536190	chr3:169536190:G:T	8.99401e-08	-1.55241	-1.25627
169536205	chr3:169536205:T:C	9.69029e-08	-1.53587	-1.19824
169536378	chr3:169536378:T:A	7.55841e-08	-1.66661	-1.31597
169536514	chr3:169536514:T:C	3.77076e-07	-1.68509	0.309707
169537192	chr3:169537192:G:C	6.87463e-08	-1.72665	-1.35075
169537757	chr3:169537757:A:G	2.72919e-07	-1.69865	-3.55835e-10
169537821	chr3:169537821:T:G	9.67366e-08	-1.48147	-1.25437
169538247	chr3:169538247:C:T	5.27461e-07	-1.37513	0.335383
169538452	chr3:169538452:C:T	7.93796e-08	-1.71817	-1.21541
169538581	chr3:169538581:G:A	1.41742e-07	-1.13778	-1.21604
169538768	chr3:169538768:C:T	7.01834e-08	-1.71893	-1.33778
169538823	chr3:169538823:C:T	6.98958e-08	-1.72304	-1.33778
169538979	chr3:169538979:C:T	6.54646e-07	-1.55601e-10	-0.823732
169539343	chr3:169539343:C:T	1.97543e-07	-1.39781	-0.62406
169539445	chr3:169539445:C:T	1.98478e-07	-1.39454	-0.622604
169539697	chr3:169539697:C:A	1.95547e-07	-1.37803	-0.653999
169539923	chr3:169539923:G:C	2.65428e-07	-1.72648	-3.55835e-10
169540068	chr3:169540068:C:T	1.28268e-07	-1.42789	-1.02581
169540673	chr3:169540673:T:G	8.66175e-07	-1.55601e-10	-0.543739
169540779	chr3:169540779:A:T	1.50817e-07	-1.7207	-0.571055
169541583	chr3:169541583:C:A	6.95304e-08	-1.72828	-1.33778
169541818	chr3:169541818:C:T	3.82801e-07	-1.42287	0.0625579
169542336	chr3:169542336:AAG:A	6.99228e-08	-1.72588	-1.33455
169542521	chr3:169542521:G:C	4.26795e-07	-1.55601e-10	-1.25152
169542534	chr3:169542534:G:C	4.02781e-07	-1.41963	0.110192
169543109	chr3:169543109:G:A	7.07624e-07	-1.55601e-10	-0.745913
169543162	chr3:169543162:A:G	1.97773e-07	-1.42528	-0.59543
169543418	chr3:169543418:G:T	1.99424e-07	-1.43609	-0.576307
169543597	chr3:169543597:G:A	1.58604e-06	-1.55601e-10	0.0611702
169543637	chr3:169543637:T:A	6.05115e-07	-1.55601e-10	-0.902408
169543697	chr3:169543697:G:A	5.97936e-07	-1.55601e-10	-0.914341
169544077	chr3:169544077:G:A	3.90719e-07	-1.42292	0.0830805
169544127	chr3:169544127:C:G	6.95403e-08	-1.72834	-1.33758
169544299	chr3:169544299:A:G	1.09982e-07	-1.72801	-0.879494
169544311	chr3:169544311:A:T	1.99503e-07	-1.40955	-0.602448
169544487	chr3:169544487:A:C	1.25305e-06	-1.55601e-10	-0.174489
169544491	chr3:169544491:G:A	4.03942e-07	-1.42404	0.11749
169544619	chr3:169544619:C:G	5.54883e-07	-1.55601e-10	-0.989069
169544800	chr3:169544800:C:T	1.45387e-06	-1.55601e-10	-0.0258409
169544926	chr3:169544926:G:T	3.65633e-07	-1.4062	-3.55835e-10
169545000	chr3:169545000:C:T	2.00863e-07	-0.815799	-1.1894
169545095	chr3:169545095:G:A	2.63641e-07	-0.965644	-0.767596
169545210	chr3:169545210:C:T	1.89995e-07	-0.79109	-1.26974
169545217	chr3:169545217:C:T	1.48922e-07	-1.70584	-0.598564
169545275	chr3:169545275:G:A	5.15451e-07	-1.55601e-10	-1.06278
169545290	chr3:169545290:C:T	4.40505e-07	-1.55601e-10	-1.2199
169545378	chr3:169545378:A:G	1.44248e-06	-1.55601e-10	-0.0337059
169545421	chr3:169545421:G:T	1.41777e-06	-1.55601e-10	-0.0509878
169545540	chr3:169545540:T:C	4.65843e-07	-1.32948	0.165508
169545558	chr3:169545558:T:C	3.84075e-07	-1.55601e-10	-1.35699
169545718	chr3:169545718:T:C	5.45526e-07	-1.33244	0.326367
169545824	chr3:169545824:T:C	1.49825e-07	-1.09822	-1.20014
169546345	chr3:169546345:T:G	1.99723e-07	-1.12787	-0.883028
169546483	chr3:169546483:T:C	1.55329e-07	-1.69915	-0.563128
169546526	chr3:169546526:G:A	1.36216e-06	-1.55601e-10	-0.091001
169546570	chr3:169546570:G:A	1.15325e-06	-1.55601e-10	-0.257489
169546619	chr3:169546619:T:C	7.52387e-08	-1.71956	-1.2676
169546919	chr3:169546919:A:T	1.45673e-07	-1.10672	-1.21974
169547711	chr3:169547711:C:T	1.43642e-07	-1.10986	-1.23064
169547917	chr3:169547917:T:C	1.54512e-07	-1.27525	-0.992311
169547992	chr3:169547992:T:A	4.78689e-07	-1.31482	0.178045
169548160	chr3:169548160:G:C	1.42501e-07	-1.70667	-0.641811
169548259	chr3:169548259:AGT:A	1.37022e-06	-1.55601e-10	-0.0850964
169548438	chr3:169548438:T:C	3.28584e-06	-1.55601e-10	0.789552
169548576	chr3:169548576:T:G	3.85266e-07	-1.55601e-10	-1.35389
169548581	chr3:169548581:C:T	6.31221e-07	-1.55601e-10	-0.86017
169548675	chr3:169548675:G:A	6.3496e-07	-1.55601e-10	-0.854263
169548740	chr3:169548740:G:A	1.52261e-07	-1.08279	-1.19944
169548814	chr3:169548814:G:A	1.41996e-07	-1.72817	-0.623854
169548899	chr3:169548899:T:C	8.34415e-07	-1.55601e-10	-0.581095
169548920	chr3:169548920:G:A	4.40172e-07	-1.55601e-10	-1.22066
169549059	chr3:169549059:C:T	7.82004e-07	-1.55601e-10	-0.645966
169549066	chr3:169549066:C:T	1.966e-07	-1.18543	-0.841226
169549118	chr3:169549118:C:T	6.18187e-07	-1.32174	0.440705
169549144	chr3:169549144:T:C	1.4134e-06	-1.55601e-10	-0.0540738
169549267	chr3:169549267:C:T	1.45327e-06	-1.55601e-10	-0.0262554
169549740	chr3:169549740:T:G	6.96216e-08	-1.72731	-1.33744
169549974	chr3:169549974:C:T	1.48584e-07	-1.09951	-1.20717
169550008	chr3:169550008:C:T	2.91792e-07	-0.913561	-0.718225
169550059	chr3:169550059:A:C	1.0075e-06	-1.55601e-10	-0.392597
169550135	chr3:169550135:A:G	3.8314e-07	-1.55601e-10	-1.35943
169550203	chr3:169550203:G:A	4.36543e-07	-1.34522	0.116283
169550467	chr3:169550467:G:T	1.33771e-06	-1.55601e-10	-0.10911
169551180	chr3:169551180:C:A	2.70984e-07	-0.942196	-0.763571
169551196	chr3:169551196:C:G	1.45996e-07	-1.10782	-1.21642
169551388	chr3:169551388:T:G	1.3914e-06	-1.55601e-10	-0.0697617
169551816	chr3:169551816:A:G	1.14121e-06	-1.55601e-10	-0.267985
169552302	chr3:169552302:TTTTC:T	4.72958e-07	-1.36782	0.219004
169552715	chr3:169552715:G:A	1.7074e-06	0.134901	-3.55835e-10
169553562	chr3:169553562:C:T	1.35991e-06	-1.55601e-10	-0.0926557
169554253	chr3:169554253:A:C	1.5084e-07	-1.04961	-1.242
169554333	chr3:169554333:G:A	2.06788e-07	-1.06669	-0.909443
169554507	chr3:169554507:C:T	3.44066e-07	-1.46699	-3.55835e-10
169555314	chr3:169555314:G:A	1.08776e-07	-1.71263	-0.905906
169555357	chr3:169555357:AT:A	4.94586e-07	-1.55601e-10	-1.10411
169555862	chr3:169555862:G:A	1.7898e-07	-1.06753	-1.05302
169555928	chr3:169555928:A:G	1.44506e-07	-1.03838	-1.29613
169556136	chr3:169556136:T:C	1.581e-07	-1.0104	-1.2342
169556254	chr3:169556254:G:GT	3.28701e-07	-1.51268	-3.55835e-10
169556377	chr3:169556377:G:T	2.51936e-06	-1.55601e-10	0.523935
169556440	chr3:169556440:T:A	1.08386e-06	-1.55601e-10	-0.319545
169556485	chr3:169556485:A:C	3.82668e-07	-1.55601e-10	-1.36066
169556603	chr3:169556603:A:T	1.86233e-07	-1.05247	-1.02835
169556789	chr3:169556789:T:C	1.21106e-07	-1.69979	-0.811367
169556860	chr3:169556860:G:A	7.48938e-08	-1.72088	-1.27088
169556994	chr3:169556994:C:T	8.08163e-07	-1.55601e-10	-0.613062
169557086	chr3:169557086:C:T	2.6684e-07	-1.72118	-3.55835e-10
169557336	chr3:169557336:G:A	7.54551e-08	-1.72049	-1.2638
169557545	chr3:169557545:A:G	8.54449e-07	-1.55601e-10	-0.557369
169557605	chr3:169557605:A:G	1.48672e-07	-1.03537	-1.27072
169557650	chr3:169557650:G:A	3.82668e-07	-1.55601e-10	-1.36066
169557840	chr3:169557840:A:G	4.57857e-07	-1.55601e-10	-1.18127
169557953	chr3:169557953:G:C	2.49116e-07	-0.865635	-0.924273
169558338	chr3:169558338:C:T	1.45966e-07	-1.05631	-1.26814
169558437	chr3:169558437:C:T	1.51929e-07	-1.01397	-1.27045
169558606	chr3:169558606:G:A	1.51001e-07	-1.02085	-1.26969
169558818	chr3:169558818:C:T	8.34909e-07	-1.55601e-10	-0.580504
169558846	chr3:169558846:T:C	1.69326e-06	-1.55601e-10	0.126583
169558893	chr3:169558893:A:T	1.4852e-07	-1.02446	-1.28265
169558987	chr3:169558987:T:C	1.60382e-07	-0.972236	-1.25803
169559183	chr3:169559183:T:C	1.48854e-07	-1.04066	-1.2642
169559250	chr3:169559250:T:C	1.49342e-07	-1.02473	-1.27685
169559322	chr3:169559322:G:A	1.49529e-07	-1.03896	-1.26137
169559652	chr3:169559652:A:C	1.35185e-07	-1.70291	-0.698277
169560475	chr3:169560475:A:G	1.96715e-07	-1.00713	-1.01894
169560569	chr3:169560569:T:G	2.02388e-07	-0.963924	-1.03371
169560867	chr3:169560867:T:C	5.82688e-07	-0.940174	-3.55835e-10
169561143	chr3:169561143:A:C	3.89563e-07	-1.55601e-10	-1.3428
169561459	chr3:169561459:C:G	6.66393e-07	-1.55601e-10	-0.805946
169561606	chr3:169561606:T:C	1.54457e-07	-1.09216	-1.17575
169561653	chr3:169561653:G:T	1.58533e-07	-1.0823	-1.15957
169561794	chr3:169561794:G:A	1.34748e-06	-1.55601e-10	-0.101832
169561938	chr3:169561938:G:A	1.13745e-07	-1.21934	-1.35452
169561979	chr3:169561979:C:A	1.63363e-06	0.090733	-3.55835e-10
169562519	chr3:169562519:G:A	2.71911e-07	-1.70235	-3.55835e-10
169562584	chr3:169562584:G:A	1.08378e-06	-1.55601e-10	-0.319617
169562825	chr3:169562825:G:A	4.07326e-07	-1.55601e-10	-1.29821
169562941	chr3:169562941:A:G	1.20907e-07	-1.71063	-0.802181
169563725	chr3:169563725:G:A	2.6888e-07	-1.56188	-0.151679
169563889	chr3:169563889:G:A	3.83307e-07	-1.55601e-10	-1.35899
169564174	chr3:169564174:T:A	2.01721e-07	-1.01664	-0.984303
169564256	chr3:169564256:A:G	4.06709e-07	-1.55601e-10	-1.29973
169564829	chr3:169564829:A:ATTT	1.69896e-07	-1.72378	-0.448856
169565406	chr3:169565406:A:C	8.49368e-07	-1.55601e-10	-0.563334
169566133	chr3:169566133:C:T	1.52345e-07	-1.02101	-1.26067
169566789	chr3:169566789:G:A	3.48457e-07	-1.25085	-0.203461
169567279	chr3:169567279:T:G	1.42714e-06	-1.55601e-10	-0.044401
169567390	chr3:169567390:G:A	2.70235e-06	-1.55601e-10	0.594051
169567646	chr3:169567646:C:T	4.55787e-06	-1.55601e-10	1.11679
169567669	chr3:169567669:G:T	8.79259e-07	-1.55601e-10	-0.528747
169567751	chr3:169567751:T:C	4.14214e-07	-1.55601e-10	-1.28144
169568120	chr3:169568120:G:A	4.27868e-07	-1.55601e-10	-1.24901
169568223	chr3:169568223:C:T	7.18049e-08	-1.71987	-1.314
169568478	chr3:169568478:C:A	2.13784e-07	-1.05252	-0.890338
169568527	chr3:169568527:G:A	5.28746e-07	-1.19678	0.159466
169568960	chr3:169568960:C:A	6.83644e-07	-1.55601e-10	-0.780389
169570372	chr3:169570372:A:T	6.64729e-07	-1.55601e-10	-0.808447
169570522	chr3:169570522:A:C	1.60604e-07	-1.05025	-1.17863
169570663	chr3:169570663:T:C	3.82656e-07	-1.55601e-10	-1.36069
169570703	chr3:169570703:A:G	1.6198e-07	-1.05687	-1.16348
169570755	chr3:169570755:C:T	1.61316e-07	-1.04753	-1.17693
169571125	chr3:169571125:T:C	1.4719e-07	-1.68445	-0.631657
169571335	chr3:169571335:TAA:T	1.61101e-07	-1.03851	-1.18729
169571397	chr3:169571397:A:G	1.68434e-07	-1.02975	-1.15153
169571668	chr3:169571668:A:G	6.94567e-07	-1.55601e-10	-0.764537
169571701	chr3:169571701:A:G	1.50588e-07	-1.71908	-0.574202
169571787	chr3:169571787:G:A	4.1281e-07	-1.55601e-10	-1.28484
169571975	chr3:169571975:C:A	5.64146e-07	-1.55601e-10	-0.972513
169571999	chr3:169571999:TTAAAC:T	4.74822e-07	-1.14489	-3.55835e-10
169572016	chr3:169572016:T:C	1.44488e-07	-1.71663	-0.617997
169572195	chr3:169572195:T:C	3.12968e-07	-0.928535	-0.633191
169572248	chr3:169572248:C:T	1.42732e-07	-1.72269	-0.624164
169572282	chr3:169572282:C:T	2.25558e-07	-1.02618	-0.863062
169572631	chr3:169572631:C:T	1.2392e-06	-1.55601e-10	-0.185605
169572721	chr3:169572721:C:A	2.91141e-07	-0.843903	-0.790117
169572857	chr3:169572857:T:C	2.86147e-07	-1.02877	-0.622545
169573236	chr3:169573236:G:A	1.70402e-07	-1.05667	-1.113
169573419	chr3:169573419:T:C	3.94694e-07	-1.55601e-10	-1.32971
169573681	chr3:169573681:T:A	5.46225e-07	-1.55601e-10	-1.0048
169573695	chr3:169573695:A:G	5.45315e-07	-1.55601e-10	-1.00646
169573999	chr3:169573999:T:C	3.9105e-07	-1.55601e-10	-1.33899
169574054	chr3:169574054:A:G	7.26923e-07	-0.719006	-3.55835e-10
169574380	chr3:169574380:G:C	3.23516e-07	-1.16249	-0.366091
169574385	chr3:169574385:G:T	2.68429e-07	-1.71524	-3.55835e-10
169574856	chr3:169574856:A:C	3.42617e-07	-1.47121	-3.55835e-10
169575485	chr3:169575485:T:C	9.89392e-08	-1.57584	-1.13748
169575562	chr3:169575562:C:T	2.66281e-07	-1.72327	-3.55835e-10
169576016	chr3:169576016:G:A	3.92407e-07	-1.55601e-10	-1.33553
169576028	chr3:169576028:T:A	4.21762e-07	-1.55601e-10	-1.26338
169576176	chr3:169576176:C:T	4.69866e-07	-1.55601e-10	-1.15538
169576337	chr3:169576337:C:G	3.86983e-07	-1.34945	-3.55835e-10
169576880	chr3:169576880:C:A	4.53236e-07	-1.55601e-10	-1.19141
169577208	chr3:169577208:C:T	1.32994e-07	-1.70731	-0.710218
169577648	chr3:169577648:A:G	2.35638e-07	-1.09739	-0.748139
169577895	chr3:169577895:G:A	1.67822e-07	-0.932428	-1.25249
169577967	chr3:169577967:A:C	3.49559e-07	-0.954454	-0.496699
169578666	chr3:169578666:G:C	4.2049e-07	-1.55601e-10	-1.2664
169579503	chr3:169579503:T:C	2.88641e-07	-1.64264	-3.55835e-10
169579545	chr3:169579545:C:G	1.26538e-07	-1.46032	-1.00696
169579800	chr3:169579800:C:T	3.75112e-07	-0.981004	-0.399598
169579803	chr3:169579803:C:T	2.27223e-07	-1.64834	-0.233552
169580009	chr3:169580009:G:A	1.38601e-07	-1.71011	-0.66612
169580020	chr3:169580020:C:A	6.36404e-07	-1.13496	0.282966
169580312	chr3:169580312:T:C	1.93401e-06	-1.55601e-10	0.259524
169580326	chr3:169580326:G:A	1.93791e-06	-1.55601e-10	0.26154
169580750	chr3:169580750:G:A	1.58575e-07	-1.72059	-0.521011
169580772	chr3:169580772:T:C	1.73357e-06	0.150113	-3.55835e-10
169581023	chr3:169581023:C:T	4.44406e-07	-1.55601e-10	-1.21109
169581033	chr3:169581033:G:A	1.64214e-07	-1.72783	-0.478823
169581164	chr3:169581164:A:C	5.67289e-07	-0.966958	-3.55835e-10
169581259	chr3:169581259:T:C	6.89664e-08	-1.72112	-1.35309
169581291	chr3:169581291:A:G	2.16979e-07	-0.986622	-0.941405
169581440	chr3:169581440:CT:C	1.2511e-06	-1.55601e-10	-0.176047
169582152	chr3:169582152:A:C	2.696e-07	-1.71089	-3.55835e-10
169582325	chr3:169582325:A:C	1.7451e-07	-1.16294	-0.982901
169582431	chr3:169582431:C:T	3.28709e-07	-0.767257	-0.745396
169582443	chr3:169582443:C:T	6.93312e-07	-1.55601e-10	-0.766346
169582694	chr3:169582694:G:A	8.61891e-07	-1.55601e-10	-0.548698
169583107	chr3:169583107:G:A	8.27353e-07	-1.55601e-10	-0.589595
169583379	chr3:169583379:T:C	1.39273e-07	-1.01417	-1.35722
169583715	chr3:169583715:A:C	1.06092e-06	-1.55601e-10	-0.340934
169583758	chr3:169583758:G:A	5.76379e-07	-1.55601e-10	-0.95106
169583844	chr3:169583844:A:T	2.6586e-07	-1.72486	-3.55835e-10
169583924	chr3:169583924:A:G	3.97709e-07	-1.55601e-10	-1.32211
169584301	chr3:169584301:C:G	3.82645e-07	-1.55601e-10	-1.36072
169584332	chr3:169584332:G:A	9.42157e-08	-1.62719	-1.13505
169584333	chr3:169584333:G:A	1.15466e-07	-1.36948	-1.18937
169584337	chr3:169584337:G:A	4.0988e-07	-1.55601e-10	-1.29196
169584490	chr3:169584490:A:G	3.57676e-07	-1.4282	-3.55835e-10
169584496	chr3:169584496:T:C	3.66274e-07	-1.40445	-3.55835e-10
169584716	chr3:169584716:T:C	1.88812e-07	-0.749531	-1.31754
169585031	chr3:169585031:G:A	4.47244e-07	-1.55601e-10	-1.20472
169585300	chr3:169585300:A:G	3.85181e-07	-1.55601e-10	-1.35411
169585330	chr3:169585330:A:G	1.0808e-07	-1.72107	-0.90388
169585844	chr3:169585844:G:C	4.50152e-07	-1.55601e-10	-1.19824
169585926	chr3:169585926:A:G	4.03467e-07	-1.55601e-10	-1.30773
169586153	chr3:169586153:A:G	5.25871e-07	-1.04277	-3.55835e-10
169586283	chr3:169586283:C:T	1.02268e-07	-1.64576	-1.03446
169586523	chr3:169586523:C:T	4.03675e-07	-1.55601e-10	-1.30722
169586528	chr3:169586528:G:A	1.64468e-06	-1.55601e-10	0.0974747
169587107	chr3:169587107:T:C	7.44833e-08	-1.68056	-1.31669
169587133	chr3:169587133:G:A	1.04564e-07	-1.62741	-1.03062
169587674	chr3:169587674:G:A	4.03606e-07	-1.55601e-10	-1.30739
169587916	chr3:169587916:A:G	1.013e-07	-1.64241	-1.04733
169588167	chr3:169588167:T:C	6.48173e-07	-1.72403	0.890358
169588184	chr3:169588184:A:G	5.14339e-07	-1.5597	0.494756
169588213	chr3:169588213:A:G	8.225e-08	-1.72139	-1.17667
169588473	chr3:169588473:G:C	4.18346e-07	-1.55601e-10	-1.27152
169588808	chr3:169588808:G:A	4.03058e-07	-1.55601e-10	-1.30875
169588916	chr3:169588916:G:A	1.84842e-06	-1.55601e-10	0.214263
169589079	chr3:169589079:A:C	3.89118e-07	-1.55601e-10	-1.34394
169589092	chr3:169589092:T:C	5.24714e-07	-1.55601e-10	-1.04497
169589127	chr3:169589127:A:G	2.9321e-07	-1.62694	-3.55835e-10
169589335	chr3:169589335:A:G	3.40255e-07	-1.62523	0.147101
169589809	chr3:169589809:C:A	3.02541e-07	-1.59561	-3.55835e-10
169590129	chr3:169590129:A:G	8.27404e-07	-1.70699	1.11746
169590134	chr3:169590134:T:C	4.26081e-07	-1.55601e-10	-1.2532
169590323	chr3:169590323:A:G	1.48978e-07	-1.62144	-0.682586
169590613	chr3:169590613:G:A	3.39664e-07	-1.47987	-3.55835e-10
169590805	chr3:169590805:A:G	4.5726e-07	-1.61245	0.429873
169590891	chr3:169590891:C:T	4.55567e-07	-1.55601e-10	-1.18628
169591190	chr3:169591190:G:A	4.61587e-07	-1.55601e-10	-1.17316
169591373	chr3:169591373:CCTT:C	7.64736e-08	-1.72139	-1.24949
169591439	chr3:169591439:G:A	7.71097e-08	-1.71777	-1.24483
169591885	chr3:169591885:AACAGT:A	9.20903e-08	-1.72451	-1.06055
169592797	chr3:169592797:AATTACATGT:A	4.26295e-07	-1.55601e-10	-1.25269
169592819	chr3:169592819:A:G	5.74628e-07	-1.55601e-10	-0.954103
169592947	chr3:169592947:T:G	1.2841e-07	-1.72832	-0.724274
169593212	chr3:169593212:A:G	4.14924e-07	-1.55601e-10	-1.27973
169593229	chr3:169593229:C:T	2.19485e-07	-1.72602	-0.190522
169593440	chr3:169593440:C:T	4.27677e-07	-1.55601e-10	-1.24946
169593493	chr3:169593493:A:T	4.12136e-07	-1.55601e-10	-1.28647
169593528	chr3:169593528:A:G	4.2249e-07	-1.55601e-10	-1.26166
169593747	chr3:169593747:G:A	2.75359e-07	-1.68975	-3.55835e-10
169593977	chr3:169593977:C:T	4.15395e-07	-1.55601e-10	-1.2786
169594070	chr3:169594070:G:A	3.32558e-07	-1.70894	0.207925
169594249	chr3:169594249:G:T	2.659e-07	-1.72471	-3.55835e-10
169594578	chr3:169594578:G:A	4.18719e-07	-1.55601e-10	-1.27062
169594715	chr3:169594715:G:C	4.11735e-07	-1.55601e-10	-1.28745
169594823	chr3:169594823:A:G	7.55848e-07	-1.65677	0.976782
169594921	chr3:169594921:A:G	4.47783e-07	-1.55601e-10	-1.20352
169594967	chr3:169594967:G:C	2.40066e-07	-1.72821	-0.0986965
169594978	chr3:169594978:G:A	4.23682e-07	-1.55601e-10	-1.25884
169595045	chr3:169595045:G:C	1.22236e-07	-1.40145	-1.10042
169595319	chr3:169595319:C:T	3.00112e-07	-1.60367	-3.55835e-10
169595820	chr3:169595820:C:T	7.81864e-08	-1.71965	-1.22908
169596439	chr3:169596439:T:C	1.02533e-07	-1.62552	-1.05212
169596819	chr3:169596819:T:C	1.51271e-07	-1.42595	-0.862802
169597241	chr3:169597241:G:A	6.6402e-07	-1.55601e-10	-0.809513
169598232	chr3:169598232:A:G	2.80625e-07	-1.58055	-0.0902587
169598245	chr3:169598245:G:A	5.69634e-07	-1.55601e-10	-0.962831
169598377	chr3:169598377:A:G	7.90851e-08	-1.63962	-1.29768
169598654	chr3:169598654:G:A	3.84534e-07	-1.55601e-10	-1.35579
169599249	chr3:169599249:C:T	4.00926e-07	-1.55601e-10	-1.31405
169599281	chr3:169599281:C:T	7.39294e-08	-1.68755	-1.31717
169599348	chr3:169599348:T:C	5.07221e-07	-1.55601e-10	-1.07888
169600068	chr3:169600068:C:T	1.31354e-07	-1.72579	-0.704141
169600082	chr3:169600082:G:A	7.77158e-08	-1.6408	-1.31397
169600161	chr3:169600161:A:G	6.30805e-07	-1.72595	0.865125
169602140	chr3:169602140:C:T	3.35892e-07	-1.72514	0.234101
169602145	chr3:169602145:A:G	1.41422e-07	-1.70528	-0.650796
169602242	chr3:169602242:A:G	3.87585e-07	-1.55601e-10	-1.34789
169602628	chr3:169602628:C:T	1.23329e-07	-1.72822	-0.764754
169602677	chr3:169602677:G:A	1.34221e-06	-1.55601e-10	-0.105755
169602703	chr3:169602703:T:C	7.12149e-07	-1.55601e-10	-0.739539
169602805	chr3:169602805:A:G	3.81726e-07	-1.7264	0.363276
169603210	chr3:169603210:C:T	3.62722e-07	-1.72827	0.314076
169603250	chr3:169603250:A:T	3.91673e-07	-1.55601e-10	-1.3374
169603384	chr3:169603384:A:G	3.5575e-07	-1.72826	0.294666
169603409	chr3:169603409:G:A	8.55357e-08	-1.68983	-1.16906
169603432	chr3:169603432:G:A	3.86943e-07	-1.55601e-10	-1.34955
169603641	chr3:169603641:T:C	4.18333e-07	-1.55601e-10	-1.27155
169604205	chr3:169604205:T:C	5.75397e-07	-1.55601e-10	-0.952766
169604225	chr3:169604225:C:T	8.81363e-07	-1.55601e-10	-0.526356
169604324	chr3:169604324:C:T	3.87917e-07	-1.55601e-10	-1.34704
169604374	chr3:169604374:C:T	7.24573e-08	-1.70256	-1.32227
169604437	chr3:169604437:GT:G	8.13547e-08	-1.69413	-1.21487
169604537	chr3:169604537:T:C	8.20171e-08	-1.69818	-1.20272
169605170	chr3:169605170:T:C	8.51991e-08	-1.70348	-1.15936
169605185	chr3:169605185:T:C	7.5589e-08	-1.62477	-1.35774
169605344	chr3:169605344:C:T	3.82657e-07	-1.55601e-10	-1.36069
169605551	chr3:169605551:G:A	4.00852e-07	-1.55601e-10	-1.31423
169606183	chr3:169606183:G:A	4.11513e-07	-1.55601e-10	-1.28799
169606306	chr3:169606306:G:A	2.79351e-07	-1.67536	-3.55835e-10
169606434	chr3:169606434:T:A	9.91466e-08	-1.72724	-0.983981
169606573	chr3:169606573:G:A	3.83045e-07	-1.55601e-10	-1.35967
169606622	chr3:169606622:A:G	8.51502e-08	-1.54894	-1.31447
169606639	chr3:169606639:C:T	8.70827e-08	-1.52596	-1.31501
169606704	chr3:169606704:C:T	4.32203e-07	-1.55601e-10	-1.23893
169606793	chr3:169606793:G:A	3.82788e-07	-1.55601e-10	-1.36035
169606995	chr3:169606995:C:G	4.23756e-07	-1.68989	0.431224
169607018	chr3:169607018:G:A	2.65571e-07	-1.72594	-3.55835e-10
169607446	chr3:169607446:G:A	8.60514e-08	-1.54355	-1.30934
169607489	chr3:169607489:T:G	4.99667e-07	-1.55601e-10	-1.09388
169607781	chr3:169607781:C:T	7.96557e-08	-1.72364	-1.20648
169607782	chr3:169607782:A:G	1.19848e-07	-1.71682	-0.80478
169607785	chr3:169607785:C:T	1.09597e-07	-1.251	-1.36001
169607833	chr3:169607833:C:T	1.09376e-07	-1.25227	-1.36076
169608657	chr3:169608657:C:G	9.55356e-08	-1.68448	-1.06385
169608778	chr3:169608778:T:A	1.17442e-07	-1.66086	-0.881017
169609344	chr3:169609344:T:C	7.85686e-08	-1.6253	-1.31855
169609368	chr3:169609368:T:C	1.66863e-06	-1.55601e-10	0.111931
169609648	chr3:169609648:C:T	1.1889e-07	-1.63037	-0.899256
169609734	chr3:169609734:A:T	7.47e-07	-1.55601e-10	-0.69176
169609929	chr3:169609929:AATTT:A	3.9212e-07	-1.55601e-10	-1.33626
169610118	chr3:169610118:C:T	7.55726e-08	-1.63237	-1.35036
169610429	chr3:169610429:C:T	3.86456e-07	-1.55601e-10	-1.35081
169611282	chr3:169611282:T:G	5.19284e-07	-1.55601e-10	-1.05538
169611311	chr3:169611311:T:C	3.86055e-07	-1.55601e-10	-1.35185
169611622	chr3:169611622:G:A	2.65138e-07	-1.72757	-3.55835e-10
169611710	chr3:169611710:G:A	7.63755e-08	-1.72787	-1.24429
169611888	chr3:169611888:T:C	8.03289e-08	-1.6354	-1.28629
169611923	chr3:169611923:A:T	3.97379e-07	-1.55601e-10	-1.32293
169612824	chr3:169612824:T:A	7.97966e-08	-1.57393	-1.35442
169612856	chr3:169612856:G:A	8.15864e-08	-1.54552	-1.36064
169613043	chr3:169613043:T:C	3.86276e-07	-1.55601e-10	-1.35128
169613083	chr3:169613083:T:C	8.83087e-08	-1.65986	-1.16713
169613376	chr3:169613376:G:A	3.86302e-07	-1.55601e-10	-1.35121
169614085	chr3:169614085:T:C	4.40964e-07	-1.55601e-10	-1.21886
169614623	chr3:169614623:A:T	2.76775e-07	-1.68462	-3.55835e-10
169615916	chr3:169615916:C:A	3.99688e-07	-1.55601e-10	-1.31714
169616508	chr3:169616508:G:A	4.12792e-07	-1.55601e-10	-1.28488
169616799	chr3:169616799:G:A	6.40806e-07	-0.845099	-3.55835e-10
169617476	chr3:169617476:A:T	7.62396e-08	-1.65149	-1.32246
169617622	chr3:169617622:C:T	6.35707e-07	-1.55601e-10	-0.853089
169617645	chr3:169617645:C:T	4.11611e-07	-1.55601e-10	-1.28775
169617841	chr3:169617841:T:C	3.87574e-07	-1.55601e-10	-1.34792
169618045	chr3:169618045:C:T	3.85967e-07	-1.55601e-10	-1.35208
169618265	chr3:169618265:C:T	3.89131e-07	-1.55601e-10	-1.34391
169618266	chr3:169618266:G:A	7.09709e-07	-1.55601e-10	-0.742971
169618385	chr3:169618385:G:A	4.02015e-07	-1.55601e-10	-1.31134
169618440	chr3:169618440:G:A	4.23224e-07	-1.55601e-10	-1.25992
169618955	chr3:169618955:G:A	8.05597e-07	-1.55601e-10	-0.616243
169619002	chr3:169619002:G:C	7.73111e-08	-1.61584	-1.34415
169620218	chr3:169620218:T:C	3.96025e-07	-1.55601e-10	-1.32635
169620219	chr3:169620219:C:T	3.96025e-07	-1.55601e-10	-1.32635
169620512	chr3:169620512:A:G	4.93971e-07	-1.55601e-10	-1.10535
169621202	chr3:169621202:C:G	7.67296e-07	-1.55601e-10	-0.664954
169621252	chr3:169621252:C:T	3.84012e-07	-1.55601e-10	-1.35715
169622421	chr3:169622421:A:C	7.52374e-08	-1.65011	-1.33706
169623074	chr3:169623074:C:T	3.8271e-07	-1.55601e-10	-1.36055
169623083	chr3:169623083:A:G	9.08398e-08	-1.61701	-1.18172
169623200	chr3:169623200:G:A	4.00076e-07	-1.55601e-10	-1.31617
169623227	chr3:169623227:T:C	1.26666e-07	-1.70859	-0.757686
169623296	chr3:169623296:T:C	1.26614e-07	-1.13138	-1.3353
169623555	chr3:169623555:C:T	7.42075e-07	-1.55601e-10	-0.698375
169623648	chr3:169623648:T:C	1.49943e-07	-1.25896	-1.03861
169623895	chr3:169623895:T:G	7.78326e-08	-1.62976	-1.32351
169624408	chr3:169624408:C:A	1.30078e-06	-1.55601e-10	-0.137107
169624458	chr3:169624458:T:C	4.02373e-07	-1.55601e-10	-1.31045
169624527	chr3:169624527:C:T	4.00403e-07	-1.55601e-10	-1.31535
169624581	chr3:169624581:CT:C	4.15584e-07	-1.55601e-10	-1.27814
169624703	chr3:169624703:T:C	3.22195e-07	-1.53267	-3.55835e-10
169624758	chr3:169624758:C:T	4.30399e-07	-1.55601e-10	-1.24311
169625435	chr3:169625435:G:T	1.04001e-07	-1.40629	-1.25713
169625575	chr3:169625575:A:T	3.84956e-07	-1.55601e-10	-1.3547
169625830	chr3:169625830:T:C	4.46026e-07	-1.20745	-3.55835e-10
169626363	chr3:169626363:T:G	1.23826e-07	-1.72729	-0.76166
169626929	chr3:169626929:A:G	8.0072e-08	-1.71698	-1.20792
169627409	chr3:169627409:A:T	2.20564e-07	-1.70661	-0.205026
169627533	chr3:169627533:A:C	3.95004e-07	-1.55601e-10	-1.32893
169627809	chr3:169627809:G:A	1.34768e-07	-1.72822	-0.67605
169627830	chr3:169627830:A:G	1.47782e-07	-0.95226	-1.35983
169627879	chr3:169627879:A:G	9.52637e-08	-1.71531	-1.03586
169627986	chr3:169627986:C:T	3.89524e-07	-1.55601e-10	-1.3429
169627987	chr3:169627987:G:A	4.0974e-07	-1.55601e-10	-1.2923
169628036	chr3:169628036:C:T	2.01139e-07	-1.45911	-0.544717
169628636	chr3:169628636:C:T	4.19943e-07	-1.26771	-3.55835e-10
169628750	chr3:169628750:A:T	8.90018e-08	-1.57042	-1.24875
169628760	chr3:169628760:A:T	3.84348e-07	-1.55601e-10	-1.35628
169629601	chr3:169629601:G:A	6.6916e-07	-0.801803	-3.55835e-10
169629611	chr3:169629611:G:A	6.84038e-07	-1.55601e-10	-0.779812
169629844	chr3:169629844:C:T	2.77657e-07	-1.68144	-3.55835e-10
169629946	chr3:169629946:GT:G	6.58832e-07	-1.55601e-10	-0.817358
169630044	chr3:169630044:C:T	7.87542e-08	-1.68497	-1.25652
169630215	chr3:169630215:A:G	2.78187e-07	-1.67953	-3.55835e-10
169630288	chr3:169630288:C:A	5.21691e-07	-1.03698	-0.0137753
169630946	chr3:169630946:T:C	4.28361e-07	-1.55601e-10	-1.24786
169631156	chr3:169631156:T:G	3.31728e-07	-1.72825	0.224742
169631352	chr3:169631352:A:G	9.87022e-07	-1.55601e-10	-0.413133
169631381	chr3:169631381:A:T	1.26474e-07	-1.44391	-1.02388
169631567	chr3:169631567:C:T	3.04492e-07	-1.58918	-3.55835e-10
169631743	chr3:169631743:A:G	1.19128e-06	-1.55601e-10	-0.225046
169632037	chr3:169632037:G:T	3.83301e-07	-1.55601e-10	-1.359
169632218	chr3:169632218:ATGTT:A	9.37872e-08	-1.71616	-1.05064
169632235	chr3:169632235:G:A	7.67772e-08	-1.69806	-1.26886
169632327	chr3:169632327:C:A	4.92719e-07	-1.55601e-10	-1.10789
169632513	chr3:169632513:G:A	6.38489e-07	-1.55601e-10	-0.848722
169632851	chr3:169632851:T:C	6.61594e-07	-1.55601e-10	-0.813173
169632945	chr3:169632945:C:T	1.21245e-07	-1.44515	-1.06486
169633052	chr3:169633052:C:G	1.38072e-07	-1.27424	-1.10581
169633205	chr3:169633205:G:A	2.80624e-07	-1.67081	-3.55835e-10
169633966	chr3:169633966:C:T	4.04792e-07	-1.55601e-10	-1.30445
169633989	chr3:169633989:C:T	7.98196e-08	-1.70804	-1.22001
169634538	chr3:169634538:A:G	2.26242e-07	-1.41035	-0.475872
169634670	chr3:169634670:T:C	7.20746e-08	-1.71699	-1.31314
169635037	chr3:169635037:A:G	2.75462e-07	-1.68938	-3.55835e-10
169635170	chr3:169635170:G:A	7.82114e-08	-1.58826	-1.36015
169635174	chr3:169635174:G:A	3.82629e-07	-1.55601e-10	-1.36076
169635315	chr3:169635315:A:G	9.3803e-08	-1.5798	-1.18683
169635698	chr3:169635698:C:T	7.47724e-08	-1.654	-1.33938
169636149	chr3:169636149:C:T	8.66116e-08	-1.65859	-1.1878
169636178	chr3:169636178:G:A	3.37963e-07	-1.39447	-0.0904195
169636250	chr3:169636250:C:T	3.83305e-07	-1.55601e-10	-1.359
169636444	chr3:169636444:T:C	3.96009e-07	-1.55601e-10	-1.32639
169636617	chr3:169636617:T:C	7.15564e-08	-1.71792	-1.31942
169636622	chr3:169636622:A:G	7.12962e-08	-1.71277	-1.32821
169636710	chr3:169636710:G:C	2.94541e-07	-1.36846	-0.253951
169636874	chr3:169636874:C:G	7.32745e-08	-1.70005	-1.31356
169636922	chr3:169636922:C:T	2.67649e-07	-1.71815	-3.55835e-10
169637061	chr3:169637061:C:T	8.55417e-08	-1.69605	-1.16277
169637231	chr3:169637231:T:C	1.29805e-07	-1.34273	-1.09906
169637294	chr3:169637294:A:G	1.24493e-05	-1.72834	3.84994
169637901	chr3:169637901:C:T	6.0406e-07	-1.55601e-10	-0.904153
169638197	chr3:169638197:C:T	1.43706e-06	-1.55601e-10	-0.0374746
169638847	chr3:169638847:C:T	8.51899e-07	-1.72156	1.1612
169638999	chr3:169638999:CTGTT:C	2.46375e-07	-1.6258	-0.17517
169639066	chr3:169639066:G:A	6.10729e-07	-1.55601e-10	-0.893173
169639444	chr3:169639444:C:T	4.05707e-07	-1.55601e-10	-1.30219
169639885	chr3:169639885:G:C	5.85073e-07	-0.93609	-3.55835e-10
169640354	chr3:169640354:A:T	2.26164e-07	-1.53351	-0.353053
169640414	chr3:169640414:A:G	3.03673e-07	-1.30464	-0.287231
169640731	chr3:169640731:A:C	6.06999e-07	-1.55601e-10	-0.899299
169641110	chr3:169641110:C:A	6.94618e-08	-1.70877	-1.35827
169641331	chr3:169641331:C:G	1.08521e-05	-1.55601e-10	1.98429
169641564	chr3:169641564:A:G	5.90583e-07	-0.415931	-0.510786
```
