## Supplementary material for "Characterization of shared and ancestry-specific signals driving complex traits using multi-ancestry fine-mapping": susiex_nc2.cs80.cs

```
CS_ID	SNP	BP	REF_ALLELE	ALT_ALLELE	REF_FRQ	BETA	SE	-LOG10P	CS_PIP	OVRL_PIP
1	chr3:169140438:T:C	169140438	C,C	T,T	1,1	inf,inf	inf,inf	7.52211,0.217171	0.263958	0.264082
1	chr3:169128913:C:T	169128913	T,T	C,C	1,1	inf,-inf	inf,inf	6.89055,0.411154	0.0714173	0.0716142
1	chr3:169143280:T:A	169143280	A,A	T,T	1,1	inf,inf	inf,inf	6.5659,0.313214	0.0371563	0.0372371
1	chr3:169141218:T:C	169141218	C,C	T,T	1,1	inf,inf	inf,inf	6.53413,0.25513	0.0323081	0.0323831
1	chr3:169137845:T:C	169137845	C,C	T,T	1,1	inf,inf	inf,inf	6.47785,0.290292	0.0297902	0.0298647
1	chr3:169109464:G:C	169109464	C,C	G,G	1,1	inf,-inf	inf,inf	6.17856,0.700276	0.0213868	0.0215268
1	chr3:169101585:C:T	169101585	T,T	C,C	1,1	inf,-inf	inf,inf	6.11183,0.763991	0.0205224	0.0206665
1	chr3:169105336:C:T	169105336	T,T	C,C	1,1	inf,-inf	inf,inf	6.08749,0.775516	0.0198323	0.0199758
1	chr3:169109445:A:G	169109445	G,G	A,A	1,1	inf,inf	inf,inf	6.53299,0.00951622	0.0197871	0.0200396
1	chr3:169124805:C:G	169124805	G,G	C,C	1,1	inf,inf	inf,inf	6.52378,0.0371127	0.0195108	0.0197641
1	chr3:169106377:T:C	169106377	C,C	T,T	1,1	inf,-inf	inf,inf	6.05201,0.811934	0.0194775	0.0196239
1	chr3:169120161:C:A	169120161	A,A	C,C	1,1	inf,inf	inf,inf	6.52384,0.0269878	0.0194518	0.0197039
1	chr3:169124555:ATAT:A	169124555	A,A	ATAT,ATAT	1,1	inf,inf	inf,inf	6.5216,0.0103334	0.0192905	0.0195398
1	chr3:169097586:G:T	169097586	T,T	G,G	1,1	inf,-inf	inf,inf	6.05769,0.766703	0.0183042	0.0184429
1	chr3:169101855:T:G	169101855	G,G	T,T	1,1	inf,inf	inf,inf	6.49329,0.00707007	0.0181817	0.0184241
1	chr3:169109234:G:A	169109234	A,A	G,G	1,1	inf,inf	inf,inf	6.48624,0.00244202	0.0178993	0.0181397
1	chr3:169147363:C:T	169147363	T,T	C,C	1,1	inf,inf	inf,inf	6.31389,0.196235	0.0177251	0.0178776
1	chr3:169108123:T:C	169108123	C,C	T,T	1,1	inf,-inf	inf,inf	6.04225,0.744265	0.0171496	0.0172825
1	chr3:169098073:C:G	169098073	G,G	C,C	1,1	inf,-inf	inf,inf	6.46485,0.012789	0.0171024	0.0173366
1	chr3:169097311:T:C	169097311	C,C	T,T	1,1	inf,-inf	inf,inf	5.99531,0.754157	0.015718	0.0158479
1	chr3:169136105:A:G	169136105	G,G	A,A	1,1	-inf,inf	inf,inf	6.18044,0.43536	0.0141339	0.0146532
1	chr3:169113281:C:T	169113281	T,T	C,C	1,1	inf,-inf	inf,inf	5.93831,0.739946	0.0135863	0.0137081
1	chr3:169128732:C:T	169128732	T,T	C,C	1,1	inf,-inf	inf,inf	6.10843,0.342122	0.0122291	0.0123275
1	chr3:169126025:T:C	169126025	C,C	T,T	1,1	inf,-inf	inf,inf	6.11692,0.301152	0.0118368	0.0119324
1	chr3:169129777:G:A	169129777	A,A	G,G	1,1	-inf,inf	inf,inf	6.10095,0.348493	0.0106899	0.0111168
1	chr3:169127630:T:G	169127630	G,G	T,T	1,1	inf,-inf	inf,inf	6.0302,0.326868	0.0101459	0.0102369
1	chr3:169065306:G:A	169065306	A,A	G,G	1,1	-inf,inf	inf,inf	5.62566,0.853333	0.00739133	0.00787606
1	chr3:169079822:T:A	169079822	A,A	T,T	1,1	-inf,-inf	inf,inf	6.03585,0.11688	0.00714523	0.00749735
2	chr3:169330802:C:T	169330802	NA,T	NA,C	NA,1	NA,-inf	NA,inf	NA,3.78515	0.0601893	0.0602354
2	chr3:169333221:A:T	169333221	NA,T	NA,A	NA,1	NA,-inf	NA,inf	NA,3.77106	0.0584945	0.0585395
2	chr3:169357451:C:T	169357451	T,T	C,C	1,1	-inf,-inf	inf,inf	1.61975,3.44342	0.0406919	0.0407815
2	chr3:169272510:A:T	169272510	NA,T	NA,A	NA,1	NA,-inf	NA,inf	NA,3.21187	0.018558	0.018626
2	chr3:169485395:A:G	169485395	G,G	A,A	1,1	inf,inf	inf,inf	3.23492,0.711217	0.0143352	0.0143403
2	chr3:169485174:G:A	169485174	A,A	G,G	1,1	inf,inf	inf,inf	3.24993,0.689683	0.0143121	0.0143173
2	chr3:169481316:G:A	169481316	A,A	G,G	1,1	inf,inf	inf,inf	3.19832,0.751872	0.0140662	0.0140714
2	chr3:169484760:G:T	169484760	T,T	G,G	1,1	inf,inf	inf,inf	3.19104,0.704903	0.0129853	0.0129901
2	chr3:169483499:A:C	169483499	C,C	A,A	1,1	inf,inf	inf,inf	3.21024,0.672446	0.0127785	0.0127832
2	chr3:169350289:C:A	169350289	NA,A	NA,C	NA,1	NA,-inf	NA,inf	NA,3.00212	0.0124851	0.0124998
2	chr3:169482779:T:C	169482779	C,C	T,T	1,1	inf,inf	inf,inf	3.15777,0.730259	0.0124835	0.0124882
2	chr3:169352778:C:T	169352778	NA,T	NA,C	NA,1	NA,-inf	NA,inf	NA,3.00014	0.012436	0.0124506
2	chr3:169484838:T:C	169484838	C,C	T,T	1,1	inf,inf	inf,inf	3.19266,0.677611	0.0124294	0.012434
2	chr3:169482432:A:C	169482432	C,C	A,A	1,1	inf,inf	inf,inf	3.14383,0.739642	0.0122939	0.0122986
2	chr3:169484396:AT:A	169484396	A,A	AT,AT	1,1	inf,inf	inf,inf	3.16611,0.684027	0.0118187	0.0118232
2	chr3:169481958:G:A	169481958	A,A	G,G	1,1	inf,inf	inf,inf	3.12867,0.720212	0.0115281	0.0115325
2	chr3:169258137:T:C	169258137	NA,C	NA,T	NA,1	NA,-inf	NA,inf	NA,2.94812	0.0113291	0.0113687
2	chr3:169229722:T:G	169229722	NA,G	NA,T	NA,1	NA,-inf	NA,inf	NA,2.94653	0.0113067	0.0113464
2	chr3:169483180:C:A	169483180	A,A	C,C	1,1	inf,inf	inf,inf	3.16511,0.641639	0.0110595	0.0110638
2	chr3:169484425:C:T	169484425	T,T	C,C	1,1	inf,inf	inf,inf	3.08943,0.72139	0.0106335	0.0106377
2	chr3:169483024:T:G	169483024	G,G	T,T	1,1	inf,inf	inf,inf	3.09633,0.711488	0.0106104	0.0106146
2	chr3:169483214:T:A	169483214	A,A	T,T	1,1	inf,inf	inf,inf	3.0964,0.699965	0.010434	0.010438
2	chr3:169483139:G:A	169483139	A,A	G,G	1,1	inf,inf	inf,inf	3.08804,0.674232	0.00983611	0.00984001
2	chr3:168943705:C:A	168943705	NA,A	NA,C	NA,1	NA,-inf	NA,inf	NA,2.86607	0.00942371	0.00946261
2	chr3:169242899:CT:C	169242899	NA,C	NA,CT	NA,1	NA,-inf	NA,inf	NA,2.81054	0.00862722	0.00865796
2	chr3:169366788:A:C	169366788	NA,C	NA,A	NA,1	NA,-inf	NA,inf	NA,2.76135	0.00772807	0.00773817
2	chr3:169226836:A:G	169226836	G,NA	A,NA	1,NA	inf,NA	inf,NA	3.08927,NA	0.00643974	0.00650025
2	chr3:169263989:GA:G	169263989	G,NA	GA,NA	1,NA	inf,NA	inf,NA	2.4746,NA	0.00578279	0.00580056
2	chr3:169481021:G:A	169481021	A,A	G,G	1,1	inf,inf	inf,inf	2.69973,0.947285	0.0054668	0.0054708
2	chr3:169362397:T:G	169362397	G,G	T,T	1,1	-inf,-inf	inf,inf	1.67557,2.35331	0.00499815	0.00501497
2	chr3:169270760:A:G	169270760	G,G	A,A	1,1	-inf,inf	inf,inf	1.79767,1.56767	0.0046208	0.00463189
2	chr3:169328767:G:C	169328767	C,C	G,G	1,1	-inf,-inf	inf,inf	0.272877,3.18779	0.00402857	0.00403535
2	chr3:169487447:G:A	169487447	A,A	G,G	1,1	inf,inf	inf,inf	2.8216,0.501676	0.00391064	0.00391311
2	chr3:169207459:A:G	169207459	NA,G	NA,A	NA,1	NA,-inf	NA,inf	NA,2.30069	0.00315102	0.00316303
2	chr3:169487594:A:G	169487594	G,G	A,A	1,1	inf,inf	inf,inf	2.67857,0.570727	0.00289417	0.00289664
2	chr3:169040675:C:T	169040675	NA,T	NA,C	NA,1	NA,inf	NA,inf	NA,2.33308	0.00265507	0.00266985
2	chr3:169486133:ACT:A	169486133	A,A	ACT,ACT	1,1	inf,inf	inf,inf	2.62732,0.574567	0.00263319	0.00263546
2	chr3:169482685:T:C	169482685	C,C	T,T	1,1	inf,inf	inf,inf	2.62831,0.563592	0.00259441	0.00259666
2	chr3:169637294:A:G	169637294	G,G	A,A	1,1	-inf,inf	inf,inf	0.000369553,3.07678	0.00253948	0.00255187
2	chr3:169341977:C:T	169341977	T,T	C,C	1,1	-inf,-inf	inf,inf	0.452109,2.87929	0.00252085	0.00252591
2	chr3:169012498:T:A	169012498	NA,A	NA,T	NA,1	NA,-inf	NA,inf	NA,2.18652	0.00248027	0.00249118
2	chr3:169009043:C:T	169009043	NA,T	NA,C	NA,1	NA,-inf	NA,inf	NA,2.17132	0.00240869	0.00241929
2	chr3:169031016:G:A	169031016	A,A	G,G	1,1	-inf,inf	inf,inf	1.5403,3.03181	0.00237838	0.00247913
2	chr3:169027160:C:T	169027160	T,T	C,C	1,1	-inf,inf	inf,inf	1.51116,3.00663	0.00222982	0.00232055
2	chr3:169336994:T:C	169336994	NA,C	NA,T	NA,1	NA,-inf	NA,inf	NA,2.12275	0.00220835	0.00221303
2	chr3:169641331:C:G	169641331	NA,G	NA,C	NA,1	NA,inf	NA,inf	NA,2.12786	0.0021775	0.00218903
2	chr3:169336728:A:T	169336728	NA,T	NA,A	NA,1	NA,-inf	NA,inf	NA,2.10953	0.00215281	0.00215739
2	chr3:168848001:A:C	168848001	NA,C	NA,A	NA,1	NA,-inf	NA,inf	NA,2.03165	0.00182445	0.00183321
2	chr3:169389272:T:C	169389272	NA,C	NA,T	NA,1	NA,inf	NA,inf	NA,1.94696	0.00161221	0.00161998
2	chr3:168847024:A:C	168847024	NA,C	NA,A	NA,1	NA,-inf	NA,inf	NA,1.95851	0.00158609	0.00159373
2	chr3:169335699:A:T	169335699	NA,T	NA,A	NA,1	NA,-inf	NA,inf	NA,1.94347	0.0015669	0.00157043
2	chr3:169396114:C:T	169396114	NA,T	NA,C	NA,1	NA,-inf	NA,inf	NA,1.91144	0.00151835	0.00152474
2	chr3:168819982:T:C	168819982	NA,C	NA,T	NA,1	NA,inf	NA,inf	NA,1.92696	0.00150951	0.00151679
2	chr3:169359731:A:G	169359731	NA,G	NA,A	NA,1	NA,-inf	NA,inf	NA,1.90291	0.00149258	0.00149893
2	chr3:169534839:A:G	169534839	NA,G	NA,A	NA,1	NA,-inf	NA,inf	NA,1.90395	0.00148624	0.0014937
2	chr3:169367782:G:C	169367782	NA,C	NA,G	NA,1	NA,-inf	NA,inf	NA,1.9003	0.00148516	0.00149148
2	chr3:169401905:G:T	169401905	NA,T	NA,G	NA,1	NA,inf	NA,inf	NA,1.90407	0.00148494	0.00149212
2	chr3:169395237:C:A	169395237	NA,A	NA,C	NA,1	NA,inf	NA,inf	NA,1.90254	0.00148062	0.00148778
2	chr3:169393701:A:G	169393701	NA,G	NA,A	NA,1	NA,inf	NA,inf	NA,1.90028	0.00147419	0.00148132
2	chr3:168881252:G:A	168881252	NA,A	NA,G	NA,1	NA,-inf	NA,inf	NA,1.88055	0.00146056	0.00146743
2	chr3:169353462:A:G	169353462	G,G	A,A	1,1	-inf,-inf	inf,inf	0.323531,2.65854	0.00145874	0.00146184
2	chr3:168836771:G:A	168836771	NA,A	NA,G	NA,1	NA,-inf	NA,inf	NA,1.89559	0.00141043	0.00141714
2	chr3:168650594:C:T	168650594	NA,T	NA,C	NA,1	NA,-inf	NA,inf	NA,1.83973	0.00130437	0.00131038
2	chr3:169006094:C:T	169006094	NA,T	NA,C	NA,1	NA,inf	NA,inf	NA,1.95483	0.00129986	0.00130716
2	chr3:168847380:G:A	168847380	NA,A	NA,G	NA,1	NA,-inf	NA,inf	NA,1.83043	0.00128724	0.00129313
2	chr3:169053688:A:G	169053688	NA,G	NA,A	NA,1	NA,-inf	NA,inf	NA,1.81286	0.00126747	0.00127345
2	chr3:169352823:G:A	169352823	A,A	G,G	1,1	-inf,-inf	inf,inf	0.346982,2.56789	0.00125826	0.00126098
2	chr3:169386043:T:C	169386043	C,C	T,T	1,1	inf,-inf	inf,inf	1.82033,1.06775	0.00125403	0.00125719
2	chr3:169233483:T:C	169233483	C,NA	T,NA	1,NA	inf,NA	inf,NA	2.29574,NA	0.00121512	0.00122735
2	chr3:168991035:T:A	168991035	A,NA	T,NA	1,NA	-inf,NA	inf,NA	1.43972,NA	0.00119432	0.00119669
2	chr3:169402450:G:A	169402450	NA,A	NA,G	NA,1	NA,-inf	NA,inf	NA,1.78524	0.00119424	0.00119937
2	chr3:168787906:A:C	168787906	NA,C	NA,A	NA,1	NA,inf	NA,inf	NA,1.79867	0.00116846	0.0011742
2	chr3:168712461:A:C	168712461	NA,C	NA,A	NA,1	NA,inf	NA,inf	NA,1.78631	0.0011571	0.00116273
2	chr3:168966456:C:T	168966456	NA,T	NA,C	NA,1	NA,-inf	NA,inf	NA,1.76028	0.00114739	0.00115279
2	chr3:169040558:C:T	169040558	NA,T	NA,C	NA,1	NA,inf	NA,inf	NA,1.74196	0.00111094	0.0011166
2	chr3:169531670:C:T	169531670	NA,T	NA,C	NA,1	NA,-inf	NA,inf	NA,1.73753	0.0010832	0.00108866
2	chr3:169376004:G:A	169376004	A,A	G,G	1,1	inf,-inf	inf,inf	1.8299,0.976628	0.00108284	0.00108563
2	chr3:169179804:T:C	169179804	NA,C	NA,T	NA,1	NA,-inf	NA,inf	NA,1.74498	0.00107975	0.00108419
2	chr3:169288647:A:G	169288647	NA,G	NA,A	NA,1	NA,-inf	NA,inf	NA,1.7371	0.00107052	0.00107431
2	chr3:169397291:G:A	169397291	A,NA	G,NA	1,NA	-inf,NA	inf,NA	1.59311,NA	0.00106332	0.00106647
2	chr3:168855622:A:G	168855622	NA,G	NA,A	NA,1	NA,-inf	NA,inf	NA,1.71923	0.0010077	0.0010126
2	chr3:169239152:T:C	169239152	C,C	T,T	1,1	-inf,inf	inf,inf	1.42886,1.71642	0.00100664	0.00101379
2	chr3:168989411:C:T	168989411	NA,T	NA,C	NA,1	NA,inf	NA,inf	NA,1.81036	0.000989235	0.000994769
2	chr3:169505810:C:T	169505810	NA,T	NA,C	NA,1	NA,-inf	NA,inf	NA,1.68817	0.000975642	0.000980373
2	chr3:169056354:G:A	169056354	NA,A	NA,G	NA,1	NA,inf	NA,inf	NA,1.80694	0.00097529	0.000980737
2	chr3:169039523:C:T	169039523	NA,T	NA,C	NA,1	NA,inf	NA,inf	NA,1.80583	0.00097442	0.000979846
2	chr3:168979938:CTTTAG:C	168979938	NA,C	NA,CTTTAG	NA,1	NA,inf	NA,inf	NA,1.78675	0.000948867	0.000954181
2	chr3:169259116:G:T	169259116	T,T	G,G	1,1	-inf,inf	inf,inf	1.77663,1.21443	0.000947705	0.00095329
2	chr3:169567646:C:T	169567646	NA,T	NA,C	NA,1	NA,-inf	NA,inf	NA,1.67211	0.000942907	0.000947748
2	chr3:169530194:G:T	169530194	NA,T	NA,G	NA,1	NA,-inf	NA,inf	NA,1.6614	0.000938391	0.000943149
2	chr3:168996018:G:A	168996018	NA,A	NA,G	NA,1	NA,-inf	NA,inf	NA,1.68314	0.000937984	0.00094245
2	chr3:168737681:T:C	168737681	NA,C	NA,T	NA,1	NA,inf	NA,inf	NA,1.66601	0.000923627	0.000928134
2	chr3:169405660:T:G	169405660	NA,G	NA,T	NA,1	NA,-inf	NA,inf	NA,1.64649	0.000918271	0.00092226
2	chr3:168827910:G:A	168827910	NA,A	NA,G	NA,1	NA,-inf	NA,inf	NA,1.64919	0.000913535	0.000917765
2	chr3:168729343:T:A	168729343	NA,A	NA,T	NA,1	NA,inf	NA,inf	NA,1.65764	0.000909386	0.000913824
2	chr3:169040284:C:T	169040284	NA,T	NA,C	NA,1	NA,inf	NA,inf	NA,1.76418	0.000902695	0.000907728
2	chr3:169038893:G:A	169038893	NA,A	NA,G	NA,1	NA,inf	NA,inf	NA,1.76163	0.000898475	0.000903483
2	chr3:169039053:G:T	169039053	NA,T	NA,G	NA,1	NA,inf	NA,inf	NA,1.75976	0.00089544	0.000900431
2	chr3:168655574:TG:T	168655574	NA,T	NA,TG	NA,1	NA,inf	NA,inf	NA,1.64946	0.000892692	0.000897124
2	chr3:169018798:C:T	169018798	NA,T	NA,C	NA,1	NA,-inf	NA,inf	NA,1.65528	0.00088942	0.000893647
2	chr3:169013315:C:T	169013315	NA,T	NA,C	NA,1	NA,-inf	NA,inf	NA,1.64976	0.000879812	0.000883989
2	chr3:169089313:C:T	169089313	NA,T	NA,C	NA,1	NA,inf	NA,inf	NA,1.70026	0.000876771	0.000881726
2	chr3:169045465:A:G	169045465	NA,G	NA,A	NA,1	NA,inf	NA,inf	NA,1.74488	0.000871524	0.000876383
2	chr3:169054091:G:A	169054091	NA,A	NA,G	NA,1	NA,inf	NA,inf	NA,1.74412	0.000870314	0.000875165
2	chr3:169054246:G:A	169054246	NA,A	NA,G	NA,1	NA,inf	NA,inf	NA,1.74283	0.000868297	0.000873137
2	chr3:169046807:T:C	169046807	NA,C	NA,T	NA,1	NA,inf	NA,inf	NA,1.74262	0.00086797	0.000872808
2	chr3:168851558:C:T	168851558	NA,T	NA,C	NA,1	NA,-inf	NA,inf	NA,1.62299	0.00086772	0.000871805
2	chr3:169053905:A:G	169053905	NA,G	NA,A	NA,1	NA,inf	NA,inf	NA,1.74234	0.000867535	0.000872371
2	chr3:169046527:C:T	169046527	NA,T	NA,C	NA,1	NA,inf	NA,inf	NA,1.74234	0.000867535	0.000872371
2	chr3:169040909:T:C	169040909	NA,C	NA,T	NA,1	NA,inf	NA,inf	NA,1.74234	0.000867535	0.000872371
2	chr3:169042621:A:AT	169042621	NA,AT	NA,A	NA,1	NA,inf	NA,inf	NA,1.742	0.00086699	0.000871823
2	chr3:168729129:C:T	168729129	NA,T	NA,C	NA,1	NA,inf	NA,inf	NA,1.63126	0.000865522	0.000869753
2	chr3:169050247:T:G	169050247	NA,G	NA,T	NA,1	NA,inf	NA,inf	NA,1.73989	0.000863703	0.000868517
2	chr3:169047512:T:C	169047512	NA,C	NA,T	NA,1	NA,inf	NA,inf	NA,1.73962	0.000863258	0.00086807
2	chr3:169042624:A:T	169042624	NA,T	NA,A	NA,1	NA,inf	NA,inf	NA,1.7396	0.000863241	0.000868053
2	chr3:169053066:C:T	169053066	NA,T	NA,C	NA,1	NA,inf	NA,inf	NA,1.73722	0.000859843	0.000864636
2	chr3:169046310:A:G	169046310	NA,G	NA,A	NA,1	NA,inf	NA,inf	NA,1.73569	0.000857115	0.000861893
2	chr3:168675853:G:A	168675853	NA,A	NA,G	NA,1	NA,-inf	NA,inf	NA,1.61572	0.000856459	0.00086044
2	chr3:169096395:C:T	169096395	NA,T	NA,C	NA,1	NA,-inf	NA,inf	NA,1.61875	0.000855716	0.000860145
2	chr3:169263318:C:T	169263318	NA,T	NA,C	NA,1	NA,inf	NA,inf	NA,1.62737	0.000855397	0.000860081
2	chr3:169051750:G:A	169051750	NA,A	NA,G	NA,1	NA,inf	NA,inf	NA,1.73012	0.000848373	0.000853103
2	chr3:168736850:T:C	168736850	NA,C	NA,T	NA,1	NA,inf	NA,inf	NA,1.62005	0.000847476	0.000851621
2	chr3:169220578:G:A	169220578	A,A	G,G	1,1	-inf,inf	inf,inf	1.36595,1.68437	0.000843876	0.000849866
2	chr3:168695382:C:G	168695382	NA,G	NA,C	NA,1	NA,inf	NA,inf	NA,1.62294	0.000831474	0.000835804
2	chr3:169040901:A:G	169040901	NA,G	NA,A	NA,1	NA,inf	NA,inf	NA,1.71836	0.000830777	0.000835407
2	chr3:169232075:T:C	169232075	C,C	T,T	1,1	-inf,inf	inf,inf	1.39359,1.63603	0.000814586	0.000820349
2	chr3:168664388:C:T	168664388	NA,T	NA,C	NA,1	NA,inf	NA,inf	NA,1.5981	0.00081208	0.000816095
2	chr3:168995195:C:T	168995195	NA,T	NA,C	NA,1	NA,inf	NA,inf	NA,1.70507	0.000811194	0.00081572
2	chr3:169027950:T:C	169027950	NA,C	NA,T	NA,1	NA,inf	NA,inf	NA,1.70551	0.000810843	0.000815363
2	chr3:169334436:T:C	169334436	C,C	T,T	1,1	-inf,-inf	inf,inf	0.609568,2.1237	0.000802522	0.000804159
2	chr3:168953091:G:A	168953091	NA,A	NA,G	NA,1	NA,-inf	NA,inf	NA,1.579	0.000802253	0.000805994
2	chr3:168998933:C:T	168998933	NA,T	NA,C	NA,1	NA,-inf	NA,inf	NA,1.59771	0.000799463	0.000803274
2	chr3:169026069:G:A	169026069	NA,A	NA,G	NA,1	NA,inf	NA,inf	NA,1.69551	0.000797437	0.000801879
2	chr3:169029324:T:C	169029324	NA,C	NA,T	NA,1	NA,inf	NA,inf	NA,1.69476	0.000796351	0.000800787
2	chr3:168955111:A:G	168955111	NA,G	NA,A	NA,1	NA,-inf	NA,inf	NA,1.5688	0.000789223	0.000792883
2	chr3:169465655:A:G	169465655	G,G	A,A	1,1	inf,-inf	inf,inf	2.20392,0.244358	0.000788506	0.000790796
2	chr3:168997845:T:C	168997845	NA,C	NA,T	NA,1	NA,-inf	NA,inf	NA,1.58919	0.000786926	0.000790681
2	chr3:169067639:T:C	169067639	NA,C	NA,T	NA,1	NA,inf	NA,inf	NA,1.63338	0.000786694	0.000791053
2	chr3:169003073:A:G	169003073	NA,G	NA,A	NA,1	NA,-inf	NA,inf	NA,1.58886	0.000786217	0.000789967
2	chr3:168728279:A:G	168728279	NA,G	NA,A	NA,1	NA,inf	NA,inf	NA,1.57966	0.000786192	0.000790042
2	chr3:169063541:A:G	169063541	NA,G	NA,A	NA,1	NA,inf	NA,inf	NA,1.63027	0.00078274	0.000787069
2	chr3:169064193:G:T	169064193	NA,T	NA,G	NA,1	NA,inf	NA,inf	NA,1.63009	0.000782483	0.000786811
2	chr3:169069023:G:T	169069023	NA,T	NA,G	NA,1	NA,inf	NA,inf	NA,1.62793	0.000779381	0.000783691
2	chr3:169162108:C:A	169162108	NA,A	NA,C	NA,1	NA,-inf	NA,inf	NA,1.55384	0.000776844	0.000780204
2	chr3:168920390:G:A	168920390	NA,A	NA,G	NA,1	NA,-inf	NA,inf	NA,1.55946	0.000776113	0.000779741
2	chr3:168640793:AAACT:A	168640793	NA,A	NA,AAACT	NA,1	NA,-inf	NA,inf	NA,1.57147	0.000771033	0.000775102
2	chr3:168863381:A:G	168863381	G,NA	A,NA	1,NA	inf,NA	inf,NA	1.63566,NA	0.000768372	0.000771474
2	chr3:168998844:T:C	168998844	NA,C	NA,T	NA,1	NA,-inf	NA,inf	NA,1.57161	0.000761733	0.000765369
2	chr3:169000667:G:A	169000667	NA,A	NA,G	NA,1	NA,-inf	NA,inf	NA,1.56877	0.00075774	0.000761358
2	chr3:169299318:C:T	169299318	NA,T	NA,C	NA,1	NA,-inf	NA,inf	NA,1.53409	0.000742033	0.000745421
2	chr3:169019492:G:A	169019492	NA,A	NA,G	NA,1	NA,inf	NA,inf	NA,1.65481	0.000741579	0.000745707
2	chr3:169036633:G:A	169036633	NA,A	NA,G	NA,1	NA,-inf	NA,inf	NA,1.55254	0.000734841	0.000738352
2	chr3:168644798:C:T	168644798	NA,T	NA,C	NA,1	NA,-inf	NA,inf	NA,1.54017	0.000727563	0.000731406
2	chr3:168692950:C:T	168692950	NA,T	NA,C	NA,1	NA,inf	NA,inf	NA,1.53875	0.00072719	0.00073077
2	chr3:169357518:T:C	169357518	NA,C	NA,T	NA,1	NA,inf	NA,inf	NA,1.53144	0.000723377	0.000726984
2	chr3:168675651:C:G	168675651	NA,G	NA,C	NA,1	NA,inf	NA,inf	NA,1.53252	0.000720357	0.000723921
2	chr3:169001193:T:C	169001193	NA,C	NA,T	NA,1	NA,inf	NA,inf	NA,1.65549	0.000713447	0.000718102
2	chr3:169288615:T:C	169288615	NA,C	NA,T	NA,1	NA,-inf	NA,inf	NA,1.51853	0.000711149	0.000713752
2	chr3:168682526:G:A	168682526	NA,A	NA,G	NA,1	NA,inf	NA,inf	NA,1.52498	0.000709225	0.000712719
2	chr3:168647048:A:G	168647048	NA,G	NA,A	NA,1	NA,-inf	NA,inf	NA,1.51839	0.000698206	0.000701896
2	chr3:169022207:A:T	169022207	NA,T	NA,A	NA,1	NA,inf	NA,inf	NA,1.61259	0.000687468	0.000691297
2	chr3:169012359:G:T	169012359	NA,T	NA,G	NA,1	NA,inf	NA,inf	NA,1.61147	0.000686421	0.00069024
2	chr3:169216692:G:A	169216692	A,A	G,G	1,1	inf,inf	inf,inf	4.71899,0.533429	0.000680919	0.0014256
2	chr3:169548438:T:C	169548438	NA,C	NA,T	NA,1	NA,-inf	NA,inf	NA,1.49611	0.000678547	0.000682271
2	chr3:168694265:C:T	168694265	NA,T	NA,C	NA,1	NA,inf	NA,inf	NA,1.50091	0.000678097	0.00068144
2	chr3:169002018:C:A	169002018	NA,A	NA,C	NA,1	NA,inf	NA,inf	NA,1.59462	0.000666331	0.000670037
2	chr3:169003566:C:A	169003566	NA,A	NA,C	NA,1	NA,inf	NA,inf	NA,1.44487	0.000647684	0.000650937
2	chr3:169060928:C:T	169060928	NA,T	NA,C	NA,1	NA,-inf	NA,inf	NA,1.51532	0.00064583	0.00064914
2	chr3:169290205:T:C	169290205	NA,C	NA,T	NA,1	NA,-inf	NA,inf	NA,1.4554	0.000644959	0.000647689
2	chr3:168925803:A:G	168925803	NA,G	NA,A	NA,1	NA,-inf	NA,inf	NA,1.46814	0.000638433	0.000641533
2	chr3:168820350:T:A	168820350	NA,A	NA,T	NA,1	NA,-inf	NA,inf	NA,1.44995	0.000637501	0.000640447
2	chr3:169256273:G:A	169256273	A,NA	G,NA	1,NA	inf,NA	inf,NA	1.9216,NA	0.000626161	0.000632008
2	chr3:169285464:T:C	169285464	C,NA	T,NA	1,NA	inf,NA	inf,NA	1.61803,NA	0.000622649	0.000625869
2	chr3:169425593:C:T	169425593	NA,T	NA,C	NA,1	NA,-inf	NA,inf	NA,1.43518	0.000619388	0.000622148
2	chr3:168810215:T:C	168810215	NA,C	NA,T	NA,1	NA,-inf	NA,inf	NA,1.42331	0.000606907	0.000609717
2	chr3:168785795:T:C	168785795	NA,C	NA,T	NA,1	NA,inf	NA,inf	NA,1.43867	0.000605809	0.000608797
2	chr3:169074261:G:A	169074261	NA,A	NA,G	NA,1	NA,inf	NA,inf	NA,1.48726	0.0006027	0.000606022
2	chr3:168786780:A:G	168786780	NA,G	NA,A	NA,1	NA,inf	NA,inf	NA,1.43478	0.000601568	0.000604535
2	chr3:168751767:T:C	168751767	NA,C	NA,T	NA,1	NA,inf	NA,inf	NA,1.4302	0.000596622	0.000599566
2	chr3:169278776:A:G	169278776	G,NA	A,NA	1,NA	inf,NA	inf,NA	1.56637,NA	0.00058885	0.000591325
2	chr3:169049888:G:A	169049888	NA,A	NA,G	NA,1	NA,inf	NA,inf	NA,1.39728	0.000584184	0.000587176
2	chr3:168826445:A:G	168826445	G,G	A,A	1,1	inf,-inf	inf,inf	0.30589,2.26665	0.000583224	0.000586289
2	chr3:168880395:G:A	168880395	A,NA	G,NA	1,NA	inf,NA	inf,NA	1.38812,NA	0.000581338	0.000583275
2	chr3:168705427:C:T	168705427	NA,T	NA,C	NA,1	NA,inf	NA,inf	NA,1.41496	0.000579686	0.000582554
2	chr3:169070448:T:C	169070448	NA,C	NA,T	NA,1	NA,inf	NA,inf	NA,1.4621	0.000576033	0.000579208
2	chr3:169036904:G:A	169036904	A,NA	G,NA	1,NA	-inf,NA	inf,NA	1.11046,NA	0.000575533	0.000576824
2	chr3:168831638:T:C	168831638	NA,C	NA,T	NA,1	NA,-inf	NA,inf	NA,1.39357	0.000574163	0.000576834
2	chr3:168681139:A:G	168681139	NA,G	NA,A	NA,1	NA,-inf	NA,inf	NA,1.39496	0.000571596	0.00057429
2	chr3:169072343:C:A	169072343	NA,A	NA,C	NA,1	NA,inf	NA,inf	NA,1.45712	0.000570919	0.000574065
2	chr3:169075133:G:A	169075133	NA,A	NA,G	NA,1	NA,inf	NA,inf	NA,1.45712	0.000570919	0.000574065
2	chr3:169075723:C:T	169075723	NA,T	NA,C	NA,1	NA,inf	NA,inf	NA,1.45523	0.000568996	0.000572132
2	chr3:169192485:G:A	169192485	A,A	G,G	1,1	-inf,-inf	inf,inf	3.00304,1.6638	0.000566019	0.000705157
2	chr3:169070785:A:G	169070785	NA,G	NA,A	NA,1	NA,inf	NA,inf	NA,1.45017	0.000563869	0.000566977
2	chr3:169077553:C:T	169077553	NA,T	NA,C	NA,1	NA,inf	NA,inf	NA,1.44799	0.000561648	0.000564743
2	chr3:169203787:G:A	169203787	A,NA	G,NA	1,NA	inf,NA	inf,NA	1.85193,NA	0.000557786	0.000562341
2	chr3:169092930:G:GAGTTTA	169092930	NA,GAGTTTA	NA,G	NA,1	NA,-inf	NA,inf	NA,1.49749	0.000557329	0.00056063
2	chr3:169567390:G:A	169567390	NA,A	NA,G	NA,1	NA,inf	NA,inf	NA,1.3895	0.000555261	0.000558339
2	chr3:169064449:A:G	169064449	NA,G	NA,A	NA,1	NA,inf	NA,inf	NA,1.43972	0.000553416	0.000556468
2	chr3:168681371:T:C	168681371	NA,C	NA,T	NA,1	NA,-inf	NA,inf	NA,1.37488	0.00055089	0.000553489
2	chr3:169483724:A:G	169483724	NA,G	NA,A	NA,1	NA,-inf	NA,inf	NA,1.36826	0.000550524	0.000553366
2	chr3:169210872:C:T	169210872	T,T	C,C	1,1	inf,inf	inf,inf	4.70448,0.393248	0.000544535	0.00114203
2	chr3:168697953:G:A	168697953	NA,A	NA,G	NA,1	NA,inf	NA,inf	NA,1.37825	0.000542207	0.000544892
2	chr3:168751986:C:T	168751986	NA,T	NA,C	NA,1	NA,inf	NA,inf	NA,1.37739	0.000541782	0.000544461
2	chr3:168860031:C:A	168860031	A,A	C,C	1,1	inf,-inf	inf,inf	0.233064,2.26571	0.000537104	0.000539895
2	chr3:169261844:C:G	169261844	NA,G	NA,C	NA,1	NA,inf	NA,inf	NA,1.37182	0.000536685	0.000539598
2	chr3:169081415:T:C	169081415	NA,C	NA,T	NA,1	NA,inf	NA,inf	NA,1.41758	0.000531743	0.000534672
2	chr3:169082857:C:T	169082857	NA,T	NA,C	NA,1	NA,inf	NA,inf	NA,1.41341	0.000527793	0.000530702
2	chr3:169136105:A:G	169136105	G,G	A,A	1,1	-inf,inf	inf,inf	6.18044,0.43536	0.000526741	0.0146532
2	chr3:168689107:T:C	168689107	NA,C	NA,T	NA,1	NA,-inf	NA,inf	NA,1.34902	0.000524975	0.000527455
2	chr3:169461214:T:A	169461214	A,A	T,T	1,1	inf,-inf	inf,inf	1.77122,0.685258	0.000524732	0.000526578
2	chr3:169556377:G:T	169556377	NA,T	NA,G	NA,1	NA,inf	NA,inf	NA,1.35096	0.000517625	0.000520493
2	chr3:169045231:G:C	169045231	NA,C	NA,G	NA,1	NA,inf	NA,inf	NA,1.33451	0.000514536	0.000517228
2	chr3:169414290:C:T	169414290	NA,T	NA,C	NA,1	NA,-inf	NA,inf	NA,1.33032	0.000511112	0.000513409
2	chr3:169160732:C:T	169160732	NA,T	NA,C	NA,1	NA,-inf	NA,inf	NA,1.36095	0.000503707	0.000506445
2	chr3:169435122:C:T	169435122	T,T	C,C	1,1	inf,inf	inf,inf	2.00755,0.165293	0.000500788	0.00050246
2	chr3:169214611:A:T	169214611	T,NA	A,NA	1,NA	-inf,NA	inf,NA	1.11482,NA	0.000498757	0.000500044
2	chr3:169471855:A:G	169471855	NA,G	NA,A	NA,1	NA,-inf	NA,inf	NA,1.31644	0.000498168	0.000500426
2	chr3:169076976:G:A	169076976	NA,A	NA,G	NA,1	NA,inf	NA,inf	NA,1.37606	0.000494204	0.000496923
2	chr3:169077066:G:A	169077066	NA,A	NA,G	NA,1	NA,inf	NA,inf	NA,1.37402	0.000492412	0.000495122
2	chr3:169071767:T:C	169071767	NA,C	NA,T	NA,1	NA,inf	NA,inf	NA,1.37402	0.000492412	0.000495122
2	chr3:169213762:A:G	169213762	G,G	A,A	1,1	inf,inf	inf,inf	4.61888,0.399168	0.00049164	0.000994478
2	chr3:169083277:G:A	169083277	NA,A	NA,G	NA,1	NA,inf	NA,inf	NA,1.36976	0.000488347	0.000491037
2	chr3:169065306:G:A	169065306	A,A	G,G	1,1	-inf,inf	inf,inf	5.62566,0.853333	0.000488331	0.00787606
2	chr3:169064709:T:C	169064709	NA,C	NA,T	NA,1	NA,-inf	NA,inf	NA,1.4085	0.000483166	0.000486247
2	chr3:168672852:A:T	168672852	NA,T	NA,A	NA,1	NA,-inf	NA,inf	NA,1.30422	0.000481985	0.000484272
2	chr3:169063700:C:T	169063700	NA,T	NA,C	NA,1	NA,inf	NA,inf	NA,1.42525	0.000481539	0.000484302
2	chr3:169503372:A:G	169503372	NA,G	NA,A	NA,1	NA,inf	NA,inf	NA,1.30397	0.00048064	0.000482636
2	chr3:169065604:T:G	169065604	NA,G	NA,T	NA,1	NA,-inf	NA,inf	NA,1.29135	0.000480608	0.000482924
2	chr3:168981979:G:A	168981979	NA,A	NA,G	NA,1	NA,-inf	NA,inf	NA,1.28652	0.000479663	0.000481887
2	chr3:168987370:A:T	168987370	NA,T	NA,A	NA,1	NA,-inf	NA,inf	NA,1.28555	0.00047879	0.000481006
2	chr3:168687016:G:C	168687016	NA,C	NA,G	NA,1	NA,-inf	NA,inf	NA,1.29182	0.000473433	0.000475678
2	chr3:169208324:T:C	169208324	NA,C	NA,T	NA,1	NA,-inf	NA,inf	NA,1.30542	0.000473242	0.000475696
2	chr3:169435558:T:A	169435558	NA,A	NA,T	NA,1	NA,-inf	NA,inf	NA,1.28824	0.00047324	0.000475378
2	chr3:169077336:G:T	169077336	NA,T	NA,G	NA,1	NA,inf	NA,inf	NA,1.34857	0.000471448	0.000474027
2	chr3:169200839:C:T	169200839	T,NA	C,NA	1,NA	inf,NA	inf,NA	1.02342,NA	0.000467694	0.000468864
2	chr3:168691967:C:T	168691967	NA,T	NA,C	NA,1	NA,-inf	NA,inf	NA,1.28419	0.000467305	0.000469516
2	chr3:169047884:T:C	169047884	NA,C	NA,T	NA,1	NA,inf	NA,inf	NA,1.2727	0.000461294	0.000463689
2	chr3:169219066:A:G	169219066	G,G	A,A	1,1	inf,inf	inf,inf	4.26225,0.64137	0.000452204	0.000788561
2	chr3:169239541:ATAT:A	169239541	NA,A	NA,ATAT	NA,1	NA,-inf	NA,inf	NA,1.28258	0.000447098	0.00044951
2	chr3:169037323:T:C	169037323	C,C	T,T	1,1	inf,-inf	inf,inf	2.52886,1.82728	0.000443888	0.000521281
2	chr3:169419613:C:T	169419613	NA,T	NA,C	NA,1	NA,-inf	NA,inf	NA,1.2562	0.0004417	0.000443778
2	chr3:169180368:A:G	169180368	G,G	A,A	1,1	-inf,-inf	inf,inf	0.855407,1.61715	0.000440767	0.00044272
2	chr3:168739707:C:T	168739707	NA,T	NA,C	NA,1	NA,inf	NA,inf	NA,1.26476	0.000435968	0.000438206
2	chr3:169190058:A:G	169190058	G,G	A,A	1,1	-inf,-inf	inf,inf	1.05769,1.42351	0.000434508	0.00043651
2	chr3:169580772:T:C	169580772	C,NA	T,NA	1,NA	inf,NA	inf,NA	1.31056,NA	0.000432141	0.000433053
2	chr3:169129777:G:A	169129777	A,A	G,G	1,1	-inf,inf	inf,inf	6.10095,0.348493	0.000431521	0.0111168
2	chr3:168866062:A:G	168866062	G,NA	A,NA	1,NA	inf,NA	inf,NA	1.31965,NA	0.0004308	0.000432675
2	chr3:169469938:G:A	169469938	NA,A	NA,G	NA,1	NA,-inf	NA,inf	NA,1.23497	0.000425331	0.000427596
2	chr3:169552715:G:A	169552715	A,NA	G,NA	1,NA	inf,NA	inf,NA	1.30243,NA	0.000425246	0.000426148
2	chr3:169093567:T:C	169093567	NA,C	NA,T	NA,1	NA,-inf	NA,inf	NA,1.22037	0.000422804	0.000424839
2	chr3:169094374:G:A	169094374	NA,A	NA,G	NA,1	NA,-inf	NA,inf	NA,1.22037	0.000422804	0.000424839
2	chr3:169106394:G:A	169106394	NA,A	NA,G	NA,1	NA,-inf	NA,inf	NA,1.22037	0.000422804	0.000424839
2	chr3:169180377:C:T	169180377	T,T	C,C	1,1	-inf,-inf	inf,inf	0.881498,1.56552	0.000418556	0.000420421
2	chr3:169104980:GCCTCCCCCA:G	169104980	NA,G	NA,GCCTCCCCCA	NA,1	NA,-inf	NA,inf	NA,1.21337	0.000417511	0.000419521
2	chr3:169430695:T:C	169430695	C,C	T,T	1,1	inf,inf	inf,inf	1.94873,0.0784751	0.000416029	0.000417313
2	chr3:169497054:C:T	169497054	NA,T	NA,C	NA,1	NA,inf	NA,inf	NA,1.21294	0.00041096	0.000412753
2	chr3:169321486:A:T	169321486	NA,T	NA,A	NA,1	NA,inf	NA,inf	NA,1.22712	0.000407336	0.000409621
2	chr3:169561979:C:A	169561979	A,NA	C,NA	1,NA	inf,NA	inf,NA	1.27878,NA	0.000406445	0.000407317
2	chr3:168685585:T:C	168685585	NA,C	NA,T	NA,1	NA,-inf	NA,inf	NA,1.20489	0.000404658	0.000406588
2	chr3:168940857:T:C	168940857	NA,C	NA,T	NA,1	NA,-inf	NA,inf	NA,1.20135	0.000404423	0.000406385
2	chr3:169440603:G:A	169440603	A,A	G,G	1,1	inf,inf	inf,inf	1.93318,0.0527744	0.000402073	0.0004034
2	chr3:169083595:AG:A	169083595	A,NA	AG,NA	1,NA	-inf,NA	inf,NA	1.05429,NA	0.000399518	0.000400696
2	chr3:169303608:C:T	169303608	NA,T	NA,C	NA,1	NA,inf	NA,inf	NA,1.1997	0.000398506	0.000400531
2	chr3:169580326:G:A	169580326	NA,A	NA,G	NA,1	NA,inf	NA,inf	NA,1.20499	0.000398004	0.000400209
2	chr3:169580312:T:C	169580312	NA,C	NA,T	NA,1	NA,inf	NA,inf	NA,1.20386	0.000397201	0.000399401
2	chr3:169112219:A:G	169112219	NA,G	NA,A	NA,1	NA,-inf	NA,inf	NA,1.1852	0.000396915	0.00039883
2	chr3:169437875:T:C	169437875	C,C	T,T	1,1	inf,inf	inf,inf	1.92602,0.0502263	0.000395756	0.000397064
2	chr3:168784987:A:G	168784987	NA,G	NA,A	NA,1	NA,-inf	NA,inf	NA,1.18488	0.000393739	0.000395598
2	chr3:169190465:A:G	169190465	G,G	A,A	1,1	-inf,-inf	inf,inf	1.11434,1.30577	0.000391167	0.000393137
2	chr3:169423351:AG:A	169423351	NA,A	NA,AG	NA,1	NA,-inf	NA,inf	NA,1.18856	0.000390938	0.000392813
2	chr3:168772985:A:G	168772985	NA,G	NA,A	NA,1	NA,inf	NA,inf	NA,1.20544	0.00038977	0.000391809
2	chr3:169411982:C:T	169411982	NA,T	NA,C	NA,1	NA,-inf	NA,inf	NA,1.18042	0.000388842	0.000390577
2	chr3:169058924:C:T	169058924	NA,T	NA,C	NA,1	NA,-inf	NA,inf	NA,1.20828	0.000388515	0.000390432
2	chr3:169080596:C:T	169080596	NA,T	NA,C	NA,1	NA,-inf	NA,inf	NA,1.17142	0.000387458	0.000389334
2	chr3:169415772:A:AAAAG	169415772	AAAAG,AAAAG	A,A	1,1	inf,-inf	inf,inf	1.91938,0.0317169	0.00038626	0.000387429
2	chr3:169084321:G:A	169084321	NA,A	NA,G	NA,1	NA,inf	NA,inf	NA,1.23251	0.0003837	0.00038581
2	chr3:169588916:G:A	169588916	NA,A	NA,G	NA,1	NA,inf	NA,inf	NA,1.17837	0.000380098	0.000381909
2	chr3:168699742:C:T	168699742	NA,T	NA,C	NA,1	NA,-inf	NA,inf	NA,1.16606	0.000379068	0.00038086
2	chr3:169412959:A:G	169412959	G,G	A,A	1,1	inf,-inf	inf,inf	1.90935,0.0315942	0.00037815	0.000379297
2	chr3:169484456:T:C	169484456	NA,C	NA,T	NA,1	NA,inf	NA,inf	NA,1.17113	0.000376905	0.000378966
2	chr3:169096149:G:T	169096149	NA,T	NA,G	NA,1	NA,-inf	NA,inf	NA,1.27199	0.000376829	0.000379044
2	chr3:169126371:T:A	169126371	NA,A	NA,T	NA,1	NA,-inf	NA,inf	NA,1.15544	0.000376192	0.000378014
2	chr3:168701188:A:G	168701188	NA,G	NA,A	NA,1	NA,inf	NA,inf	NA,1.17857	0.000374813	0.000376828
2	chr3:168740858:A:G	168740858	NA,G	NA,A	NA,1	NA,-inf	NA,inf	NA,1.1565	0.000374501	0.000376274
2	chr3:169126310:G:T	169126310	NA,T	NA,G	NA,1	NA,-inf	NA,inf	NA,1.15149	0.000373542	0.000375352
2	chr3:169464808:T:A	169464808	NA,A	NA,T	NA,1	NA,inf	NA,inf	NA,1.16184	0.000373263	0.000375144
2	chr3:169492935:C:T	169492935	NA,T	NA,C	NA,1	NA,inf	NA,inf	NA,1.15884	0.000368834	0.000370851
2	chr3:168975199:T:C	168975199	NA,C	NA,T	NA,1	NA,inf	NA,inf	NA,1.13562	0.000364757	0.000366644
2	chr3:169209796:C:T	169209796	NA,T	NA,C	NA,1	NA,-inf	NA,inf	NA,1.14243	0.000364113	0.000365978
2	chr3:168698689:C:T	168698689	NA,T	NA,C	NA,1	NA,-inf	NA,inf	NA,1.14031	0.000362155	0.000363871
2	chr3:169262353:T:C	169262353	NA,C	NA,T	NA,1	NA,inf	NA,inf	NA,1.17279	0.000361563	0.000363595
2	chr3:168759294:G:C	168759294	NA,C	NA,G	NA,1	NA,-inf	NA,inf	NA,1.13716	0.000361539	0.000363252
2	chr3:169097015:C:T	169097015	NA,T	NA,C	NA,1	NA,-inf	NA,inf	NA,1.24574	0.000360416	0.000362532
2	chr3:169520004:C:T	169520004	NA,T	NA,C	NA,1	NA,inf	NA,inf	NA,1.13808	0.00035733	0.00035886
2	chr3:168667338:A:G	168667338	NA,G	NA,A	NA,1	NA,-inf	NA,inf	NA,1.13188	0.000356412	0.000358146
2	chr3:169105451:G:A	169105451	A,A	G,G	1,1	-inf,inf	inf,inf	5.67806,0.712594	0.000356214	0.00702776
2	chr3:168766495:A:T	168766495	NA,T	NA,A	NA,1	NA,-inf	NA,inf	NA,1.12582	0.000356059	0.00035786
2	chr3:168745587:T:G	168745587	NA,G	NA,T	NA,1	NA,-inf	NA,inf	NA,1.12713	0.000355401	0.000357088
2	chr3:169079822:T:A	169079822	A,A	T,T	1,1	-inf,-inf	inf,inf	6.03585,0.11688	0.000354658	0.00749735
2	chr3:169471383:C:T	169471383	NA,T	NA,C	NA,1	NA,-inf	NA,inf	NA,1.12631	0.00035425	0.000355886
2	chr3:169512405:A:G	169512405	NA,G	NA,A	NA,1	NA,inf	NA,inf	NA,1.12953	0.000354009	0.000355557
2	chr3:169096524:C:G	169096524	NA,G	NA,C	NA,1	NA,-inf	NA,inf	NA,1.23277	0.000352594	0.000354663
2	chr3:169558846:T:C	169558846	NA,C	NA,T	NA,1	NA,inf	NA,inf	NA,1.12869	0.00035137	0.000353206
2	chr3:169126465:A:T	169126465	T,T	A,A	1,1	-inf,inf	inf,inf	5.74137,0.652494	0.000350173	0.00732965
2	chr3:169467217:C:T	169467217	NA,T	NA,C	NA,1	NA,-inf	NA,inf	NA,1.11944	0.000349444	0.000351059
2	chr3:169111720:A:G	169111720	NA,G	NA,A	NA,1	NA,-inf	NA,inf	NA,1.22652	0.000348816	0.000350863
2	chr3:169128245:T:A	169128245	A,A	T,T	1,1	-inf,inf	inf,inf	5.73553,0.654275	0.000348574	0.00726037
2	chr3:168715832:G:C	168715832	NA,C	NA,G	NA,1	NA,-inf	NA,inf	NA,1.11414	0.000347565	0.000349216
2	chr3:169098503:A:G	169098503	G,G	A,A	1,1	-inf,inf	inf,inf	5.70448,0.674686	0.000347277	0.00701531
2	chr3:169092072:T:G	169092072	NA,G	NA,T	NA,1	NA,-inf	NA,inf	NA,1.10832	0.000346163	0.000347846
2	chr3:169512799:C:T	169512799	NA,T	NA,C	NA,1	NA,-inf	NA,inf	NA,1.1283	0.000345103	0.000346947
2	chr3:169067820:C:T	169067820	NA,T	NA,C	NA,1	NA,-inf	NA,inf	NA,1.10435	0.000343694	0.00034535
2	chr3:169418844:A:G	169418844	NA,G	NA,A	NA,1	NA,-inf	NA,inf	NA,1.11458	0.000343049	0.000344681
2	chr3:169109794:T:C	169109794	C,C	T,T	1,1	-inf,inf	inf,inf	5.71815,0.654895	0.000342855	0.00700852
2	chr3:169609368:T:C	169609368	NA,C	NA,T	NA,1	NA,inf	NA,inf	NA,1.12035	0.000342448	0.0003441
2	chr3:169152529:C:T	169152529	NA,T	NA,C	NA,1	NA,inf	NA,inf	NA,1.15486	0.000342102	0.0003439
2	chr3:169449334:C:T	169449334	NA,T	NA,C	NA,1	NA,-inf	NA,inf	NA,1.11855	0.000341359	0.000343237
2	chr3:169298472:T:G	169298472	NA,G	NA,T	NA,1	NA,-inf	NA,inf	NA,1.11687	0.000340713	0.000342504
2	chr3:169127524:T:C	169127524	C,C	T,T	1,1	-inf,inf	inf,inf	5.70555,0.651525	0.000339691	0.00679632
2	chr3:169449674:C:T	169449674	NA,T	NA,C	NA,1	NA,-inf	NA,inf	NA,1.11157	0.000338591	0.000340241
2	chr3:169586528:G:A	169586528	NA,A	NA,G	NA,1	NA,inf	NA,inf	NA,1.11211	0.000338167	0.000339785
2	chr3:169109807:A:G	169109807	G,G	A,A	1,1	-inf,inf	inf,inf	5.70407,0.655091	0.000337888	0.00680908
2	chr3:169118318:G:A	169118318	A,A	G,G	1,1	-inf,inf	inf,inf	5.69629,0.654895	0.000335136	0.00670003
2	chr3:168763658:G:A	168763658	NA,A	NA,G	NA,1	NA,-inf	NA,inf	NA,1.09397	0.000334957	0.00033655
2	chr3:168931963:CTAAT:C	168931963	NA,C	NA,CTAAT	NA,1	NA,-inf	NA,inf	NA,1.0935	0.000334599	0.000336229
2	chr3:169196677:G:C	169196677	NA,C	NA,G	NA,1	NA,inf	NA,inf	NA,1.09895	0.000334427	0.000336207
2	chr3:169276314:G:A	169276314	NA,A	NA,G	NA,1	NA,inf	NA,inf	NA,1.12515	0.000334352	0.000336125
2	chr3:169365337:G:A	169365337	A,A	G,G	1,1	-inf,-inf	inf,inf	0.477091,1.78479	0.000333968	0.000334932
2	chr3:168995592:T:A	168995592	NA,A	NA,T	NA,1	NA,-inf	NA,inf	NA,1.07401	0.000331715	0.000333298
2	chr3:169105270:G:A	169105270	A,A	G,G	1,1	-inf,inf	inf,inf	5.68597,0.655228	0.000331598	0.00656117
2	chr3:169121694:T:G	169121694	G,G	T,T	1,1	-inf,inf	inf,inf	5.70653,0.640005	0.000331589	0.00669812
2	chr3:169422583:A:G	169422583	NA,G	NA,A	NA,1	NA,-inf	NA,inf	NA,1.08839	0.000330959	0.000332485
2	chr3:169128767:C:A	169128767	NA,A	NA,C	NA,1	NA,-inf	NA,inf	NA,1.08165	0.000329958	0.000331566
2	chr3:169012575:T:G	169012575	NA,G	NA,T	NA,1	NA,-inf	NA,inf	NA,1.07676	0.000328005	0.000329583
2	chr3:168712249:T:C	168712249	NA,C	NA,T	NA,1	NA,-inf	NA,inf	NA,1.07842	0.00032642	0.000327977
2	chr3:169417700:A:C	169417700	C,C	A,A	1,1	-inf,inf	inf,inf	0.747633,1.38843	0.000326107	0.000327255
2	chr3:169006514:C:A	169006514	NA,A	NA,C	NA,1	NA,-inf	NA,inf	NA,1.0729	0.000325787	0.000327355
2	chr3:169543597:G:A	169543597	NA,A	NA,G	NA,1	NA,-inf	NA,inf	NA,1.09136	0.000325175	0.000326896
2	chr3:169121559:A:G	169121559	G,G	A,A	1,1	-inf,inf	inf,inf	5.6732,0.650999	0.000324903	0.00635096
2	chr3:169107155:G:T	169107155	T,T	G,G	1,1	-inf,inf	inf,inf	5.65954,0.654778	0.000322211	0.00620853
2	chr3:168777086:A:G	168777086	NA,G	NA,A	NA,1	NA,-inf	NA,inf	NA,1.07256	0.000321949	0.000323487
2	chr3:169108251:G:A	169108251	A,A	G,G	1,1	-inf,inf	inf,inf	5.63169,0.675045	0.000321719	0.00603955
2	chr3:169295674:T:C	169295674	NA,C	NA,T	NA,1	NA,inf	NA,inf	NA,1.10549	0.000319723	0.000321395
2	chr3:169107060:T:G	169107060	NA,G	NA,T	NA,1	NA,inf	NA,inf	NA,1.17997	0.000316448	0.000318251
2	chr3:169506512:C:T	169506512	NA,T	NA,C	NA,1	NA,inf	NA,inf	NA,1.06461	0.000316048	0.00031744
2	chr3:169073183:A:G	169073183	G,NA	A,NA	1,NA	-inf,NA	inf,NA	1.66333,NA	0.00031573	0.000319396
2	chr3:169170324:C:T	169170324	T,T	C,C	1,1	-inf,-inf	inf,inf	3.29945,0.844547	0.000315605	0.000379725
2	chr3:169171816:C:T	169171816	T,T	C,C	1,1	-inf,-inf	inf,inf	3.32785,0.822943	0.000315149	0.000380813
2	chr3:169509400:A:G	169509400	NA,G	NA,A	NA,1	NA,inf	NA,inf	NA,1.06292	0.000315067	0.000316456
2	chr3:169039039:A:G	169039039	G,G	A,A	1,1	inf,-inf	inf,inf	2.3691,1.71897	0.000314947	0.000360818
2	chr3:168862481:A:G	168862481	NA,G	NA,A	NA,1	NA,-inf	NA,inf	NA,1.07284	0.000314927	0.000316484
2	chr3:169013635:C:T	169013635	NA,T	NA,C	NA,1	NA,-inf	NA,inf	NA,1.05327	0.000314725	0.000316242
2	chr3:169489299:C:T	169489299	NA,T	NA,C	NA,1	NA,-inf	NA,inf	NA,1.05541	0.000314254	0.000315889
2	chr3:169013634:T:A	169013634	NA,A	NA,T	NA,1	NA,-inf	NA,inf	NA,1.05133	0.000313661	0.000315173
2	chr3:168742229:C:G	168742229	NA,G	NA,C	NA,1	NA,-inf	NA,inf	NA,1.05409	0.000312559	0.000314076
2	chr3:168724553:A:G	168724553	NA,G	NA,A	NA,1	NA,inf	NA,inf	NA,1.07424	0.000311738	0.000313369
2	chr3:168774720:C:T	168774720	NA,T	NA,C	NA,1	NA,-inf	NA,inf	NA,1.05355	0.000311304	0.000312794
2	chr3:169003258:G:A	169003258	NA,A	NA,G	NA,1	NA,-inf	NA,inf	NA,1.04632	0.000311186	0.000312687
2	chr3:169173277:C:T	169173277	NA,T	NA,C	NA,1	NA,-inf	NA,inf	NA,1.06473	0.000308719	0.000310368
2	chr3:169177106:C:A	169177106	A,A	C,C	1,1	-inf,-inf	inf,inf	0.875778,1.40631	0.000308455	0.000309893
2	chr3:169111668:T:C	169111668	C,C	T,T	1,1	-inf,inf	inf,inf	5.62397,0.650276	0.000308451	0.00573041
2	chr3:169026295:C:G	169026295	NA,G	NA,C	NA,1	NA,inf	NA,inf	NA,1.04655	0.000308363	0.000309954
2	chr3:168746271:A:G	168746271	NA,G	NA,A	NA,1	NA,inf	NA,inf	NA,1.06355	0.000306001	0.000307603
2	chr3:169549267:C:T	169549267	NA,T	NA,C	NA,1	NA,-inf	NA,inf	NA,1.04106	0.00030544	0.000307054
2	chr3:169337909:C:A	169337909	A,A	C,C	1,1	-inf,-inf	inf,inf	1.65879,0.882407	0.00030531	0.000307475
2	chr3:169114238:T:A	169114238	NA,A	NA,T	NA,1	NA,-inf	NA,inf	NA,1.14608	0.000304855	0.000306637
2	chr3:168926726:C:A	168926726	NA,A	NA,C	NA,1	NA,-inf	NA,inf	NA,1.04293	0.000304479	0.000305983
2	chr3:169519613:C:G	169519613	NA,G	NA,C	NA,1	NA,inf	NA,inf	NA,1.04291	0.00030433	0.000305679
2	chr3:168881048:G:A	168881048	NA,A	NA,G	NA,1	NA,inf	NA,inf	NA,1.0716	0.000304071	0.000305742
2	chr3:168847537:T:C	168847537	C,C	T,T	1,1	inf,-inf	inf,inf	0.447672,1.83589	0.000303971	0.00030561
2	chr3:169166579:A:G	169166579	G,G	A,A	1,1	-inf,-inf	inf,inf	3.37103,0.76645	0.000303222	0.000368997
2	chr3:168662550:G:A	168662550	NA,A	NA,G	NA,1	NA,inf	NA,inf	NA,1.05339	0.000301803	0.000303433
2	chr3:168745067:C:T	168745067	NA,T	NA,C	NA,1	NA,-inf	NA,inf	NA,1.03364	0.000301436	0.000302877
2	chr3:168723675:C:T	168723675	NA,T	NA,C	NA,1	NA,-inf	NA,inf	NA,1.03262	0.000300803	0.000302241
2	chr3:169109033:T:C	169109033	NA,C	NA,T	NA,1	NA,inf	NA,inf	NA,1.08973	0.000300076	0.000301761
2	chr3:169033509:C:T	169033509	T,T	C,C	1,1	inf,-inf	inf,inf	2.33094,1.70723	0.000298346	0.000339912
2	chr3:169544800:C:T	169544800	NA,T	NA,C	NA,1	NA,-inf	NA,inf	NA,1.0413	0.00029808	0.000299658
2	chr3:169111166:C:G	169111166	G,G	C,C	1,1	-inf,inf	inf,inf	5.58858,0.650061	0.000297506	0.00532644
2	chr3:169117996:T:C	169117996	NA,C	NA,T	NA,1	NA,-inf	NA,inf	NA,1.13111	0.00029736	0.000299096
2	chr3:169567279:T:G	169567279	NA,G	NA,T	NA,1	NA,-inf	NA,inf	NA,1.03056	0.000297343	0.000298867
2	chr3:169549144:T:C	169549144	NA,C	NA,T	NA,1	NA,-inf	NA,inf	NA,1.02496	0.00029688	0.000298452
2	chr3:168745655:T:C	168745655	NA,C	NA,T	NA,1	NA,-inf	NA,inf	NA,1.02121	0.000296134	0.000297637
2	chr3:169545378:A:G	169545378	NA,G	NA,A	NA,1	NA,-inf	NA,inf	NA,1.03675	0.000295754	0.00029732
2	chr3:168775092:G:A	168775092	NA,A	NA,G	NA,1	NA,inf	NA,inf	NA,1.04349	0.000295636	0.000297184
2	chr3:168748160:C:A	168748160	NA,A	NA,C	NA,1	NA,-inf	NA,inf	NA,1.02245	0.000295549	0.000296963
2	chr3:169181666:T:C	169181666	NA,C	NA,T	NA,1	NA,-inf	NA,inf	NA,1.0345	0.000294422	0.000296005
2	chr3:169638197:C:T	169638197	NA,T	NA,C	NA,1	NA,inf	NA,inf	NA,1.03457	0.000294405	0.000295902
2	chr3:168649659:C:T	168649659	NA,T	NA,C	NA,1	NA,-inf	NA,inf	NA,1.03489	0.000294099	0.000295655
2	chr3:168752775:C:T	168752775	NA,T	NA,C	NA,1	NA,-inf	NA,inf	NA,1.01763	0.000293173	0.000294601
2	chr3:169212983:A:G	169212983	NA,G	NA,A	NA,1	NA,-inf	NA,inf	NA,1.04249	0.000292964	0.000294529
2	chr3:169343407:T:C	169343407	NA,C	NA,T	NA,1	NA,-inf	NA,inf	NA,1.01939	0.000292734	0.000294019
2	chr3:169439146:TA:T	169439146	NA,T	NA,TA	NA,1	NA,-inf	NA,inf	NA,1.01723	0.000292681	0.000294042
2	chr3:169551388:T:G	169551388	NA,G	NA,T	NA,1	NA,-inf	NA,inf	NA,1.01585	0.000292212	0.000293759
2	chr3:169545421:G:T	169545421	NA,T	NA,G	NA,1	NA,inf	NA,inf	NA,1.02675	0.000290749	0.000292092
2	chr3:168893864:A:C	168893864	NA,C	NA,A	NA,1	NA,inf	NA,inf	NA,1.10241	0.000290296	0.000291903
2	chr3:169459924:A:G	169459924	NA,G	NA,A	NA,1	NA,-inf	NA,inf	NA,1.01977	0.000289543	0.000290968
2	chr3:169439285:T:C	169439285	C,NA	T,NA	1,NA	-inf,NA	inf,NA	1.04034,NA	0.000289305	0.000290449
2	chr3:168779273:A:C	168779273	NA,C	NA,A	NA,1	NA,inf	NA,inf	NA,1.03033	0.00028894	0.000290454
2	chr3:169267656:T:C	169267656	NA,C	NA,T	NA,1	NA,inf	NA,inf	NA,1.03874	0.000287682	0.00028921
2	chr3:169448058:C:T	169448058	T,T	C,C	1,1	inf,inf	inf,inf	1.77267,0.013268	0.000285757	0.000286649
2	chr3:169200147:G:A	169200147	NA,A	NA,G	NA,1	NA,inf	NA,inf	NA,0.965055	0.000285285	0.000286669
2	chr3:169157395:C:A	169157395	NA,A	NA,C	NA,1	NA,inf	NA,inf	NA,1.04608	0.000283695	0.000285189
2	chr3:169182204:A:T	169182204	NA,T	NA,A	NA,1	NA,-inf	NA,inf	NA,1.01488	0.000283339	0.000284853
2	chr3:169561794:G:A	169561794	NA,A	NA,G	NA,1	NA,-inf	NA,inf	NA,0.997179	0.000283083	0.000284579
2	chr3:169082780:TAC:T	169082780	NA,T	NA,TAC	NA,1	NA,-inf	NA,inf	NA,1.07541	0.000282172	0.000283878
2	chr3:168815226:AAAAAT:A	168815226	NA,A	NA,AAAAAT	NA,1	NA,inf	NA,inf	NA,1.01913	0.000282118	0.000283634
2	chr3:168972232:T:G	168972232	NA,G	NA,T	NA,1	NA,inf	NA,inf	NA,1.05885	0.000282046	0.000283615
2	chr3:169548259:AGT:A	169548259	NA,A	NA,AGT	NA,1	NA,inf	NA,inf	NA,1.00693	0.000280992	0.000282292
2	chr3:168691414:A:C	168691414	NA,C	NA,A	NA,1	NA,inf	NA,inf	NA,1.0132	0.000280299	0.000281768
2	chr3:168992055:G:T	168992055	T,T	G,G	1,1	-inf,inf	inf,inf	0.838306,2.03092	0.000280239	0.000285019
2	chr3:169357290:G:A	169357290	NA,A	NA,G	NA,1	NA,-inf	NA,inf	NA,0.986126	0.000280097	0.00028131
2	chr3:169131368:C:T	169131368	T,NA	C,NA	1,NA	inf,NA	inf,NA	1.61085,NA	0.00027958	0.000282896
2	chr3:169550467:G:T	169550467	NA,T	NA,G	NA,1	NA,-inf	NA,inf	NA,0.992932	0.000279493	0.00028095
2	chr3:169546526:G:A	169546526	NA,A	NA,G	NA,1	NA,inf	NA,inf	NA,1.00349	0.000279341	0.000280634
2	chr3:169602677:G:A	169602677	NA,A	NA,G	NA,1	NA,inf	NA,inf	NA,0.99489	0.000279282	0.000280739
2	chr3:169553562:C:T	169553562	NA,T	NA,C	NA,1	NA,inf	NA,inf	NA,1.00253	0.000278876	0.000280167
2	chr3:168784583:A:G	168784583	NA,G	NA,A	NA,1	NA,inf	NA,inf	NA,1.00586	0.000277302	0.000278762
2	chr3:169091689:T:C	169091689	C,C	T,T	1,1	-inf,inf	inf,inf	5.91263,0.0296267	0.000276021	0.00562032
2	chr3:169031317:G:C	169031317	C,C	G,G	1,1	-inf,inf	inf,inf	1.52693,1.85624	0.000274669	0.000285994
2	chr3:168927934:C:T	168927934	NA,T	NA,C	NA,1	NA,-inf	NA,inf	NA,0.981127	0.000274282	0.00027564
2	chr3:168972680:A:G	168972680	NA,G	NA,A	NA,1	NA,inf	NA,inf	NA,1.04191	0.000274102	0.000275626
2	chr3:169527622:A:C	169527622	NA,C	NA,A	NA,1	NA,-inf	NA,inf	NA,0.976576	0.000272202	0.000273608
2	chr3:168972857:T:A	168972857	NA,A	NA,T	NA,1	NA,inf	NA,inf	NA,1.03742	0.000272048	0.00027356
2	chr3:169159322:C:T	169159322	NA,T	NA,C	NA,1	NA,inf	NA,inf	NA,1.01972	0.000271382	0.000272813
2	chr3:169366403:A:G	169366403	NA,G	NA,A	NA,1	NA,inf	NA,inf	NA,0.990839	0.000270474	0.00027182
2	chr3:169453493:A:G	169453493	NA,G	NA,A	NA,1	NA,-inf	NA,inf	NA,0.980999	0.000270241	0.000271569
2	chr3:169360691:A:G	169360691	NA,G	NA,A	NA,1	NA,inf	NA,inf	NA,0.989735	0.000269968	0.00027131
2	chr3:169143276:T:G	169143276	G,NA	T,NA	1,NA	inf,NA	inf,NA	1.51564,NA	0.000268216	0.000270697
2	chr3:168754514:T:G	168754514	NA,G	NA,T	NA,1	NA,-inf	NA,inf	NA,0.978288	0.000267191	0.000268518
2	chr3:168725970:A:G	168725970	NA,G	NA,A	NA,1	NA,-inf	NA,inf	NA,0.960717	0.000266817	0.000268102
2	chr3:169624408:C:A	169624408	NA,A	NA,C	NA,1	NA,inf	NA,inf	NA,0.976556	0.000266181	0.000267485
2	chr3:168843224:A:T	168843224	T,T	A,A	1,1	inf,-inf	inf,inf	0.41487,1.78766	0.000266157	0.000267601
2	chr3:169371761:A:G	169371761	NA,G	NA,A	NA,1	NA,-inf	NA,inf	NA,0.963569	0.00026398	0.000265351
2	chr3:169460218:A:G	169460218	NA,G	NA,A	NA,1	NA,-inf	NA,inf	NA,0.964639	0.000263722	0.000265021
2	chr3:169159264:A:G	169159264	G,NA	A,NA	1,NA	-inf,NA	inf,NA	2.26148,NA	0.000261015	0.000271804
2	chr3:168758689:G:C	168758689	NA,C	NA,G	NA,1	NA,-inf	NA,inf	NA,0.963971	0.000260798	0.000262094
2	chr3:169477044:G:A	169477044	A,A	G,G	1,1	inf,-inf	inf,inf	1.63393,0.183434	0.000260483	0.000260912
2	chr3:169581440:CT:C	169581440	NA,C	NA,CT	NA,1	NA,inf	NA,inf	NA,0.953682	0.000259932	0.000261305
2	chr3:169435722:T:C	169435722	C,NA	T,NA	1,NA	-inf,NA	inf,NA	1.41713,NA	0.000259823	0.000261892
2	chr3:168781704:G:T	168781704	NA,T	NA,G	NA,1	NA,-inf	NA,inf	NA,0.960425	0.000259048	0.000260336
2	chr3:169199494:G:A	169199494	A,A	G,G	1,1	inf,-inf	inf,inf	0.671103,1.80741	0.000258413	0.000260865
2	chr3:169124805:C:G	169124805	G,G	C,C	1,1	inf,inf	inf,inf	6.52378,0.0371127	0.000258277	0.0197641
2	chr3:168847874:A:G	168847874	G,G	A,A	1,1	inf,-inf	inf,inf	0.41624,1.76859	0.00025787	0.000259251
2	chr3:169109445:A:G	169109445	G,G	A,A	1,1	inf,inf	inf,inf	6.53299,0.00951622	0.000257563	0.0200396
2	chr3:169120161:C:A	169120161	A,A	C,C	1,1	inf,inf	inf,inf	6.52384,0.0269878	0.000257026	0.0197039
2	chr3:169199457:A:G	169199457	G,G	A,A	1,1	-inf,inf	inf,inf	0.791918,1.88555	0.000256039	0.000259363
2	chr3:169544487:A:C	169544487	NA,C	NA,A	NA,1	NA,-inf	NA,inf	NA,0.954599	0.000255719	0.000257077
2	chr3:169001645:G:A	169001645	A,NA	G,NA	1,NA	inf,NA	inf,NA	1.6067,NA	0.000255341	0.000258778
2	chr3:169036435:T:C	169036435	C,C	T,T	1,1	-inf,inf	inf,inf	1.39769,1.84961	0.000254273	0.000263016
2	chr3:169124555:ATAT:A	169124555	A,A	ATAT,ATAT	1,1	inf,inf	inf,inf	6.5216,0.0103334	0.000254131	0.0195398
2	chr3:168736772:A:T	168736772	NA,T	NA,A	NA,1	NA,inf	NA,inf	NA,0.952853	0.000253484	0.000254821
2	chr3:169529594:T:C	169529594	NA,C	NA,T	NA,1	NA,inf	NA,inf	NA,0.936127	0.000253246	0.000254385
2	chr3:168725240:G:A	168725240	NA,A	NA,G	NA,1	NA,-inf	NA,inf	NA,0.928575	0.000253093	0.00025432
2	chr3:169572631:C:T	169572631	NA,T	NA,C	NA,1	NA,-inf	NA,inf	NA,0.948048	0.000252476	0.000253842
2	chr3:168658190:A:G	168658190	NA,G	NA,A	NA,1	NA,inf	NA,inf	NA,0.947443	0.000250628	0.000251944
2	chr3:168901282:G:A	168901282	NA,A	NA,G	NA,1	NA,-inf	NA,inf	NA,0.928046	0.000249623	0.000250872
2	chr3:168730109:C:T	168730109	NA,T	NA,C	NA,1	NA,-inf	NA,inf	NA,0.921003	0.000249133	0.000250338
2	chr3:168892412:A:T	168892412	NA,T	NA,A	NA,1	NA,-inf	NA,inf	NA,0.924715	0.000248793	0.000250038
2	chr3:168668479:G:T	168668479	NA,T	NA,G	NA,1	NA,inf	NA,inf	NA,0.939506	0.000248237	0.000249577
2	chr3:168647631:C:G	168647631	NA,G	NA,C	NA,1	NA,-inf	NA,inf	NA,0.927231	0.000248088	0.000249321
2	chr3:168879695:A:G	168879695	NA,G	NA,A	NA,1	NA,inf	NA,inf	NA,0.951129	0.000248031	0.000249329
2	chr3:169631743:A:G	169631743	NA,G	NA,A	NA,1	NA,-inf	NA,inf	NA,0.924723	0.000247959	0.000249256
2	chr3:169520111:C:T	169520111	NA,T	NA,C	NA,1	NA,-inf	NA,inf	NA,0.921207	0.000247869	0.000249183
2	chr3:168991859:A:G	168991859	G,G	A,A	1,1	-inf,inf	inf,inf	1.53172,1.78746	0.000247843	0.000257897
2	chr3:168906085:G:A	168906085	NA,A	NA,G	NA,1	NA,-inf	NA,inf	NA,0.922737	0.000247363	0.0002486
2	chr3:169101855:T:G	169101855	G,G	T,T	1,1	inf,inf	inf,inf	6.49329,0.00707007	0.000246883	0.0184241
2	chr3:168643092:C:G	168643092	NA,G	NA,C	NA,1	NA,inf	NA,inf	NA,0.935573	0.000245794	0.000247086
2	chr3:169351783:T:C	169351783	NA,C	NA,T	NA,1	NA,inf	NA,inf	NA,0.924348	0.000245614	0.000246787
2	chr3:169109234:G:A	169109234	A,A	G,G	1,1	inf,inf	inf,inf	6.48624,0.00244202	0.000244691	0.0181397
2	chr3:169494948:A:T	169494948	NA,T	NA,A	NA,1	NA,inf	NA,inf	NA,0.917074	0.000243659	0.000244742
2	chr3:168768640:C:T	168768640	NA,T	NA,C	NA,1	NA,-inf	NA,inf	NA,0.908157	0.000242895	0.000244067
2	chr3:169178768:T:G	169178768	NA,G	NA,T	NA,1	NA,-inf	NA,inf	NA,0.91796	0.000240692	0.000241949
2	chr3:168856762:C:T	168856762	NA,T	NA,C	NA,1	NA,inf	NA,inf	NA,0.924804	0.000240518	0.000241819
2	chr3:168732104:A:G	168732104	NA,G	NA,A	NA,1	NA,-inf	NA,inf	NA,0.898508	0.000240171	0.000241334
2	chr3:168730352:AG:A	168730352	NA,A	NA,AG	NA,1	NA,-inf	NA,inf	NA,0.897861	0.000239538	0.000240699
2	chr3:169297210:G:A	169297210	NA,A	NA,G	NA,1	NA,-inf	NA,inf	NA,0.910856	0.000239173	0.000240469
2	chr3:168688057:A:G	168688057	NA,G	NA,A	NA,1	NA,inf	NA,inf	NA,0.91681	0.000238945	0.000240225
2	chr3:168986047:A:G	168986047	NA,G	NA,A	NA,1	NA,-inf	NA,inf	NA,0.934769	0.000238397	0.0002397
2	chr3:169288973:A:G	169288973	NA,G	NA,A	NA,1	NA,-inf	NA,inf	NA,0.902782	0.000238325	0.000239241
2	chr3:169098073:C:G	169098073	G,G	C,C	1,1	inf,-inf	inf,inf	6.46485,0.012789	0.000238301	0.0173366
2	chr3:169439032:C:T	169439032	NA,T	NA,C	NA,1	NA,-inf	NA,inf	NA,0.894536	0.000237182	0.000238299
2	chr3:168695852:A:G	168695852	NA,G	NA,A	NA,1	NA,inf	NA,inf	NA,0.911741	0.000236983	0.000238257
2	chr3:168837254:T:C	168837254	NA,C	NA,T	NA,1	NA,inf	NA,inf	NA,0.915674	0.000236776	0.000238055
2	chr3:169200231:T:C	169200231	C,C	T,T	1,1	-inf,inf	inf,inf	0.768219,1.84478	0.000236149	0.000239106
2	chr3:169546570:G:A	169546570	NA,A	NA,G	NA,1	NA,-inf	NA,inf	NA,0.905437	0.000235518	0.00023677
2	chr3:168781235:T:C	168781235	NA,C	NA,T	NA,1	NA,-inf	NA,inf	NA,0.895894	0.000235499	0.000236711
2	chr3:169235603:A:AT	169235603	NA,AT	NA,A	NA,1	NA,-inf	NA,inf	NA,0.897381	0.000234353	0.000235583
2	chr3:168713563:G:T	168713563	NA,T	NA,G	NA,1	NA,-inf	NA,inf	NA,0.882928	0.000234091	0.000235232
2	chr3:169198395:A:C	169198395	NA,C	NA,A	NA,1	NA,-inf	NA,inf	NA,0.89788	0.000234034	0.000235259
2	chr3:169142877:T:C	169142877	C,C	T,T	1,1	-inf,inf	inf,inf	5.68227,0.294097	0.000233418	0.00413727
2	chr3:169013192:T:C	169013192	C,C	T,T	1,1	-inf,inf	inf,inf	1.42795,1.79697	0.000233384	0.000241783
2	chr3:169551816:A:G	169551816	NA,G	NA,A	NA,1	NA,-inf	NA,inf	NA,0.899177	0.000233196	0.000234435
2	chr3:169256113:T:C	169256113	NA,C	NA,T	NA,1	NA,-inf	NA,inf	NA,0.894768	0.000232919	0.000234142
2	chr3:169445064:A:G	169445064	G,G	A,A	1,1	inf,-inf	inf,inf	1.66067,0.0781872	0.000232051	0.000232779
2	chr3:168885139:T:A	168885139	NA,A	NA,T	NA,1	NA,-inf	NA,inf	NA,0.886813	0.000231772	0.000232937
2	chr3:168708157:A:T	168708157	NA,T	NA,A	NA,1	NA,-inf	NA,inf	NA,0.900253	0.000231185	0.000232449
2	chr3:169405552:G:A	169405552	A,A	G,G	1,1	inf,inf	inf,inf	1.62159,0.208953	0.000230775	0.000231617
2	chr3:169251016:G:A	169251016	NA,A	NA,G	NA,1	NA,-inf	NA,inf	NA,0.887364	0.000230025	0.000231233
2	chr3:169175305:T:TA	169175305	NA,TA	NA,T	NA,1	NA,-inf	NA,inf	NA,0.886954	0.000228484	0.000229678
2	chr3:168857731:A:G	168857731	NA,G	NA,A	NA,1	NA,inf	NA,inf	NA,0.890654	0.000227214	0.000228443
2	chr3:169478918:T:C	169478918	NA,C	NA,T	NA,1	NA,inf	NA,inf	NA,0.879515	0.000227063	0.000228305
2	chr3:168841477:T:C	168841477	NA,C	NA,T	NA,1	NA,inf	NA,inf	NA,0.889101	0.000226568	0.000227791
2	chr3:168719518:C:T	168719518	NA,T	NA,C	NA,1	NA,-inf	NA,inf	NA,0.872649	0.000226493	0.00022766
2	chr3:168925528:G:C	168925528	NA,C	NA,G	NA,1	NA,inf	NA,inf	NA,0.864587	0.000226142	0.000227331
2	chr3:169166383:AT:A	169166383	NA,A	NA,AT	NA,1	NA,-inf	NA,inf	NA,0.892241	0.000225925	0.000227145
2	chr3:168746315:G:A	168746315	NA,A	NA,G	NA,1	NA,inf	NA,inf	NA,0.879866	0.000225867	0.00022712
2	chr3:168663991:G:T	168663991	NA,T	NA,G	NA,1	NA,inf	NA,inf	NA,0.88508	0.000225724	0.000226912
2	chr3:169250929:AAAG:A	169250929	NA,A	NA,AAAG	NA,1	NA,-inf	NA,inf	NA,0.874986	0.000225467	0.000226651
2	chr3:169235094:G:A	169235094	NA,A	NA,G	NA,1	NA,-inf	NA,inf	NA,0.872766	0.00022488	0.000226061
2	chr3:168834393:C:T	168834393	NA,T	NA,C	NA,1	NA,inf	NA,inf	NA,0.884514	0.00022482	0.000226034
2	chr3:169011653:A:G	169011653	G,G	A,A	1,1	-inf,inf	inf,inf	1.44071,1.77195	0.00022458	0.000232796
2	chr3:168655870:G:A	168655870	NA,A	NA,G	NA,1	NA,-inf	NA,inf	NA,0.867197	0.000222268	0.000223437
2	chr3:169556440:T:A	169556440	NA,A	NA,T	NA,1	NA,-inf	NA,inf	NA,0.868278	0.000221969	0.000223149
2	chr3:169562584:G:A	169562584	NA,A	NA,G	NA,1	NA,-inf	NA,inf	NA,0.868234	0.000221952	0.000223132
2	chr3:168953852:T:C	168953852	NA,C	NA,T	NA,1	NA,inf	NA,inf	NA,0.930055	0.000221501	0.000222725
2	chr3:169234820:T:C	169234820	C,NA	T,NA	1,NA	-inf,NA	inf,NA	1.26101,NA	0.000221489	0.000223231
2	chr3:168657917:A:G	168657917	NA,G	NA,A	NA,1	NA,inf	NA,inf	NA,0.872142	0.000221051	0.000222214
2	chr3:168844113:G:A	168844113	NA,A	NA,G	NA,1	NA,inf	NA,inf	NA,0.873908	0.000220928	0.000222121
2	chr3:169583715:A:C	169583715	NA,C	NA,A	NA,1	NA,-inf	NA,inf	NA,0.855383	0.000220473	0.000221604
2	chr3:168846852:C:T	168846852	NA,T	NA,C	NA,1	NA,inf	NA,inf	NA,0.872459	0.000220398	0.000221589
2	chr3:168662943:G:A	168662943	NA,A	NA,G	NA,1	NA,-inf	NA,inf	NA,0.852705	0.000220305	0.000221467
2	chr3:169092191:T:C	169092191	C,C	T,T	1,1	-inf,inf	inf,inf	5.72095,0.067989	0.000220216	0.00384352
2	chr3:169208320:A:T	169208320	T,T	A,A	1,1	-inf,inf	inf,inf	0.986251,1.33567	0.000219942	0.000221532
2	chr3:168671544:G:A	168671544	NA,A	NA,G	NA,1	NA,inf	NA,inf	NA,0.868751	0.000219741	0.000220897
2	chr3:169364845:G:A	169364845	NA,A	NA,G	NA,1	NA,-inf	NA,inf	NA,0.846855	0.000219233	0.000220218
2	chr3:169012724:C:A	169012724	A,A	C,C	1,1	-inf,inf	inf,inf	1.46317,1.75306	0.00021913	0.00022741
2	chr3:168910243:T:C	168910243	NA,C	NA,T	NA,1	NA,inf	NA,inf	NA,0.927794	0.000218866	0.000220072
2	chr3:169131216:C:T	169131216	T,T	C,C	1,1	-inf,inf	inf,inf	5.67962,0.28045	0.000218805	0.00406008
2	chr3:168830378:C:T	168830378	T,NA	C,NA	1,NA	inf,NA	inf,NA	1.03708,NA	0.000218264	0.000219469
2	chr3:168905988:ATCCACCT:A	168905988	NA,A	NA,ATCCACCT	NA,1	NA,-inf	NA,inf	NA,0.842796	0.000216664	0.000217753
2	chr3:168750538:A:G	168750538	NA,G	NA,A	NA,1	NA,inf	NA,inf	NA,0.856591	0.000214743	0.000215896
2	chr3:169432721:G:A	169432721	A,NA	G,NA	1,NA	inf,NA	inf,NA	1.00445,NA	0.000214355	0.000215289
2	chr3:169060003:C:T	169060003	NA,T	NA,C	NA,1	NA,inf	NA,inf	NA,0.885554	0.000214349	0.000215541
2	chr3:168722289:G:A	168722289	NA,A	NA,G	NA,1	NA,-inf	NA,inf	NA,0.828831	0.000213822	0.000214867
2	chr3:168904140:G:C	168904140	NA,C	NA,G	NA,1	NA,-inf	NA,inf	NA,0.830222	0.000212208	0.000213276
2	chr3:169106081:C:T	169106081	T,NA	C,NA	1,NA	inf,NA	inf,NA	1.42473,NA	0.000212062	0.000214463
2	chr3:169128913:C:T	169128913	T,T	C,C	1,1	inf,-inf	inf,inf	6.89055,0.411154	0.000212008	0.0716142
2	chr3:169141707:C:T	169141707	T,T	C,C	1,1	-inf,inf	inf,inf	1.87623,1.67984	0.000211589	0.00022759
2	chr3:168642584:A:G	168642584	NA,G	NA,A	NA,1	NA,-inf	NA,inf	NA,0.841251	0.000211104	0.000212226
2	chr3:169472056:G:T	169472056	NA,T	NA,G	NA,1	NA,inf	NA,inf	NA,0.846887	0.000210634	0.000211793
2	chr3:169302118:C:T	169302118	T,T	C,C	1,1	inf,inf	inf,inf	0.151274,1.71504	0.000209804	0.000210744
2	chr3:169139465:G:A	169139465	A,A	G,G	1,1	-inf,inf	inf,inf	5.56125,0.310369	0.000209405	0.00328511
2	chr3:169027915:T:G	169027915	G,G	T,T	1,1	-inf,inf	inf,inf	1.36586,1.75404	0.000209387	0.000216285
2	chr3:169178107:T:C	169178107	C,C	T,T	1,1	-inf,-inf	inf,inf	1.14909,0.918474	0.000209222	0.000210318
2	chr3:169290555:T:C	169290555	NA,C	NA,T	NA,1	NA,-inf	NA,inf	NA,0.825654	0.000209185	0.000210046
2	chr3:169409850:C:G	169409850	G,NA	C,NA	1,NA	-inf,NA	inf,NA	1.17891,NA	0.000208165	0.000209631
2	chr3:169020104:C:A	169020104	A,A	C,C	1,1	-inf,inf	inf,inf	1.44476,1.73001	0.000207915	0.000215568
2	chr3:169257095:G:GT	169257095	NA,GT	NA,G	NA,1	NA,-inf	NA,inf	NA,0.826088	0.000207797	0.00020889
2	chr3:168857663:C:A	168857663	A,A	C,C	1,1	inf,-inf	inf,inf	0.244022,1.75328	0.000207238	0.000208335
2	chr3:169077173:A:G	169077173	NA,G	NA,A	NA,1	NA,inf	NA,inf	NA,0.831908	0.000206598	0.000207724
2	chr3:169221626:T:A	169221626	NA,A	NA,T	NA,1	NA,-inf	NA,inf	NA,0.824402	0.000206498	0.000207599
2	chr3:169550059:A:C	169550059	NA,C	NA,A	NA,1	NA,-inf	NA,inf	NA,0.82404	0.000206384	0.00020748
2	chr3:169339869:G:A	169339869	NA,A	NA,G	NA,1	NA,-inf	NA,inf	NA,0.811037	0.000206045	0.00020698
2	chr3:169513293:C:A	169513293	NA,A	NA,C	NA,1	NA,-inf	NA,inf	NA,0.810157	0.000205903	0.000206999
2	chr3:169513292:G:A	169513292	NA,A	NA,G	NA,1	NA,-inf	NA,inf	NA,0.810033	0.000205862	0.000206958
2	chr3:168690198:A:T	168690198	NA,T	NA,A	NA,1	NA,-inf	NA,inf	NA,0.818614	0.000205845	0.000206921
2	chr3:169245780:G:A	169245780	NA,A	NA,G	NA,1	NA,-inf	NA,inf	NA,0.819334	0.000205682	0.000206763
2	chr3:169470832:A:G	169470832	G,NA	A,NA	1,NA	-inf,NA	inf,NA	0.867126,NA	0.00020536	0.000206206
2	chr3:169503936:T:C	169503936	NA,C	NA,T	NA,1	NA,-inf	NA,inf	NA,0.80868	0.000205286	0.000206377
2	chr3:169344441:G:C	169344441	C,C	G,G	1,1	-inf,-inf	inf,inf	0.565055,1.47542	0.000204749	0.000205455
2	chr3:168858936:A:G	168858936	G,G	A,A	1,1	inf,-inf	inf,inf	0.251197,1.74363	0.000204728	0.000205812
2	chr3:168750601:C:T	168750601	NA,T	NA,C	NA,1	NA,inf	NA,inf	NA,0.827167	0.000204591	0.000205691
2	chr3:169261594:G:A	169261594	NA,A	NA,G	NA,1	NA,inf	NA,inf	NA,0.774525	0.000204578	0.000205588
2	chr3:168860545:A:G	168860545	G,G	A,A	1,1	inf,-inf	inf,inf	0.330032,1.69047	0.000204048	0.000205123
2	chr3:168700585:G:A	168700585	NA,A	NA,G	NA,1	NA,inf	NA,inf	NA,0.817261	0.000203776	0.000204903
2	chr3:168832944:A:G	168832944	NA,G	NA,A	NA,1	NA,inf	NA,inf	NA,0.795655	0.000203442	0.000204452
2	chr3:169022637:G:T	169022637	T,T	G,G	1,1	-inf,inf	inf,inf	1.42759,1.72238	0.000203283	0.00021059
2	chr3:169631352:A:G	169631352	NA,G	NA,A	NA,1	NA,inf	NA,inf	NA,0.8115	0.000203024	0.000204113
2	chr3:169514132:G:A	169514132	NA,A	NA,G	NA,1	NA,-inf	NA,inf	NA,0.800891	0.000202524	0.000203581
2	chr3:169325662:C:T	169325662	NA,T	NA,C	NA,1	NA,inf	NA,inf	NA,0.79746	0.000202286	0.00020332
2	chr3:168946571:A:G	168946571	NA,G	NA,A	NA,1	NA,inf	NA,inf	NA,0.871734	0.000201966	0.000203081
2	chr3:169312518:G:A	169312518	A,A	G,G	1,1	inf,inf	inf,inf	1.75279,0.107754	0.000201924	0.000203067
2	chr3:168749692:A:G	168749692	NA,G	NA,A	NA,1	NA,inf	NA,inf	NA,0.79058	0.000201797	0.0002028
2	chr3:169248647:T:C	169248647	C,NA	T,NA	1,NA	inf,NA	inf,NA	0.665299,NA	0.000201668	0.000202291
2	chr3:169514263:A:G	169514263	NA,G	NA,A	NA,1	NA,-inf	NA,inf	NA,0.798101	0.000201596	0.000202647
2	chr3:169072208:C:A	169072208	NA,A	NA,C	NA,1	NA,inf	NA,inf	NA,0.848273	0.000201582	0.000202687
2	chr3:169467942:A:C	169467942	NA,C	NA,A	NA,1	NA,inf	NA,inf	NA,0.807685	0.000201572	0.000202644
2	chr3:169485561:C:G	169485561	G,NA	C,NA	1,NA	inf,NA	inf,NA	1.09616,NA	0.000201433	0.000202761
2	chr3:168719195:G:T	168719195	NA,T	NA,G	NA,1	NA,-inf	NA,inf	NA,0.79223	0.000201165	0.000202154
2	chr3:169051150:A:G	169051150	NA,G	NA,A	NA,1	NA,inf	NA,inf	NA,0.810194	0.00020103	0.000202111
2	chr3:168843879:G:A	168843879	A,A	G,G	1,1	inf,-inf	inf,inf	0.402781,1.6436	0.000201015	0.000202085
2	chr3:169017910:GC:G	169017910	G,G	GC,GC	1,1	-inf,inf	inf,inf	1.38547,1.72624	0.000200899	0.00020769
2	chr3:169512588:A:G	169512588	NA,G	NA,A	NA,1	NA,-inf	NA,inf	NA,0.79594	0.000200892	0.00020194
2	chr3:169269504:C:T	169269504	NA,T	NA,C	NA,1	NA,inf	NA,inf	NA,0.814953	0.000200585	0.000201632
2	chr3:169299564:A:C	169299564	NA,C	NA,A	NA,1	NA,inf	NA,inf	NA,0.821554	0.000200527	0.000201586
2	chr3:169230759:T:C	169230759	NA,C	NA,T	NA,1	NA,-inf	NA,inf	NA,0.803021	0.000200178	0.00020123
2	chr3:169516505:T:A	169516505	NA,A	NA,T	NA,1	NA,-inf	NA,inf	NA,0.792484	0.000199855	0.000200917
2	chr3:169028339:C:T	169028339	NA,T	NA,C	NA,1	NA,inf	NA,inf	NA,0.805491	0.000199563	0.000200634
2	chr3:169051053:T:C	169051053	NA,C	NA,T	NA,1	NA,inf	NA,inf	NA,0.805398	0.000199467	0.00020054
2	chr3:169050165:C:A	169050165	NA,A	NA,C	NA,1	NA,inf	NA,inf	NA,0.804995	0.000199339	0.000200411
2	chr3:169499936:C:G	169499936	NA,G	NA,C	NA,1	NA,-inf	NA,inf	NA,0.789378	0.000198987	0.000200048
2	chr3:168645968:T:G	168645968	NA,G	NA,T	NA,1	NA,inf	NA,inf	NA,0.806653	0.000198543	0.000199587
2	chr3:168718135:T:C	168718135	NA,C	NA,T	NA,1	NA,inf	NA,inf	NA,0.799219	0.000198011	0.000199107
2	chr3:169536043:C:T	169536043	NA,T	NA,C	NA,1	NA,-inf	NA,inf	NA,0.798622	0.00019725	0.000198315
2	chr3:168758518:C:A	168758518	NA,A	NA,C	NA,1	NA,-inf	NA,inf	NA,0.802952	0.000197087	0.000198162
2	chr3:169054222:C:T	169054222	NA,T	NA,C	NA,1	NA,inf	NA,inf	NA,0.795696	0.000196353	0.000197409
2	chr3:169065336:A:C	169065336	NA,C	NA,A	NA,1	NA,inf	NA,inf	NA,0.800066	0.000196193	0.000197261
2	chr3:169478861:C:T	169478861	T,NA	C,NA	1,NA	inf,NA	inf,NA	0.876385,NA	0.00019576	0.000196313
2	chr3:169202534:GCT:G	169202534	G,G	GCT,GCT	1,1	-inf,inf	inf,inf	1.08117,1.19654	0.000195557	0.000197023
2	chr3:169496302:T:C	169496302	C,C	T,T	1,1	inf,-inf	inf,inf	0.196057,1.65324	0.000195462	0.000196341
2	chr3:169431980:T:C	169431980	NA,C	NA,T	NA,1	NA,inf	NA,inf	NA,0.791856	0.000195305	0.000196316
2	chr3:169290401:T:C	169290401	NA,C	NA,T	NA,1	NA,-inf	NA,inf	NA,0.790381	0.000195304	0.000196357
2	chr3:169008138:G:A	169008138	A,A	G,G	1,1	-inf,inf	inf,inf	1.43586,1.69819	0.000195225	0.000202331
2	chr3:169486167:G:A	169486167	NA,A	NA,G	NA,1	NA,inf	NA,inf	NA,0.783885	0.000194952	0.000196026
2	chr3:169441706:A:G	169441706	NA,G	NA,A	NA,1	NA,inf	NA,inf	NA,0.781306	0.000194732	0.000195729
2	chr3:169512805:C:T	169512805	NA,T	NA,C	NA,1	NA,-inf	NA,inf	NA,0.776061	0.000194471	0.000195506
2	chr3:169055257:G:A	169055257	A,NA	G,NA	1,NA	inf,NA	inf,NA	1.34262,NA	0.000194041	0.000196106
2	chr3:168716112:A:G	168716112	NA,G	NA,A	NA,1	NA,-inf	NA,inf	NA,0.770519	0.000193852	0.000194847
2	chr3:169024990:A:C	169024990	NA,C	NA,A	NA,1	NA,inf	NA,inf	NA,0.787569	0.000193832	0.000194874
2	chr3:169511528:G:A	169511528	NA,A	NA,G	NA,1	NA,-inf	NA,inf	NA,0.77296	0.000193529	0.000194558
2	chr3:168858948:C:T	168858948	T,T	C,C	1,1	inf,-inf	inf,inf	0.266959,1.70543	0.000193503	0.00019453
2	chr3:169050449:A:G	169050449	NA,G	NA,A	NA,1	NA,inf	NA,inf	NA,0.786409	0.00019342	0.000194461
2	chr3:169034247:A:G	169034247	NA,G	NA,A	NA,1	NA,inf	NA,inf	NA,0.784879	0.00019297	0.000194008
2	chr3:168917907:G:A	168917907	NA,A	NA,G	NA,1	NA,-inf	NA,inf	NA,0.775243	0.000192736	0.000193711
2	chr3:168733900:T:G	168733900	NA,G	NA,T	NA,1	NA,inf	NA,inf	NA,0.780588	0.000192147	0.000193209
2	chr3:169173037:A:G	169173037	NA,G	NA,A	NA,1	NA,inf	NA,inf	NA,0.762877	0.000192093	0.000193125
2	chr3:169469254:A:G	169469254	NA,G	NA,A	NA,1	NA,inf	NA,inf	NA,0.782142	0.000192033	0.00019303
2	chr3:169002768:A:G	169002768	G,G	A,A	1,1	-inf,inf	inf,inf	1.45392,1.68384	0.000192031	0.000199195
2	chr3:169021345:T:C	169021345	NA,C	NA,T	NA,1	NA,inf	NA,inf	NA,0.780923	0.000191828	0.00019286
2	chr3:169034248:TGCCTATTAATTTCTTTTA:T	169034248	NA,T	NA,TGCCTATTAATTTCTTTTA	NA,1	NA,inf	NA,inf	NA,0.778504	0.000190999	0.000192026
2	chr3:168939817:A:T	168939817	NA,T	NA,A	NA,1	NA,inf	NA,inf	NA,0.833419	0.0001906	0.000191654
2	chr3:168991685:G:A	168991685	NA,A	NA,G	NA,1	NA,-inf	NA,inf	NA,0.772349	0.000190433	0.000191473
2	chr3:169456320:A:G	169456320	NA,G	NA,A	NA,1	NA,inf	NA,inf	NA,0.766412	0.000190144	0.000191118
2	chr3:169531269:C:G	169531269	NA,G	NA,C	NA,1	NA,inf	NA,inf	NA,0.771631	0.000190068	0.000191125
2	chr3:168965373:A:G	168965373	NA,G	NA,A	NA,1	NA,inf	NA,inf	NA,0.778266	0.000190019	0.000191041
2	chr3:169475595:C:T	169475595	T,T	C,C	1,1	-inf,-inf	inf,inf	1.9765,0.178273	0.000189773	0.000191326
2	chr3:169187426:T:C	169187426	C,C	T,T	1,1	-inf,inf	inf,inf	0.841469,1.72665	0.000189762	0.000192444
2	chr3:169331601:G:A	169331601	NA,A	NA,G	NA,1	NA,inf	NA,inf	NA,0.787731	0.000189578	0.000190576
2	chr3:169262516:T:G	169262516	NA,G	NA,T	NA,1	NA,-inf	NA,inf	NA,0.78407	0.000189212	0.000190276
2	chr3:169320392:A:C	169320392	NA,C	NA,A	NA,1	NA,inf	NA,inf	NA,0.775033	0.000189109	0.000190068
2	chr3:168974145:A:G	168974145	NA,G	NA,A	NA,1	NA,inf	NA,inf	NA,0.774386	0.000189109	0.000190126
2	chr3:169021363:G:T	169021363	NA,T	NA,G	NA,1	NA,inf	NA,inf	NA,0.772131	0.000189002	0.000190019
2	chr3:169190703:T:C	169190703	NA,C	NA,T	NA,1	NA,inf	NA,inf	NA,0.772742	0.000188795	0.000189818
2	chr3:168921219:G:A	168921219	NA,A	NA,G	NA,1	NA,inf	NA,inf	NA,0.808914	0.000188751	0.000189785
2	chr3:169097597:T:C	169097597	NA,C	NA,T	NA,1	NA,inf	NA,inf	NA,0.799836	0.000188619	0.000189645
2	chr3:168924438:G:C	168924438	NA,C	NA,G	NA,1	NA,inf	NA,inf	NA,0.808073	0.000188497	0.000189529
2	chr3:168709469:C:A	168709469	NA,A	NA,C	NA,1	NA,inf	NA,inf	NA,0.76857	0.00018843	0.000189471
2	chr3:169498020:A:T	169498020	NA,T	NA,A	NA,1	NA,inf	NA,inf	NA,0.761695	0.000188089	0.000189103
2	chr3:169508910:A:G	169508910	NA,G	NA,A	NA,1	NA,-inf	NA,inf	NA,0.754331	0.000187632	0.000188613
2	chr3:169245609:A:G	169245609	NA,G	NA,A	NA,1	NA,-inf	NA,inf	NA,0.761459	0.000187198	0.000188183
2	chr3:169487387:G:A	169487387	NA,A	NA,G	NA,1	NA,inf	NA,inf	NA,0.758788	0.000187159	0.000188189
2	chr3:169001258:T:C	169001258	NA,C	NA,T	NA,1	NA,inf	NA,inf	NA,0.764028	0.000186552	0.000187562
2	chr3:168687009:T:C	168687009	NA,C	NA,T	NA,1	NA,inf	NA,inf	NA,0.760952	0.00018642	0.000187422
2	chr3:169140737:AACT:A	169140737	A,A	AACT,AACT	1,1	inf,inf	inf,inf	4.68661,0.752065	0.000186394	0.00143722
2	chr3:169513560:C:T	169513560	NA,T	NA,C	NA,1	NA,-inf	NA,inf	NA,0.747906	0.000185869	0.000186857
2	chr3:168856546:T:G	168856546	G,G	T,T	1,1	-inf,-inf	inf,inf	0.26885,1.66025	0.00018571	0.000186671
2	chr3:169006399:C:G	169006399	NA,G	NA,C	NA,1	NA,inf	NA,inf	NA,0.759058	0.000185075	0.000186077
2	chr3:169406577:A:G	169406577	NA,G	NA,A	NA,1	NA,-inf	NA,inf	NA,0.747007	0.000185067	0.000186071
2	chr3:169185548:C:T	169185548	NA,T	NA,C	NA,1	NA,-inf	NA,inf	NA,0.766793	0.000184609	0.000185592
2	chr3:169438890:A:G	169438890	NA,G	NA,A	NA,1	NA,inf	NA,inf	NA,0.746002	0.000183939	0.000184882
2	chr3:168873322:T:G	168873322	G,NA	T,NA	1,NA	-inf,NA	inf,NA	1.77288,NA	0.000183853	0.000188118
2	chr3:168827344:A:T	168827344	NA,T	NA,A	NA,1	NA,inf	NA,inf	NA,0.759682	0.00018365	0.000184637
2	chr3:169007702:A:ATC	169007702	NA,ATC	NA,A	NA,1	NA,inf	NA,inf	NA,0.753462	0.000183428	0.000184421
2	chr3:169044552:A:G	169044552	NA,G	NA,A	NA,1	NA,inf	NA,inf	NA,0.750658	0.000182683	0.000183666
2	chr3:168868249:A:G	168868249	NA,G	NA,A	NA,1	NA,-inf	NA,inf	NA,0.749967	0.000182649	0.000183653
2	chr3:168932424:TACTTGCG:T	168932424	NA,T	NA,TACTTGCG	NA,1	NA,inf	NA,inf	NA,0.805419	0.000182497	0.000183505
2	chr3:169049484:T:C	169049484	NA,C	NA,T	NA,1	NA,inf	NA,inf	NA,0.748749	0.000182151	0.00018313
2	chr3:169479002:T:G	169479002	G,NA	T,NA	1,NA	inf,NA	inf,NA	0.838267,NA	0.000182128	0.000182655
2	chr3:169322806:T:C	169322806	C,NA	T,NA	1,NA	inf,NA	inf,NA	1.0625,NA	0.000182065	0.000183306
2	chr3:168794331:G:C	168794331	NA,C	NA,G	NA,1	NA,inf	NA,inf	NA,0.753858	0.000181862	0.00018284
2	chr3:168794542:T:C	168794542	NA,C	NA,T	NA,1	NA,inf	NA,inf	NA,0.753597	0.000181785	0.000182763
2	chr3:169512557:C:T	169512557	NA,T	NA,C	NA,1	NA,inf	NA,inf	NA,0.745092	0.000181664	0.000182662
2	chr3:168923637:A:G	168923637	NA,G	NA,A	NA,1	NA,-inf	NA,inf	NA,0.738231	0.000181549	0.000182469
2	chr3:168791089:G:T	168791089	NA,T	NA,G	NA,1	NA,inf	NA,inf	NA,0.752749	0.00018154	0.000182516
2	chr3:169132310:C:G	169132310	NA,G	NA,C	NA,1	NA,inf	NA,inf	NA,0.807761	0.000181536	0.00018253
2	chr3:168767382:A:C	168767382	NA,C	NA,A	NA,1	NA,inf	NA,inf	NA,0.752178	0.000181355	0.00018233
2	chr3:169009174:C:T	169009174	T,T	C,C	1,1	-inf,inf	inf,inf	1.42106,1.66218	0.000181239	0.000187705
2	chr3:168741832:G:A	168741832	NA,A	NA,G	NA,1	NA,inf	NA,inf	NA,0.750549	0.000180934	0.000181907
2	chr3:168834707:G:C	168834707	C,NA	G,NA	1,NA	inf,NA	inf,NA	0.944157,NA	0.000180851	0.000181868
2	chr3:168737044:T:C	168737044	NA,C	NA,T	NA,1	NA,inf	NA,inf	NA,0.749942	0.000180759	0.000181731
2	chr3:169488173:A:C	169488173	NA,C	NA,A	NA,1	NA,inf	NA,inf	NA,0.736845	0.00018069	0.000181684
2	chr3:168863019:T:C	168863019	NA,C	NA,T	NA,1	NA,inf	NA,inf	NA,0.759804	0.000180551	0.00018151
2	chr3:169484934:G:A	169484934	NA,A	NA,G	NA,1	NA,inf	NA,inf	NA,0.736298	0.000180531	0.000181524
2	chr3:169189157:C:T	169189157	NA,T	NA,C	NA,1	NA,-inf	NA,inf	NA,0.752705	0.000180527	0.000181488
2	chr3:169582694:G:A	169582694	NA,A	NA,G	NA,1	NA,-inf	NA,inf	NA,0.727404	0.000180406	0.000181363
2	chr3:168767234:T:A	168767234	NA,A	NA,T	NA,1	NA,inf	NA,inf	NA,0.748757	0.000180374	0.000181344
2	chr3:169534213:GT:G	169534213	NA,G	NA,GT	NA,1	NA,inf	NA,inf	NA,0.731912	0.000180321	0.000181154
2	chr3:169096072:T:C	169096072	C,C	T,T	1,1	-inf,inf	inf,inf	5.56906,0.20269	0.000180255	0.0030465
2	chr3:169567669:G:T	169567669	NA,T	NA,G	NA,1	NA,-inf	NA,inf	NA,0.739936	0.00017997	0.000180931
2	chr3:169604225:C:T	169604225	NA,T	NA,C	NA,1	NA,inf	NA,inf	NA,0.741433	0.000179856	0.00018079
2	chr3:168906801:G:A	168906801	A,NA	G,NA	1,NA	inf,NA	inf,NA	0.803843,NA	0.000179636	0.000180349
2	chr3:169540673:T:G	169540673	NA,G	NA,T	NA,1	NA,-inf	NA,inf	NA,0.730524	0.000179282	0.000180203
2	chr3:169233333:C:T	169233333	T,T	C,C	1,1	-inf,inf	inf,inf	0.690997,1.70453	0.000179201	0.000181216
2	chr3:169188083:A:G	169188083	NA,G	NA,A	NA,1	NA,-inf	NA,inf	NA,0.747953	0.000179162	0.000180117
2	chr3:168835723:C:T	168835723	T,T	C,C	1,1	inf,-inf	inf,inf	0.399909,1.57817	0.000178083	0.000179031
2	chr3:168763573:G:A	168763573	NA,A	NA,G	NA,1	NA,inf	NA,inf	NA,0.738777	0.000177544	0.000178498
2	chr3:169440667:T:C	169440667	NA,C	NA,T	NA,1	NA,inf	NA,inf	NA,0.723703	0.000177452	0.000178362
2	chr3:169361633:A:G	169361633	NA,G	NA,A	NA,1	NA,inf	NA,inf	NA,0.737057	0.000177052	0.000177941
2	chr3:169574054:A:G	169574054	G,NA	A,NA	1,NA	-inf,NA	inf,NA	0.82722,NA	0.00017679	0.000177568
2	chr3:168751837:T:C	168751837	NA,C	NA,T	NA,1	NA,-inf	NA,inf	NA,0.73464	0.000176659	0.000177622
2	chr3:169189355:A:C	169189355	NA,C	NA,A	NA,1	NA,-inf	NA,inf	NA,0.73802	0.00017639	0.00017733
2	chr3:169557545:A:G	169557545	NA,G	NA,A	NA,1	NA,-inf	NA,inf	NA,0.721938	0.000176281	0.000177239
2	chr3:169345333:C:T	169345333	NA,T	NA,C	NA,1	NA,-inf	NA,inf	NA,0.712929	0.000176159	0.000176969
2	chr3:168737700:G:A	168737700	A,NA	G,NA	1,NA	-inf,NA	inf,NA	0.715907,NA	0.000175837	0.000176496
2	chr3:168895397:C:A	168895397	NA,A	NA,C	NA,1	NA,inf	NA,inf	NA,0.71044	0.000175819	0.000176723
2	chr3:169565406:A:C	169565406	NA,C	NA,A	NA,1	NA,-inf	NA,inf	NA,0.718172	0.000175769	0.000176692
2	chr3:169190073:A:G	169190073	NA,G	NA,A	NA,1	NA,inf	NA,inf	NA,0.732761	0.000175649	0.000176653
2	chr3:168731578:G:A	168731578	NA,A	NA,G	NA,1	NA,-inf	NA,inf	NA,0.710479	0.00017537	0.000176255
2	chr3:169590129:A:G	169590129	G,G	A,A	1,1	inf,inf	inf,inf	0.0789917,1.67247	0.000175313	0.000176236
2	chr3:169638847:C:T	169638847	T,T	C,C	1,1	inf,inf	inf,inf	0.0429809,1.69579	0.000175248	0.000176157
2	chr3:169218835:T:C	169218835	NA,C	NA,T	NA,1	NA,inf	NA,inf	NA,0.727454	0.000174484	0.000175437
2	chr3:168709579:G:A	168709579	NA,A	NA,G	NA,1	NA,inf	NA,inf	NA,0.727223	0.000174378	0.000175316
2	chr3:169270847:A:G	169270847	NA,G	NA,A	NA,1	NA,-inf	NA,inf	NA,0.721142	0.000174146	0.000175054
2	chr3:168757759:A:G	168757759	NA,G	NA,A	NA,1	NA,inf	NA,inf	NA,0.725359	0.000173927	0.000174862
2	chr3:169478082:C:G	169478082	G,NA	C,NA	1,NA	inf,NA	inf,NA	0.812388,NA	0.000173869	0.000174379
2	chr3:169320920:T:C	169320920	NA,C	NA,T	NA,1	NA,-inf	NA,inf	NA,0.713668	0.000173858	0.000174786
2	chr3:168913377:C:G	168913377	NA,G	NA,C	NA,1	NA,inf	NA,inf	NA,0.703914	0.000173695	0.000174614
2	chr3:169548899:T:C	169548899	NA,C	NA,T	NA,1	NA,-inf	NA,inf	NA,0.706926	0.000173358	0.000174272
2	chr3:168766348:T:G	168766348	G,NA	T,NA	1,NA	-inf,NA	inf,NA	1.22448,NA	0.000173277	0.000174867
2	chr3:169034696:G:A	169034696	A,A	G,G	1,1	-inf,inf	inf,inf	1.46507,1.61848	0.000173061	0.000179553
2	chr3:169583107:G:A	169583107	NA,A	NA,G	NA,1	NA,-inf	NA,inf	NA,0.701527	0.000173056	0.000173975
2	chr3:169441237:T:A	169441237	NA,A	NA,T	NA,1	NA,inf	NA,inf	NA,0.707546	0.000172955	0.000173843
2	chr3:169348444:A:G	169348444	NA,G	NA,A	NA,1	NA,-inf	NA,inf	NA,0.701206	0.000172895	0.000173692
2	chr3:168802984:C:T	168802984	NA,T	NA,C	NA,1	NA,inf	NA,inf	NA,0.720243	0.000172451	0.000173379
2	chr3:169558818:C:T	169558818	NA,T	NA,C	NA,1	NA,-inf	NA,inf	NA,0.707301	0.000171976	0.000172911
2	chr3:169349811:A:G	169349811	NA,G	NA,A	NA,1	NA,-inf	NA,inf	NA,0.697788	0.00017197	0.000172763
2	chr3:168869924:T:A	168869924	NA,A	NA,T	NA,1	NA,inf	NA,inf	NA,0.719684	0.000171896	0.000172838
2	chr3:168896020:A:G	168896020	NA,G	NA,A	NA,1	NA,-inf	NA,inf	NA,0.704109	0.000171751	0.000172623
2	chr3:169310267:A:G	169310267	NA,G	NA,A	NA,1	NA,inf	NA,inf	NA,0.713832	0.000171626	0.0001725
2	chr3:169124204:A:G	169124204	G,G	A,A	1,1	-inf,inf	inf,inf	5.53151,0.190501	0.000171343	0.00278152
2	chr3:169093927:C:T	169093927	T,T	C,C	1,1	-inf,inf	inf,inf	4.63766,1.14305	0.000171051	0.00189985
2	chr3:169144548:G:A	169144548	NA,A	NA,G	NA,1	NA,inf	NA,inf	NA,0.721554	0.000170916	0.000171846
2	chr3:168857711:A:G	168857711	G,G	A,A	1,1	inf,-inf	inf,inf	0.24371,1.65004	0.00017086	0.000171765
2	chr3:169317874:T:C	169317874	NA,C	NA,T	NA,1	NA,-inf	NA,inf	NA,0.703843	0.000170648	0.000171483
2	chr3:168858759:C:T	168858759	T,T	C,C	1,1	-inf,inf	inf,inf	0.531453,1.56262	0.000170322	0.000171513
2	chr3:169195393:G:A	169195393	A,A	G,G	1,1	-inf,-inf	inf,inf	3.46704,0.500329	0.00017023	0.00022291
2	chr3:168669707:G:T	168669707	NA,T	NA,G	NA,1	NA,-inf	NA,inf	NA,0.71533	0.00017003	0.000170955
2	chr3:168775499:G:A	168775499	NA,A	NA,G	NA,1	NA,inf	NA,inf	NA,0.703102	0.000169832	0.000170771
2	chr3:169319341:G:T	169319341	T,T	G,G	1,1	inf,inf	inf,inf	1.67823,0.0111364	0.000169825	0.000170776
2	chr3:169184458:A:G	169184458	NA,G	NA,A	NA,1	NA,-inf	NA,inf	NA,0.713584	0.000169724	0.000170629
2	chr3:168896683:A:G	168896683	NA,G	NA,A	NA,1	NA,-inf	NA,inf	NA,0.695161	0.000169344	0.000170205
2	chr3:169036900:G:A	169036900	NA,A	NA,G	NA,1	NA,inf	NA,inf	NA,0.701981	0.000169046	0.000169955
2	chr3:168671510:A:G	168671510	NA,G	NA,A	NA,1	NA,-inf	NA,inf	NA,0.704762	0.000168963	0.000169895
2	chr3:169169761:A:G	169169761	G,G	A,A	1,1	-inf,-inf	inf,inf	3.98874,0.487393	0.00016876	0.000314042
2	chr3:169260794:A:T	169260794	NA,T	NA,A	NA,1	NA,inf	NA,inf	NA,0.733018	0.000168582	0.000169514
2	chr3:169201507:G:A	169201507	A,A	G,G	1,1	-inf,-inf	inf,inf	3.41699,0.563226	0.000168392	0.000219353
2	chr3:168742921:C:T	168742921	NA,T	NA,C	NA,1	NA,inf	NA,inf	NA,0.703389	0.000167953	0.000168856
2	chr3:169140438:T:C	169140438	C,C	T,T	1,1	inf,inf	inf,inf	7.52211,0.217171	0.000167863	0.264082
2	chr3:168680192:C:T	168680192	NA,T	NA,C	NA,1	NA,-inf	NA,inf	NA,0.707234	0.000167817	0.000168733
2	chr3:169580020:C:A	169580020	A,A	C,C	1,1	inf,inf	inf,inf	0.571282,1.21702	0.000167761	0.0001684
2	chr3:168817775:C:T	168817775	T,T	C,C	1,1	inf,-inf	inf,inf	0.41425,1.53404	0.000167733	0.000168628
2	chr3:169160509:A:G	169160509	G,G	A,A	1,1	-inf,-inf	inf,inf	3.94682,0.511429	0.000167694	0.00030639
2	chr3:169556994:C:T	169556994	NA,T	NA,C	NA,1	NA,-inf	NA,inf	NA,0.686557	0.000167587	0.000168485
2	chr3:169249334:C:T	169249334	T,T	C,C	1,1	-inf,inf	inf,inf	0.72817,1.66507	0.00016724	0.000169234
2	chr3:168934720:A:G	168934720	NA,G	NA,A	NA,1	NA,-inf	NA,inf	NA,0.661707	0.000167165	0.000168
2	chr3:169109113:C:T	169109113	NA,T	NA,C	NA,1	NA,-inf	NA,inf	NA,0.717563	0.000167134	0.000168025
2	chr3:169183675:A:C	169183675	C,C	A,A	1,1	-inf,-inf	inf,inf	2.68831,0.759945	0.000166931	0.000182852
2	chr3:169317132:T:A	169317132	NA,A	NA,T	NA,1	NA,-inf	NA,inf	NA,0.687444	0.000166828	0.000167719
2	chr3:168797010:G:A	168797010	NA,A	NA,G	NA,1	NA,inf	NA,inf	NA,0.698731	0.000166783	0.000167679
2	chr3:168683952:C:G	168683952	NA,G	NA,C	NA,1	NA,inf	NA,inf	NA,0.69597	0.000166771	0.000167672
2	chr3:169618955:G:A	169618955	NA,A	NA,G	NA,1	NA,inf	NA,inf	NA,0.684521	0.000166641	0.000167537
2	chr3:169107620:T:C	169107620	NA,C	NA,T	NA,1	NA,-inf	NA,inf	NA,0.779756	0.000166629	0.000167672
2	chr3:168987144:A:G	168987144	G,NA	A,NA	1,NA	-inf,NA	inf,NA	1.90956,NA	0.000166563	0.000172309
2	chr3:169503436:T:A	169503436	NA,A	NA,T	NA,1	NA,inf	NA,inf	NA,0.693348	0.000166294	0.000167195
2	chr3:168961893:T:C	168961893	NA,C	NA,T	NA,1	NA,inf	NA,inf	NA,0.693194	0.000166092	0.000166985
2	chr3:169194790:G:A	169194790	A,A	G,G	1,1	-inf,-inf	inf,inf	3.42817,0.513831	0.00016608	0.000215606
2	chr3:169495410:C:T	169495410	NA,T	NA,C	NA,1	NA,inf	NA,inf	NA,0.693888	0.000166005	0.000166925
2	chr3:169257607:G:A	169257607	A,A	G,G	1,1	-inf,inf	inf,inf	0.618307,1.66332	0.000165365	0.000167024
2	chr3:168650417:A:C	168650417	NA,C	NA,A	NA,1	NA,inf	NA,inf	NA,0.698637	0.000165359	0.000166296
2	chr3:169170797:T:C	169170797	NA,C	NA,T	NA,1	NA,-inf	NA,inf	NA,0.722568	0.000165158	0.000166079
2	chr3:168956706:A:G	168956706	NA,G	NA,A	NA,1	NA,-inf	NA,inf	NA,0.727453	0.000165077	0.00016597
2	chr3:169249535:C:T	169249535	T,T	C,C	1,1	-inf,inf	inf,inf	0.736664,1.65634	0.000164754	0.000166744
2	chr3:169041262:A:G	169041262	NA,G	NA,A	NA,1	NA,-inf	NA,inf	NA,0.691621	0.000164268	0.000165119
2	chr3:169278631:T:G	169278631	NA,G	NA,T	NA,1	NA,-inf	NA,inf	NA,0.676363	0.000164178	0.000165055
2	chr3:169165169:A:G	169165169	NA,G	NA,A	NA,1	NA,inf	NA,inf	NA,0.689644	0.000164135	0.000165072
2	chr3:169033264:G:A	169033264	NA,A	NA,G	NA,1	NA,inf	NA,inf	NA,0.685358	0.000163937	0.000164825
2	chr3:169110848:A:C	169110848	NA,C	NA,A	NA,1	NA,-inf	NA,inf	NA,0.766262	0.000163288	0.000164307
2	chr3:169307332:T:C	169307332	NA,C	NA,T	NA,1	NA,-inf	NA,inf	NA,0.675273	0.000163143	0.000164016
2	chr3:169089897:AAT:A	169089897	A,A	AAT,AAT	1,1	-inf,inf	inf,inf	5.08329,0.147981	0.000163038	0.00118127
2	chr3:169402805:G:A	169402805	NA,A	NA,G	NA,1	NA,inf	NA,inf	NA,0.658584	0.000163026	0.000163864
2	chr3:169132763:T:A	169132763	NA,A	NA,T	NA,1	NA,-inf	NA,inf	NA,0.775377	0.000162795	0.000163831
2	chr3:169399934:A:G	169399934	NA,G	NA,A	NA,1	NA,inf	NA,inf	NA,0.657595	0.000162773	0.000163609
2	chr3:168885682:C:T	168885682	NA,T	NA,C	NA,1	NA,inf	NA,inf	NA,0.727173	0.000162694	0.000163589
2	chr3:169549059:C:T	169549059	NA,T	NA,C	NA,1	NA,-inf	NA,inf	NA,0.665409	0.000162408	0.000163265
2	chr3:169594823:A:G	169594823	G,G	A,A	1,1	inf,inf	inf,inf	0.154486,1.59715	0.000162392	0.000163246
2	chr3:168907081:A:G	168907081	NA,G	NA,A	NA,1	NA,inf	NA,inf	NA,0.728437	0.000162172	0.000163066
2	chr3:169368912:A:T	169368912	T,T	A,A	1,1	-inf,-inf	inf,inf	0.40528,1.45324	0.00016203	0.000162543
2	chr3:169482456:C:T	169482456	T,NA	C,NA	1,NA	inf,NA	inf,NA	0.772951,NA	0.000161905	0.000162389
2	chr3:168896913:C:T	168896913	NA,T	NA,C	NA,1	NA,-inf	NA,inf	NA,0.674254	0.000161898	0.000162735
2	chr3:169179045:A:G	169179045	G,G	A,A	1,1	-inf,-inf	inf,inf	2.5322,0.837804	0.000161897	0.000174916
2	chr3:168719288:T:A	168719288	NA,A	NA,T	NA,1	NA,inf	NA,inf	NA,0.678839	0.000161697	0.000162567
2	chr3:169493280:TC:T	169493280	NA,T	NA,TC	NA,1	NA,inf	NA,inf	NA,0.664124	0.000161565	0.000162423
2	chr3:168732503:C:T	168732503	NA,T	NA,C	NA,1	NA,inf	NA,inf	NA,0.678185	0.000161535	0.000162403
2	chr3:169166802:A:G	169166802	G,G	A,A	1,1	-inf,-inf	inf,inf	3.93683,0.494801	0.000161256	0.000293017
2	chr3:168857157:A:T	168857157	NA,T	NA,A	NA,1	NA,inf	NA,inf	NA,0.668855	0.000161025	0.000161867
2	chr3:168775386:C:T	168775386	NA,T	NA,C	NA,1	NA,-inf	NA,inf	NA,0.677071	0.000160953	0.000161829
2	chr3:169420563:C:T	169420563	NA,T	NA,C	NA,1	NA,inf	NA,inf	NA,0.652841	0.00016077	0.000161584
2	chr3:169378369:G:A	169378369	NA,A	NA,G	NA,1	NA,inf	NA,inf	NA,0.672448	0.000160482	0.000161332
2	chr3:169415161:C:T	169415161	NA,T	NA,C	NA,1	NA,-inf	NA,inf	NA,0.667208	0.00015979	0.000160569
2	chr3:169404362:T:C	169404362	C,C	T,T	1,1	inf,inf	inf,inf	1.4864,0.0703799	0.000159597	0.000160142
2	chr3:169113632:T:C	169113632	NA,C	NA,T	NA,1	NA,-inf	NA,inf	NA,0.709822	0.000159503	0.000160383
2	chr3:169180915:G:C	169180915	NA,C	NA,G	NA,1	NA,inf	NA,inf	NA,0.667522	0.000159455	0.000160323
2	chr3:169169763:T:C	169169763	C,C	T,T	1,1	-inf,-inf	inf,inf	3.94014,0.483931	0.000159352	0.000290051
2	chr3:169485759:G:C	169485759	C,NA	G,NA	1,NA	inf,NA	inf,NA	0.762702,NA	0.000159012	0.000159489
2	chr3:169086643:G:A	169086643	A,A	G,G	1,1	-inf,inf	inf,inf	5.06224,0.142957	0.000158668	0.00112909
2	chr3:168900741:A:G	168900741	NA,G	NA,A	NA,1	NA,-inf	NA,inf	NA,0.653099	0.000158583	0.000159391
2	chr3:168725979:G:T	168725979	NA,T	NA,G	NA,1	NA,inf	NA,inf	NA,0.66617	0.000158575	0.000159427
2	chr3:169305220:A:G	169305220	NA,G	NA,A	NA,1	NA,-inf	NA,inf	NA,0.654496	0.000158574	0.000159421
2	chr3:169302496:A:G	169302496	NA,G	NA,A	NA,1	NA,-inf	NA,inf	NA,0.654496	0.000158574	0.000159421
2	chr3:169223079:C:T	169223079	NA,T	NA,C	NA,1	NA,-inf	NA,inf	NA,0.688409	0.000158408	0.00015928
2	chr3:169096535:G:T	169096535	NA,T	NA,G	NA,1	NA,-inf	NA,inf	NA,0.744601	0.000158238	0.000159223
2	chr3:169456990:G:C	169456990	C,NA	G,NA	1,NA	inf,NA	inf,NA	0.811194,NA	0.000158163	0.00015891
2	chr3:169037701:C:T	169037701	NA,T	NA,C	NA,1	NA,-inf	NA,inf	NA,0.669243	0.000158141	0.000159016
2	chr3:168924457:G:A	168924457	NA,A	NA,G	NA,1	NA,inf	NA,inf	NA,0.643803	0.000158129	0.000158964
2	chr3:169621202:C:G	169621202	NA,G	NA,C	NA,1	NA,-inf	NA,inf	NA,0.653116	0.000157861	0.000158674
2	chr3:169113740:G:T	169113740	NA,T	NA,G	NA,1	NA,-inf	NA,inf	NA,0.702757	0.000157826	0.000158697
2	chr3:168982561:G:A	168982561	NA,A	NA,G	NA,1	NA,inf	NA,inf	NA,0.606919	0.000157583	0.000158363
2	chr3:169293862:C:T	169293862	NA,T	NA,C	NA,1	NA,-inf	NA,inf	NA,0.648952	0.000157248	0.000158088
2	chr3:169493411:C:T	169493411	NA,T	NA,C	NA,1	NA,inf	NA,inf	NA,0.647099	0.000157044	0.000157908
2	chr3:169162403:G:A	169162403	A,A	G,G	1,1	-inf,-inf	inf,inf	3.88962,0.510434	0.000157007	0.00027924
2	chr3:168925550:C:T	168925550	NA,T	NA,C	NA,1	NA,inf	NA,inf	NA,0.689122	0.000157005	0.000157863
2	chr3:169484290:AAAG:A	169484290	A,NA	AAAG,NA	1,NA	inf,NA	inf,NA	0.755087,NA	0.0001568	0.000157273
2	chr3:169346715:T:A	169346715	NA,A	NA,T	NA,1	NA,-inf	NA,inf	NA,0.642973	0.000156644	0.000157384
2	chr3:168990596:A:G	168990596	NA,G	NA,A	NA,1	NA,-inf	NA,inf	NA,0.637717	0.000156278	0.000157069
2	chr3:169083276:T:C	169083276	C,C	T,T	1,1	-inf,inf	inf,inf	5.08155,0.0860665	0.000156212	0.00113457
2	chr3:168891936:A:T	168891936	T,T	A,A	1,1	inf,inf	inf,inf	1.15586,0.53785	0.000156053	0.000156607
2	chr3:169163542:C:T	169163542	T,T	C,C	1,1	-inf,-inf	inf,inf	3.90181,0.497744	0.000155915	0.000278925
2	chr3:169135050:TAG:T	169135050	NA,T	NA,TAG	NA,1	NA,-inf	NA,inf	NA,0.745015	0.000155811	0.000156797
2	chr3:169160158:A:G	169160158	NA,G	NA,A	NA,1	NA,-inf	NA,inf	NA,0.634204	0.0001558	0.000156616
2	chr3:169313159:A:G	169313159	NA,G	NA,A	NA,1	NA,-inf	NA,inf	NA,0.642704	0.000155452	0.000156218
2	chr3:169160697:A:G	169160697	G,G	A,A	1,1	-inf,-inf	inf,inf	3.86941,0.516917	0.000155422	0.000274432
2	chr3:169639885:G:C	169639885	C,NA	G,NA	1,NA	inf,NA	inf,NA	0.696982,NA	0.000155304	0.000155974
2	chr3:169147363:C:T	169147363	T,T	C,C	1,1	inf,inf	inf,inf	6.31389,0.196235	0.00015524	0.0178776
2	chr3:169161765:A:G	169161765	G,G	A,A	1,1	-inf,-inf	inf,inf	3.898,0.498117	0.000155235	0.000277338
2	chr3:169529474:C:T	169529474	NA,T	NA,C	NA,1	NA,-inf	NA,inf	NA,0.642561	0.000154844	0.00015563
2	chr3:168765591:A:G	168765591	NA,G	NA,A	NA,1	NA,inf	NA,inf	NA,0.650094	0.000154743	0.000155575
2	chr3:169170958:G:C	169170958	C,C	G,G	1,1	-inf,-inf	inf,inf	3.89331,0.496542	0.000154737	0.00027514
2	chr3:169089901:T:A	169089901	A,A	T,T	1,1	-inf,inf	inf,inf	5.03392,0.147981	0.000154667	0.00107215
2	chr3:168700331:T:G	168700331	G,NA	T,NA	1,NA	inf,NA	inf,NA	0.849143,NA	0.000154553	0.000155417
2	chr3:169011727:T:C	169011727	NA,C	NA,T	NA,1	NA,inf	NA,inf	NA,0.586246	0.00015441	0.000155166
2	chr3:168790076:A:G	168790076	NA,G	NA,A	NA,1	NA,inf	NA,inf	NA,0.641589	0.000154359	0.000155212
```
