## Supplementary material for "Characterization of shared and ancestry-specific signals driving complex traits using multi-ancestry fine-mapping": susiex_nc2.cs80.snp

```
BP	SNP	PIP(CS1)	LogBF(CS1,Pop1)	LogBF(CS1,Pop2)	PIP(CS2)	LogBF(CS2,Pop1)	LogBF(CS2,Pop2)
168640793	chr3:168640793:AAACT:A	4.0723e-06	-1.55601e-10	0.900741	0.000771033	-1.55601e-10	0.922407
168641258	chr3:168641258:A:T	4.3749e-07	-1.55601e-10	-1.33017	8.17486e-05	-1.55601e-10	-1.32168
168642584	chr3:168642584:A:G	1.122e-06	-1.55601e-10	-0.388357	0.000211104	-1.55601e-10	-0.372974
168642725	chr3:168642725:AT:A	5.47417e-07	-1.55601e-10	-1.10601	0.000101535	-1.55601e-10	-1.10493
168643023	chr3:168643023:G:GA	1.05289e-07	-1.53656	-1.21796	1.89947e-05	-1.56495	-1.21622
168643072	chr3:168643072:C:A	5.81484e-07	-1.55601e-10	-1.04564	0.000107858	-1.55601e-10	-1.04451
168643092	chr3:168643092:C:G	1.29201e-06	-1.55601e-10	-0.247266	0.000245794	-1.55601e-10	-0.22083
168643441	chr3:168643441:T:C	1.92208e-07	-1.61484	-0.537801	3.72769e-05	-1.61641	-0.490538
168644282	chr3:168644282:C:T	1.87086e-07	-0.891126	-1.28853	3.49379e-05	-0.880867	-1.29088
168644798	chr3:168644798:C:T	3.84553e-06	-1.55601e-10	0.843442	0.000727563	-1.55601e-10	0.864376
168644912	chr3:168644912:A:G	9.1236e-08	-1.72687	-1.17091	1.71718e-05	-1.72692	-1.15514
168645116	chr3:168645116:A:G	7.72938e-08	-1.72515	-1.33846	1.43338e-05	-1.72121	-1.34149
168645758	chr3:168645758:A:G	7.56518e-08	-1.72541	-1.35967	1.40787e-05	-1.72187	-1.35879
168645968	chr3:168645968:T:G	1.04443e-06	-1.55601e-10	-0.459999	0.000198543	-1.55601e-10	-0.434318
168645983	chr3:168645983:A:G	1.23626e-07	-1.60158	-0.992378	2.16579e-05	-1.66339	-0.986567
168646436	chr3:168646436:A:G	1.15086e-07	-1.70759	-0.957947	2.06791e-05	-1.72826	-0.967936
168647048	chr3:168647048:A:G	3.69275e-06	-1.55601e-10	0.802903	0.000698206	-1.55601e-10	0.823189
168647631	chr3:168647631:C:G	1.23259e-06	-1.55601e-10	-0.294347	0.000248088	-1.55601e-10	-0.211539
168647804	chr3:168647804:A:G	7.87067e-08	-1.70763	-1.33786	1.42293e-05	-1.72817	-1.34185
168648275	chr3:168648275:C:T	8.51027e-08	-1.63221	-1.33515	1.56327e-05	-1.64423	-1.33173
168648820	chr3:168648820:T:C	7.80239e-08	-1.7049	-1.34931	1.40928e-05	-1.72787	-1.35179
168649026	chr3:168649026:T:A	1.04391e-07	-1.68443	-1.07866	1.93248e-05	-1.6981	-1.06584
168649051	chr3:168649051:A:G	4.44552e-07	-1.31416	-3.55835e-10	0.000117609	-0.957958	-3.55835e-10
168649659	chr3:168649659:C:T	1.55649e-06	-1.55601e-10	-0.0610378	0.000294099	-1.55601e-10	-0.041407
168649766	chr3:168649766:C:A	4.72627e-07	-1.55601e-10	-1.25292	8.74235e-05	-1.55601e-10	-1.25456
168650417	chr3:168650417:A:C	9.37402e-07	-1.55601e-10	-0.568111	0.000165359	-1.55601e-10	-0.617206
168650427	chr3:168650427:C:A	7.6179e-08	-1.71756	-1.36058	1.3982e-05	-1.72758	-1.35998
168650594	chr3:168650594:C:T	6.01651e-06	-1.55601e-10	1.29104	0.00130437	-1.55601e-10	1.44815
168651587	chr3:168651587:T:C	7.9248e-08	-1.70923	-1.32942	1.43495e-05	-1.72823	-1.33338
168651718	chr3:168651718:C:T	5.54925e-07	-1.55601e-10	-1.09239	0.000103206	-1.55601e-10	-1.0886
168651926	chr3:168651926:A:G	6.34802e-07	-0.95791	-3.55835e-10	9.63267e-05	-1.15758	-3.55835e-10
168652121	chr3:168652121:C:T	5.24639e-07	-1.55601e-10	-1.14851	9.64123e-05	-1.55601e-10	-1.15669
168653094	chr3:168653094:A:G	4.24746e-07	-1.55601e-10	-1.35973	7.87682e-05	-1.55601e-10	-1.35881
168653713	chr3:168653713:T:C	1.1575e-07	-1.43991	-1.21988	2.06982e-05	-1.46881	-1.22647
168654798	chr3:168654798:C:T	5.16489e-07	-1.16417	-3.55835e-10	0.000100143	-1.11872	-3.55835e-10
168655092	chr3:168655092:GT:G	4.26382e-07	-1.55601e-10	-1.35589	7.93032e-05	-1.55601e-10	-1.35205
168655574	chr3:168655574:TG:T	4.43588e-06	-1.55601e-10	0.986259	0.000892692	-1.55601e-10	1.06892
168655583	chr3:168655583:T:G	3.60716e-07	-1.52313	-3.55835e-10	8.01383e-05	-1.34157	-3.55835e-10
168655870	chr3:168655870:G:A	1.16937e-06	-1.55601e-10	-0.347001	0.000222268	-1.55601e-10	-0.321443
168655975	chr3:168655975:C:A	4.28905e-07	-1.55601e-10	-1.34999	7.93054e-05	-1.55601e-10	-1.35202
168656378	chr3:168656378:G:A	3.05202e-07	-1.69025	-3.55835e-10	5.99283e-05	-1.63218	-3.55835e-10
168657192	chr3:168657192:A:G	4.37999e-07	-1.55601e-10	-1.32901	8.19206e-05	-1.55601e-10	-1.31957
168657298	chr3:168657298:T:C	8.88193e-08	-1.56469	-1.35993	1.55397e-05	-1.62247	-1.35946
168657483	chr3:168657483:A:C	3.17962e-07	-1.64929	-3.55835e-10	5.66589e-05	-1.68828	-3.55835e-10
168657541	chr3:168657541:A:T	8.98434e-08	-1.58819	-1.32497	1.63521e-05	-1.60952	-1.32145
168657917	chr3:168657917:A:G	1.16271e-06	-1.55601e-10	-0.352716	0.000221051	-1.55601e-10	-0.32693
168658190	chr3:168658190:A:G	1.31636e-06	-1.55601e-10	-0.228596	0.000250628	-1.55601e-10	-0.201354
168658593	chr3:168658593:A:C	1.36701e-07	-1.54245	-0.950974	2.70671e-05	-1.47805	-0.948957
168659002	chr3:168659002:T:C	7.88019e-08	-1.70174	-1.34254	1.41768e-05	-1.72752	-1.34619
168660545	chr3:168660545:T:C	3.06765e-07	-1.68514	-3.55835e-10	6.06976e-05	-1.61942	-3.55835e-10
168661021	chr3:168661021:A:G	7.68178e-08	-1.71353	-1.35625	1.40024e-05	-1.72812	-1.35798
168661360	chr3:168661360:G:A	4.29866e-07	-1.55601e-10	-1.34775	7.98842e-05	-1.55601e-10	-1.34475
168661391	chr3:168661391:C:T	4.42156e-07	-1.55601e-10	-1.31956	8.18947e-05	-1.55601e-10	-1.31989
168662115	chr3:168662115:C:A	7.80672e-08	-1.69703	-1.35663	1.40241e-05	-1.72626	-1.35829
168662550	chr3:168662550:G:A	1.63059e-06	-1.55601e-10	-0.0145247	0.000301803	-1.55601e-10	-0.0155514
168662598	chr3:168662598:G:T	1.19739e-07	-1.68342	-0.942492	2.2262e-05	-1.69319	-0.929257
168662770	chr3:168662770:G:A	4.47181e-07	-1.55601e-10	-1.30826	8.28526e-05	-1.55601e-10	-1.30826
168662943	chr3:168662943:G:A	1.162e-06	-1.55601e-10	-0.353322	0.000220305	-1.55601e-10	-0.330311
168663188	chr3:168663188:C:T	4.5913e-07	-1.55601e-10	-1.28189	8.40339e-05	-1.55601e-10	-1.2941
168663991	chr3:168663991:G:T	1.18741e-06	-1.55601e-10	-0.331691	0.000225724	-1.55601e-10	-0.306009
168664376	chr3:168664376:G:T	7.39885e-07	-1.55601e-10	-0.804729	0.000137455	-1.55601e-10	-0.802031
168664385	chr3:168664385:A:C	4.83248e-07	-1.55601e-10	-1.23069	8.818e-05	-1.55601e-10	-1.24594
168664388	chr3:168664388:C:T	4.01845e-06	-1.55601e-10	0.887429	0.00081208	-1.55601e-10	0.974274
168664504	chr3:168664504:G:A	8.39282e-08	-1.6206	-1.36066	1.48894e-05	-1.66448	-1.3602
168665402	chr3:168665402:T:C	1.26272e-07	-1.60066	-0.972124	2.35856e-05	-1.59963	-0.965059
168666215	chr3:168666215:A:T	4.6807e-07	-1.55601e-10	-1.26261	8.61484e-05	-1.55601e-10	-1.26925
168666267	chr3:168666267:A:G	4.26296e-07	-1.55601e-10	-1.35609	7.89221e-05	-1.55601e-10	-1.35686
168666796	chr3:168666796:G:A	4.35059e-07	-1.55601e-10	-1.33574	8.05977e-05	-1.55601e-10	-1.33585
168666914	chr3:168666914:T:C	4.88051e-07	-1.55601e-10	-1.2208	8.97257e-05	-1.55601e-10	-1.22857
168667338	chr3:168667338:A:G	1.73432e-06	-1.55601e-10	0.0471468	0.000356412	-1.55601e-10	0.150764
168667458	chr3:168667458:A:G	4.69806e-07	-1.55601e-10	-1.2589	8.58703e-05	-1.55601e-10	-1.27249
168667635	chr3:168667635:G:C	2.06677e-07	-0.744946	-1.33512	3.61553e-05	-0.804909	-1.33259
168668479	chr3:168668479:G:T	1.33999e-06	-1.55601e-10	-0.210804	0.000248237	-1.55601e-10	-0.210941
168668517	chr3:168668517:G:A	7.7021e-08	-1.71298	-1.35416	1.40248e-05	-1.7282	-1.3563
168669166	chr3:168669166:T:C	5.19295e-07	-1.55601e-10	-1.15875	9.44177e-05	-1.55601e-10	-1.1776
168669707	chr3:168669707:G:T	9.25544e-07	-1.55601e-10	-0.580842	0.00017003	-1.55601e-10	-0.589351
168670468	chr3:168670468:G:A	4.64641e-07	-1.55601e-10	-1.26996	8.60339e-05	-1.55601e-10	-1.27058
168671335	chr3:168671335:C:T	3.01547e-07	-1.7023	-3.55835e-10	5.46989e-05	-1.72348	-3.55835e-10
168671510	chr3:168671510:A:G	9.32402e-07	-1.55601e-10	-0.573459	0.000168963	-1.55601e-10	-0.595647
168671544	chr3:168671544:G:A	1.15625e-06	-1.55601e-10	-0.35829	0.000219741	-1.55601e-10	-0.332875
168671611	chr3:168671611:G:A	4.27319e-07	-1.55601e-10	-1.35369	7.95337e-05	-1.55601e-10	-1.34914
168672516	chr3:168672516:G:A	7.66028e-08	-1.71345	-1.35914	1.39712e-05	-1.7282	-1.36012
168672852	chr3:168672852:A:T	2.28739e-06	-1.55601e-10	0.323942	0.000481985	-1.55601e-10	0.452589
168674053	chr3:168674053:C:T	3.33086e-07	-1.60282	-3.55835e-10	6.4507e-05	-1.55855	-3.55835e-10
168674474	chr3:168674474:A:G	4.989e-07	-1.55601e-10	-1.19882	9.2698e-05	-1.55601e-10	-1.19598
168675360	chr3:168675360:C:T	1.19345e-07	-1.53685	-1.09236	2.22584e-05	-1.5389	-1.08371
168675363	chr3:168675363:T:C	1.26596e-07	-1.47562	-1.0946	2.17715e-05	-1.55899	-1.08573
168675651	chr3:168675651:C:G	3.56574e-06	-1.55601e-10	0.767905	0.000720357	-1.55601e-10	0.854423
168675853	chr3:168675853:G:A	3.98372e-06	-1.55601e-10	0.878748	0.000856459	-1.55601e-10	1.02748
168675969	chr3:168675969:T:C	1.26056e-07	-1.42197	-1.15253	1.95168e-05	-1.58793	-1.16611
168677124	chr3:168677124:G:T	9.22639e-08	-1.71582	-1.17075	1.67452e-05	-1.72687	-1.18034
168677141	chr3:168677141:T:A	4.52616e-07	-1.55601e-10	-1.29618	8.39764e-05	-1.55601e-10	-1.29479
168677284	chr3:168677284:A:G	8.59075e-08	-1.68264	-1.27531	1.661e-05	-1.63847	-1.27685
168677439	chr3:168677439:C:T	7.80527e-08	-1.7281	-1.32574	1.4673e-05	-1.72012	-1.31919
168677965	chr3:168677965:T:C	5.75997e-07	-1.55601e-10	-1.05512	0.00010668	-1.55601e-10	-1.05549
168678660	chr3:168678660:T:TA	9.07764e-08	-1.65706	-1.24576	1.77469e-05	-1.60466	-1.24445
168678798	chr3:168678798:C:T	4.25281e-07	-1.55601e-10	-1.35847	7.88617e-05	-1.55601e-10	-1.35763
168679243	chr3:168679243:A:G	7.87085e-08	-1.72719	-1.31828	1.45277e-05	-1.72657	-1.3227
168679635	chr3:168679635:A:T	6.64949e-07	-1.55601e-10	-0.911513	0.00012361	-1.55601e-10	-0.908189
168679655	chr3:168679655:T:A	8.80192e-08	-1.72826	-1.20541	1.70993e-05	-1.69133	-1.19496
168679821	chr3:168679821:A:G	7.69185e-08	-1.70871	-1.35977	1.39933e-05	-1.72726	-1.35949
168680192	chr3:168680192:C:T	9.16424e-07	-1.55601e-10	-0.590745	0.000167817	-1.55601e-10	-0.602452
168681139	chr3:168681139:A:G	2.69556e-06	-1.55601e-10	0.488138	0.000571596	-1.55601e-10	0.623107
168681213	chr3:168681213:A:G	2.78068e-07	-1.06088	-0.722475	3.82722e-05	-1.38367	-0.696932
168681248	chr3:168681248:G:A	6.49866e-07	-1.55601e-10	-0.934458	0.000120326	-1.55601e-10	-0.935123
168681371	chr3:168681371:T:C	2.60124e-06	-1.55601e-10	0.452519	0.00055089	-1.55601e-10	0.58621
168681796	chr3:168681796:T:TA	8.0811e-08	-1.704	-1.31511	1.46537e-05	-1.72154	-1.31909
168682526	chr3:168682526:G:A	3.49681e-06	-1.55601e-10	0.748384	0.000709225	-1.55601e-10	0.838849
168682929	chr3:168682929:A:T	7.79023e-08	-1.72202	-1.33375	1.43421e-05	-1.72678	-1.33535
168683952	chr3:168683952:C:G	9.01143e-07	-1.55601e-10	-0.60756	0.000166771	-1.55601e-10	-0.608705
168684202	chr3:168684202:G:A	4.67865e-07	-1.55601e-10	-1.26304	8.51966e-05	-1.55601e-10	-1.28036
168684259	chr3:168684259:TA:T	4.86811e-07	-1.55601e-10	-1.22335	9.04377e-05	-1.55601e-10	-1.22066
168684593	chr3:168684593:T:A	8.69749e-08	-1.72816	-1.21744	1.67811e-05	-1.69759	-1.20748
168685449	chr3:168685449:C:T	1.04185e-07	-1.56777	-1.19729	1.77423e-05	-1.64599	-1.20338
168685585	chr3:168685585:T:C	1.93054e-06	-1.55601e-10	0.154332	0.000404658	-1.55601e-10	0.277718
168686232	chr3:168686232:G:A	3.05891e-07	-1.16221	-0.525786	4.3184e-05	-1.46229	-0.497563
168687009	chr3:168687009:T:C	1.00189e-06	-1.55601e-10	-0.501583	0.00018642	-1.55601e-10	-0.49732
168687010	chr3:168687010:C:G	4.31846e-07	-1.55601e-10	-1.34315	7.99779e-05	-1.55601e-10	-1.34357
168687016	chr3:168687016:G:C	2.24625e-06	-1.55601e-10	0.305792	0.000473433	-1.55601e-10	0.434686
168687058	chr3:168687058:TA:T	7.20117e-07	-1.55601e-10	-0.83181	0.000129014	-1.55601e-10	-0.865403
168687574	chr3:168687574:T:C	3.92316e-07	-1.43916	-3.55835e-10	8.23772e-05	-1.31402	-3.55835e-10
168687873	chr3:168687873:A:G	1.59281e-07	-1.2098	-1.13076	2.25099e-05	-1.49015	-1.12122
168688057	chr3:168688057:A:G	1.28041e-06	-1.55601e-10	-0.256286	0.000238945	-1.55601e-10	-0.249091
168688092	chr3:168688092:A:G	1.0884e-07	-1.51763	-1.20372	1.82027e-05	-1.61718	-1.20657
168689107	chr3:168689107:T:C	2.48145e-06	-1.55601e-10	0.405376	0.000524975	-1.55601e-10	0.538026
168690048	chr3:168690048:C:A	4.7435e-07	-1.55601e-10	-1.24928	8.74912e-05	-1.55601e-10	-1.25379
168690065	chr3:168690065:C:A	2.20436e-07	-1.67119	-0.344424	4.22943e-05	-1.68788	-0.292789
168690160	chr3:168690160:T:G	9.3475e-08	-1.69187	-1.18166	1.68055e-05	-1.71455	-1.18907
168690198	chr3:168690198:A:T	1.07566e-06	-1.55601e-10	-0.430534	0.000205845	-1.55601e-10	-0.3982
168690291	chr3:168690291:T:A	7.89791e-07	-1.55601e-10	-0.739455	0.000148087	-1.55601e-10	-0.727522
168690614	chr3:168690614:T:G	4.8754e-07	-1.55601e-10	-1.22185	9.05794e-05	-1.55601e-10	-1.2191
168690809	chr3:168690809:A:G	8.74393e-08	-1.72187	-1.21841	1.6456e-05	-1.71615	-1.20848
168691414	chr3:168691414:A:C	1.4687e-06	-1.55601e-10	-0.119093	0.000280299	-1.55601e-10	-0.0894658
168691467	chr3:168691467:A:T	5.81888e-07	-1.55601e-10	-1.04495	0.00010533	-1.55601e-10	-1.06822
168691967	chr3:168691967:C:T	2.21224e-06	-1.55601e-10	0.290537	0.000467305	-1.55601e-10	0.421658
168692950	chr3:168692950:C:T	3.58285e-06	-1.55601e-10	0.772691	0.00072719	-1.55601e-10	0.863864
168693298	chr3:168693298:GTTTCGTTTCAGTTGGGACA:G	6.21129e-07	-1.55601e-10	-0.979684	0.000112273	-1.55601e-10	-1.00439
168693361	chr3:168693361:T:C	4.89676e-07	-1.55601e-10	-1.21748	9.09524e-05	-1.55601e-10	-1.21499
168693898	chr3:168693898:A:G	4.27482e-07	-1.55601e-10	-1.35331	7.9197e-05	-1.55601e-10	-1.35339
168694265	chr3:168694265:C:T	3.34587e-06	-1.55601e-10	0.704258	0.000678097	-1.55601e-10	0.793965
168694931	chr3:168694931:G:A	3.03836e-07	-1.69473	-3.55835e-10	6.29456e-05	-1.58305	-3.55835e-10
168695069	chr3:168695069:T:C	7.87908e-07	-1.55601e-10	-0.741841	0.000146723	-1.55601e-10	-0.736775
168695382	chr3:168695382:C:G	4.33336e-06	-1.55601e-10	0.962876	0.000831474	-1.55601e-10	0.997876
168695852	chr3:168695852:A:G	1.27524e-06	-1.55601e-10	-0.260334	0.000236983	-1.55601e-10	-0.257338
168696157	chr3:168696157:A:G	1.01306e-07	-1.72767	-1.06541	1.94805e-05	-1.70012	-1.0558
168696909	chr3:168696909:T:C	9.29461e-08	-1.58249	-1.29671	1.52488e-05	-1.7045	-1.29633
168697377	chr3:168697377:G:A	6.82245e-07	-1.55601e-10	-0.885834	0.000122319	-1.55601e-10	-0.918695
168697718	chr3:168697718:A:G	1.69091e-07	-1.2639	-1.01689	3.16487e-05	-1.27288	-0.997749
168697875	chr3:168697875:G:A	7.65055e-08	-1.72579	-1.34807	1.43658e-05	-1.71282	-1.34765
168697953	chr3:168697953:G:A	2.68672e-06	-1.55601e-10	0.484852	0.000542207	-1.55601e-10	0.570324
168698689	chr3:168698689:C:T	1.71713e-06	-1.55601e-10	0.0371859	0.000362155	-1.55601e-10	0.166747
168698736	chr3:168698736:C:T	7.77312e-08	-1.69928	-1.35869	1.40143e-05	-1.72774	-1.35751
168698788	chr3:168698788:T:C	8.32146e-08	-1.62959	-1.36022	1.39972e-05	-1.72568	-1.36079
168698988	chr3:168698988:T:C	7.70004e-08	-1.72373	-1.34368	1.54336e-05	-1.6504	-1.33838
168699076	chr3:168699076:G:A	7.37923e-07	-1.55601e-10	-0.807384	0.000139943	-1.55601e-10	-0.784087
168699377	chr3:168699377:C:T	7.87913e-08	-1.68383	-1.36059	1.43474e-05	-1.70115	-1.3606
168699742	chr3:168699742:C:T	1.79273e-06	-1.55601e-10	0.0802701	0.000379068	-1.55601e-10	0.212392
168700331	chr3:168700331:T:G	8.63745e-07	-0.649946	-3.55835e-10	0.000154553	-0.684785	-3.55835e-10
168700352	chr3:168700352:G:A	8.79117e-08	-1.58807	-1.34682	1.44797e-05	-1.70792	-1.34466
168700585	chr3:168700585:G:A	1.12679e-06	-1.55601e-10	-0.384096	0.000203776	-1.55601e-10	-0.408302
168700639	chr3:168700639:G:A	1.23819e-07	-1.54939	-1.04301	2.1257e-05	-1.64513	-1.0235
168701188	chr3:168701188:A:G	2.01598e-06	-1.55601e-10	0.197638	0.000374813	-1.55601e-10	0.201102
168701594	chr3:168701594:T:G	1.33628e-07	-1.57725	-0.938911	2.30483e-05	-1.66878	-0.918948
168701627	chr3:168701627:C:G	4.25945e-07	-1.55601e-10	-1.35691	7.90171e-05	-1.55601e-10	-1.35566
168702044	chr3:168702044:T:C	9.80752e-08	-1.46465	-1.36084	1.45356e-05	-1.68786	-1.36086
168702112	chr3:168702112:G:C	8.37914e-08	-1.6221	-1.3608	1.40795e-05	-1.71974	-1.36086
168702694	chr3:168702694:G:A	7.88784e-08	-1.72823	-1.31508	1.46855e-05	-1.72358	-1.31489
168703357	chr3:168703357:A:G	9.15519e-08	-1.70417	-1.19015	1.65912e-05	-1.72139	-1.19506
168704132	chr3:168704132:G:A	4.43013e-07	-1.55601e-10	-1.31762	8.13277e-05	-1.55601e-10	-1.32684
168704390	chr3:168704390:A:G	3.78171e-07	-1.47588	-3.55835e-10	6.84551e-05	-1.49915	-3.55835e-10
168704632	chr3:168704632:G:A	4.39421e-07	-1.55601e-10	-1.32577	8.07502e-05	-1.55601e-10	-1.33396
168705094	chr3:168705094:A:G	4.25597e-07	-1.55601e-10	-1.35773	7.89218e-05	-1.55601e-10	-1.35687
168705356	chr3:168705356:T:A	4.2709e-07	-1.55601e-10	-1.35423	7.92709e-05	-1.55601e-10	-1.35245
168705427	chr3:168705427:C:T	2.8701e-06	-1.55601e-10	0.550878	0.000579686	-1.55601e-10	0.637162
168706130	chr3:168706130:C:A	5.72736e-07	-1.0608	-3.55835e-10	0.000115838	-0.973132	-3.55835e-10
168706443	chr3:168706443:G:A	7.82565e-08	-1.72669	-1.32454	1.52637e-05	-1.668	-1.33185
168706596	chr3:168706596:A:G	8.50557e-08	-1.71953	-1.24839	1.57476e-05	-1.70812	-1.26051
168707147	chr3:168707147:C:T	9.30413e-08	-1.7176	-1.16058	1.70879e-05	-1.71075	-1.1762
168707504	chr3:168707504:A:T	9.83439e-08	-1.46425	-1.3585	1.6434e-05	-1.56562	-1.36035
168707594	chr3:168707594:A:G	9.48628e-08	-1.72153	-1.13726	1.75777e-05	-1.70498	-1.15371
168708157	chr3:168708157:A:T	1.26379e-06	-1.55601e-10	-0.269353	0.000231185	-1.55601e-10	-0.282106
168708164	chr3:168708164:C:T	7.77417e-08	-1.72471	-1.33312	1.43248e-05	-1.72806	-1.33527
168708317	chr3:168708317:CAT:C	4.54605e-07	-1.55601e-10	-1.29179	8.58923e-05	-1.55601e-10	-1.27223
168709082	chr3:168709082:G:A	6.58708e-07	-1.55601e-10	-0.920943	0.000121278	-1.55601e-10	-0.92724
168709266	chr3:168709266:G:T	1.68968e-07	-1.22281	-1.0587	3.1575e-05	-1.23186	-1.04109
168709399	chr3:168709399:T:G	5.22472e-07	-1.15265	-3.55835e-10	8.5463e-05	-1.27724	-3.55835e-10
168709469	chr3:168709469:C:A	1.04149e-06	-1.55601e-10	-0.462816	0.00018843	-1.55601e-10	-0.486599
168709579	chr3:168709579:G:A	9.37613e-07	-1.55601e-10	-0.567886	0.000174378	-1.55601e-10	-0.564097
168709813	chr3:168709813:G:A	8.88263e-08	-1.72827	-1.19627	1.71703e-05	-1.67193	-1.21021
168710013	chr3:168710013:T:G	7.97202e-08	-1.72819	-1.30451	1.54187e-05	-1.68144	-1.3083
168710205	chr3:168710205:C:A	8.11167e-08	-1.71419	-1.30115	1.47978e-05	-1.7263	-1.30454
168710581	chr3:168710581:C:T	7.39334e-07	-1.55601e-10	-0.805474	0.000139901	-1.55601e-10	-0.784391
168710769	chr3:168710769:A:G	8.20064e-08	-1.72692	-1.2775	1.51204e-05	-1.72694	-1.28234
168710806	chr3:168710806:G:A	2.93838e-07	-1.72819	-3.55835e-10	5.49454e-05	-1.71898	-3.55835e-10
168711973	chr3:168711973:T:G	5.17385e-07	-1.55601e-10	-1.16244	9.796e-05	-1.55601e-10	-1.14077
168712167	chr3:168712167:C:T	8.4216e-08	-1.62137	-1.35647	1.41379e-05	-1.72008	-1.35639
168712249	chr3:168712249:T:C	1.55735e-06	-1.55601e-10	-0.060484	0.00032642	-1.55601e-10	0.0628599
168712364	chr3:168712364:A:ATT	6.93451e-07	-1.55601e-10	-0.869543	0.00012885	-1.55601e-10	-0.866676
168712461	chr3:168712461:A:C	5.63832e-06	-1.55601e-10	1.22612	0.0011571	-1.55601e-10	1.32835
168712520	chr3:168712520:A:G	4.30303e-07	-1.55601e-10	-1.34673	8.01385e-05	-1.55601e-10	-1.34157
168712616	chr3:168712616:T:C	5.54107e-07	-1.55601e-10	-1.09386	0.000105069	-1.55601e-10	-1.07071
168712756	chr3:168712756:T:C	1.29244e-07	-1.36566	-1.18386	2.15438e-05	-1.48211	-1.17313
168712909	chr3:168712909:A:T	4.3162e-07	-1.55601e-10	-1.34368	8.0426e-05	-1.55601e-10	-1.33799
168712995	chr3:168712995:C:T	8.45603e-08	-1.64501	-1.32875	1.48505e-05	-1.69088	-1.33641
168713360	chr3:168713360:G:A	2.14211e-07	-1.66083	-0.383432	4.01598e-05	-1.684	-0.348456
168713563	chr3:168713563:G:T	1.14187e-06	-1.55601e-10	-0.370804	0.000234091	-1.55601e-10	-0.269616
168713968	chr3:168713968:T:C	4.24839e-07	-1.55601e-10	-1.35951	7.88007e-05	-1.55601e-10	-1.3584
168714370	chr3:168714370:T:C	4.2433e-07	-1.55601e-10	-1.36071	7.86567e-05	-1.55601e-10	-1.36023
168714372	chr3:168714372:C:T	8.06438e-08	-1.72645	-1.29473	1.48812e-05	-1.72728	-1.29794
168714786	chr3:168714786:C:T	7.84271e-08	-1.72677	-1.32229	1.44955e-05	-1.72699	-1.32449
168714807	chr3:168714807:A:G	2.96343e-07	-1.71971	-3.55835e-10	5.45271e-05	-1.72663	-3.55835e-10
168715546	chr3:168715546:G:T	1.78692e-07	-1.2109	-1.01465	3.34132e-05	-1.22066	-0.995716
168715794	chr3:168715794:A:G	7.0407e-07	-0.854345	-3.55835e-10	0.000114933	-0.980978	-3.55835e-10
168715832	chr3:168715832:G:C	1.65173e-06	-1.55601e-10	-0.00164414	0.000347565	-1.55601e-10	0.125627
168716112	chr3:168716112:A:G	9.95082e-07	-1.55601e-10	-0.508398	0.000193852	-1.55601e-10	-0.458228
168716282	chr3:168716282:TTCTTA:T	4.25318e-07	-1.55601e-10	-1.35839	7.8863e-05	-1.55601e-10	-1.35761
168717467	chr3:168717467:A:G	9.16573e-08	-1.61581	-1.27736	1.60297e-05	-1.66018	-1.2907
168717548	chr3:168717548:T:C	8.10087e-08	-1.71917	-1.29749	1.48255e-05	-1.7279	-1.30107
168717691	chr3:168717691:G:A	9.14662e-08	-1.72748	-1.16777	1.73987e-05	-1.68484	-1.18409
168718135	chr3:168718135:T:C	1.09605e-06	-1.55601e-10	-0.411758	0.000198011	-1.55601e-10	-0.437
168718136	chr3:168718136:G:T	4.6772e-07	-1.55601e-10	-1.26335	8.72132e-05	-1.55601e-10	-1.25697
168718301	chr3:168718301:A:G	4.25738e-07	-1.55601e-10	-1.3574	7.89515e-05	-1.55601e-10	-1.35649
168718906	chr3:168718906:T:C	8.08682e-08	-1.68502	-1.33338	1.45697e-05	-1.71054	-1.33585
168719020	chr3:168719020:T:C	2.93817e-07	-1.72827	-3.55835e-10	5.47581e-05	-1.7224	-3.55835e-10
168719195	chr3:168719195:G:T	9.88661e-07	-1.55601e-10	-0.514871	0.000201165	-1.55601e-10	-0.421198
168719273	chr3:168719273:G:T	8.09915e-08	-1.70033	-1.31655	1.4669e-05	-1.71977	-1.31982
168719288	chr3:168719288:T:A	8.69664e-07	-1.55601e-10	-0.643116	0.000161697	-1.55601e-10	-0.639598
168719518	chr3:168719518:C:T	1.16719e-06	-1.55601e-10	-0.348872	0.000226493	-1.55601e-10	-0.302611
168719722	chr3:168719722:T:C	2.20112e-07	-1.65338	-0.363713	4.13662e-05	-1.67844	-0.324416
168720163	chr3:168720163:A:G	4.25584e-07	-1.55601e-10	-1.35776	7.89182e-05	-1.55601e-10	-1.35691
168720767	chr3:168720767:T:G	1.78597e-07	-1.0235	-1.20259	2.12446e-05	-1.49181	-1.17741
168720938	chr3:168720938:C:G	4.68643e-07	-1.55601e-10	-1.26138	8.88568e-05	-1.55601e-10	-1.2383
168721157	chr3:168721157:C:T	4.25566e-07	-1.55601e-10	-1.3578	7.89144e-05	-1.55601e-10	-1.35696
168721434	chr3:168721434:T:C	7.57669e-07	-1.55601e-10	-0.780977	0.000140835	-1.55601e-10	-0.777737
168721451	chr3:168721451:G:A	4.55513e-07	-1.55601e-10	-1.2898	8.38327e-05	-1.55601e-10	-1.2965
168721570	chr3:168721570:T:C	7.56184e-08	-1.72687	-1.35865	1.45368e-05	-1.68829	-1.36035
168722289	chr3:168722289:G:A	1.04541e-06	-1.55601e-10	-0.459063	0.000213822	-1.55601e-10	-0.360182
168722457	chr3:168722457:G:A	1.37639e-07	-1.72304	-0.763543	2.95219e-05	-1.63277	-0.707419
168723154	chr3:168723154:A:G	7.70177e-08	-1.72818	-1.33901	1.48134e-05	-1.6886	-1.34119
168723675	chr3:168723675:C:T	1.43774e-06	-1.55601e-10	-0.140395	0.000300803	-1.55601e-10	-0.0188673
168723869	chr3:168723869:A:T	7.65952e-08	-1.72347	-1.34922	1.4383e-05	-1.70977	-1.3495
168724152	chr3:168724152:A:G	8.00848e-08	-1.70658	-1.32156	1.45526e-05	-1.72317	-1.32438
168724539	chr3:168724539:A:G	8.46364e-08	-1.70194	-1.27092	1.53182e-05	-1.7207	-1.27558
168724553	chr3:168724553:A:G	1.63186e-06	-1.55601e-10	-0.0137498	0.000311738	-1.55601e-10	0.0168374
168725240	chr3:168725240:G:A	1.22707e-06	-1.55601e-10	-0.298836	0.000253093	-1.55601e-10	-0.191568
168725378	chr3:168725378:C:T	1.07072e-06	-0.89738	0.462246	0.000128684	-1.37261	0.504654
168725380	chr3:168725380:C:T	4.25502e-07	-1.55601e-10	-1.35795	7.89009e-05	-1.55601e-10	-1.35713
168725916	chr3:168725916:C:T	8.79029e-08	-1.72825	-1.20674	1.69432e-05	-1.67421	-1.22124
168725970	chr3:168725970:A:G	1.28555e-06	-1.55601e-10	-0.252279	0.000266817	-1.55601e-10	-0.138763
168725979	chr3:168725979:G:T	8.52941e-07	-1.55601e-10	-0.662533	0.000158575	-1.55601e-10	-0.659099
168727134	chr3:168727134:C:T	7.89553e-08	-1.68889	-1.35345	1.44092e-05	-1.7053	-1.35216
168727244	chr3:168727244:T:C	8.90897e-08	-1.7268	-1.19478	1.6892e-05	-1.68894	-1.20955
168727877	chr3:168727877:T:G	7.81184e-07	-1.55601e-10	-0.750413	0.000145201	-1.55601e-10	-0.747204
168728279	chr3:168728279:A:G	3.85286e-06	-1.55601e-10	0.845349	0.000786192	-1.55601e-10	0.941877
168728666	chr3:168728666:A:G	5.1126e-07	-1.55601e-10	-1.17435	9.73649e-05	-1.55601e-10	-1.14686
168729129	chr3:168729129:C:T	4.23475e-06	-1.55601e-10	0.939856	0.000865522	-1.55601e-10	1.03801
168729343	chr3:168729343:T:A	4.44276e-06	-1.55601e-10	0.987809	0.000909386	-1.55601e-10	1.08744
168730035	chr3:168730035:A:T	1.58526e-07	-1.12971	-1.21559	2.55443e-05	-1.27602	-1.20889
168730087	chr3:168730087:T:C	2.94601e-07	-1.7256	-3.55835e-10	5.96816e-05	-1.6363	-3.55835e-10
168730089	chr3:168730089:G:A	4.54276e-07	-1.55601e-10	-1.29252	8.41438e-05	-1.55601e-10	-1.2928
168730109	chr3:168730109:C:T	1.20516e-06	-1.55601e-10	-0.316857	0.000249133	-1.55601e-10	-0.207338
168730352	chr3:168730352:AG:A	1.16096e-06	-1.55601e-10	-0.354221	0.000239538	-1.55601e-10	-0.246612
168730472	chr3:168730472:C:T	7.66392e-08	-1.72809	-1.34402	1.42246e-05	-1.72452	-1.34583
168730693	chr3:168730693:A:G	4.51946e-07	-1.55601e-10	-1.29766	8.56772e-05	-1.55601e-10	-1.27474
168731070	chr3:168731070:T:C	7.67435e-08	-1.7216	-1.34916	1.41048e-05	-1.72824	-1.35057
168731277	chr3:168731277:T:C	9.652e-08	-1.72771	-1.11376	1.87993e-05	-1.66014	-1.13137
168731578	chr3:168731578:G:A	8.85871e-07	-1.55601e-10	-0.624652	0.00017537	-1.55601e-10	-0.558429
168731946	chr3:168731946:T:A	1.76909e-07	-1.6568	-0.578788	3.42139e-05	-1.70587	-0.486822
168732016	chr3:168732016:A:C	5.91774e-07	-1.55601e-10	-1.0281	0.000106664	-1.55601e-10	-1.05564
168732081	chr3:168732081:C:A	4.25398e-07	-1.55601e-10	-1.3582	7.89434e-05	-1.55601e-10	-1.35659
168732104	chr3:168732104:A:G	1.16293e-06	-1.55601e-10	-0.352524	0.000240171	-1.55601e-10	-0.243972
168732247	chr3:168732247:C:T	1.84182e-07	-1.65114	-0.544162	3.55986e-05	-1.70262	-0.450394
168732403	chr3:168732403:ATTC:A	4.36805e-07	-1.55601e-10	-1.33174	8.1313e-05	-1.55601e-10	-1.32702
168732503	chr3:168732503:C:T	8.68785e-07	-1.55601e-10	-0.644128	0.000161535	-1.55601e-10	-0.640604
168733177	chr3:168733177:G:A	8.58236e-08	-1.72636	-1.23257	1.69422e-05	-1.64963	-1.24589
168733502	chr3:168733502:T:C	6.07746e-07	-1.55601e-10	-1.00147	0.000116007	-1.55601e-10	-0.971672
168733784	chr3:168733784:A:G	1.15343e-07	-1.315	-1.34831	1.90688e-05	-1.43079	-1.34648
168733809	chr3:168733809:T:C	7.36956e-07	-1.55601e-10	-0.808695	0.000136918	-1.55601e-10	-0.805942
168733860	chr3:168733860:G:A	2.36707e-07	-0.749556	-1.19485	2.59432e-05	-1.27288	-1.19653
168733900	chr3:168733900:T:G	1.0629e-06	-1.55601e-10	-0.442471	0.000192147	-1.55601e-10	-0.467065
168733993	chr3:168733993:T:C	8.5246e-08	-1.72748	-1.2382	1.67227e-05	-1.65751	-1.25105
168734565	chr3:168734565:T:C	2.93831e-07	-1.72822	-3.55835e-10	5.51327e-05	-1.71558	-3.55835e-10
168734787	chr3:168734787:C:T	2.22901e-07	-0.65348	-1.35102	2.37164e-05	-1.20797	-1.35119
168735567	chr3:168735567:C:T	4.40287e-07	-1.55601e-10	-1.3238	8.11291e-05	-1.55601e-10	-1.32928
168735792	chr3:168735792:A:G	4.35646e-07	-1.55601e-10	-1.33439	8.09417e-05	-1.55601e-10	-1.3316
168736056	chr3:168736056:CAG:C	3.12634e-07	-1.66619	-3.55835e-10	5.53702e-05	-1.71128	-3.55835e-10
168736376	chr3:168736376:T:C	7.93394e-08	-1.70516	-1.33232	1.65528e-05	-1.59094	-1.32783
168736398	chr3:168736398:G:A	7.73709e-08	-1.72818	-1.33444	1.44068e-05	-1.72104	-1.33658
168736657	chr3:168736657:A:G	2.30503e-07	-0.867683	-1.10327	2.63359e-05	-1.34883	-1.10556
168736772	chr3:168736772:A:T	1.33694e-06	-1.55601e-10	-0.213088	0.000253484	-1.55601e-10	-0.190023
168736850	chr3:168736850:T:C	4.14845e-06	-1.55601e-10	0.919266	0.000847476	-1.55601e-10	1.01694
168737044	chr3:168737044:T:C	9.71612e-07	-1.55601e-10	-0.532267	0.000180759	-1.55601e-10	-0.528157
168737681	chr3:168737681:T:C	4.51123e-06	-1.55601e-10	1.0031	0.000923627	-1.55601e-10	1.10298
168737685	chr3:168737685:G:T	4.51431e-07	-1.55601e-10	-1.2988	8.41074e-05	-1.55601e-10	-1.29323
168737700	chr3:168737700:G:A	6.59189e-07	-0.920213	-3.55835e-10	0.000175837	-0.555766	-3.55835e-10
168737999	chr3:168737999:A:G	7.96408e-08	-1.72602	-1.30768	1.59078e-05	-1.65478	-1.30374
168738327	chr3:168738327:G:A	9.8722e-08	-1.72815	-1.09077	1.88957e-05	-1.67741	-1.10898
168738479	chr3:168738479:G:A	3.31481e-07	-1.60765	-3.55835e-10	5.60342e-05	-1.69936	-3.55835e-10
168738597	chr3:168738597:A:G	7.57269e-08	-1.7277	-1.35639	1.47935e-05	-1.67461	-1.35653
168739024	chr3:168739024:T:G	9.71612e-08	-1.7271	-1.10775	1.90261e-05	-1.65398	-1.12554
168739335	chr3:168739335:A:G	4.84282e-07	-1.55601e-10	-1.22856	9.04558e-05	-1.55601e-10	-1.22046
168739593	chr3:168739593:A:G	9.85061e-08	-1.72539	-1.09571	1.94572e-05	-1.64311	-1.11399
168739687	chr3:168739687:C:T	9.60881e-08	-1.69706	-1.1489	1.76212e-05	-1.71219	-1.14403
168739696	chr3:168739696:G:A	5.0025e-07	-1.55601e-10	-1.19611	9.29258e-05	-1.55601e-10	-1.19352
168739707	chr3:168739707:C:T	2.23869e-06	-1.55601e-10	0.302423	0.000435968	-1.55601e-10	0.352245
168739952	chr3:168739952:T:C	6.71868e-07	-1.55601e-10	-0.901161	0.000123137	-1.55601e-10	-0.912024
168740443	chr3:168740443:A:G	8.69894e-08	-1.71454	-1.23089	1.58416e-05	-1.72663	-1.23605
168740779	chr3:168740779:T:C	2.24757e-07	-0.749901	-1.2463	2.48119e-05	-1.27008	-1.24392
168740858	chr3:168740858:A:G	1.77318e-06	-1.55601e-10	0.0693054	0.000374501	-1.55601e-10	0.200271
168741023	chr3:168741023:A:C	4.70748e-07	-1.55601e-10	-1.2569	8.80369e-05	-1.55601e-10	-1.24757
168741121	chr3:168741121:A:G	4.25811e-07	-1.55601e-10	-1.35723	7.89643e-05	-1.55601e-10	-1.35633
168741340	chr3:168741340:A:C	3.92448e-07	-1.43882	-3.55835e-10	7.10835e-05	-1.46147	-3.55835e-10
168741443	chr3:168741443:C:T	4.72274e-07	-1.55601e-10	-1.25366	8.96488e-05	-1.55601e-10	-1.22942
168741754	chr3:168741754:C:A	1.92762e-07	-1.13523	-1.01454	3.61089e-05	-1.14319	-0.995599
168741832	chr3:168741832:G:A	9.72546e-07	-1.55601e-10	-0.531306	0.000180934	-1.55601e-10	-0.527191
168741979	chr3:168741979:G:A	8.9111e-08	-1.7281	-1.19324	1.73173e-05	-1.66548	-1.20814
168742229	chr3:168742229:C:G	1.51794e-06	-1.55601e-10	-0.086113	0.000312559	-1.55601e-10	0.019469
168742921	chr3:168742921:C:T	9.03296e-07	-1.55601e-10	-0.605173	0.000167953	-1.55601e-10	-0.601638
168743850	chr3:168743850:A:AT	2.94977e-07	-1.72433	-3.55835e-10	5.65738e-05	-1.68978	-3.55835e-10
168744526	chr3:168744526:G:A	4.27079e-07	-1.55601e-10	-1.35425	7.93367e-05	-1.55601e-10	-1.35162
168744804	chr3:168744804:T:C	4.26486e-07	-1.55601e-10	-1.35564	7.92057e-05	-1.55601e-10	-1.35328
168745067	chr3:168745067:C:T	1.44117e-06	-1.55601e-10	-0.13801	0.000301436	-1.55601e-10	-0.016765
168745301	chr3:168745301:A:C	2.19065e-07	-0.861661	-1.16019	2.48562e-05	-1.35217	-1.16005
168745532	chr3:168745532:G:A	4.45337e-07	-1.55601e-10	-1.31239	8.21524e-05	-1.55601e-10	-1.31675
168745587	chr3:168745587:T:G	1.68712e-06	-1.55601e-10	0.0195561	0.000355401	-1.55601e-10	0.147924
168745655	chr3:168745655:T:C	1.50338e-06	-1.55601e-10	-0.0957541	0.000296134	-1.55601e-10	-0.034513
168745758	chr3:168745758:G:A	7.68228e-08	-1.72651	-1.34322	1.43806e-05	-1.71449	-1.34495
168746222	chr3:168746222:C:T	9.43892e-08	-1.72806	-1.13573	1.753e-05	-1.727	-1.13441
168746271	chr3:168746271:A:G	1.60237e-06	-1.55601e-10	-0.0319812	0.000306001	-1.55601e-10	-0.00173619
168746315	chr3:168746315:G:A	1.25294e-06	-1.55601e-10	-0.277973	0.000225867	-1.55601e-10	-0.305378
168746592	chr3:168746592:T:C	5.91893e-07	-1.55601e-10	-1.0279	0.000108299	-1.55601e-10	-1.04043
168746747	chr3:168746747:G:T	2.12717e-07	-1.66513	-0.38613	4.11362e-05	-1.70988	-0.298554
168746969	chr3:168746969:G:C	7.94782e-08	-1.72818	-1.30756	1.47419e-05	-1.72404	-1.31059
168747422	chr3:168747422:T:G	6.41681e-07	-1.55601e-10	-0.947132	0.000115266	-1.55601e-10	-0.978079
168747631	chr3:168747631:A:G	4.24806e-07	-1.55601e-10	-1.35959	7.86236e-05	-1.55601e-10	-1.36065
168747949	chr3:168747949:T:C	2.94782e-07	-1.72499	-3.55835e-10	5.44378e-05	-1.72827	-3.55835e-10
168748160	chr3:168748160:C:A	1.41398e-06	-1.55601e-10	-0.157063	0.000295549	-1.55601e-10	-0.0364892
168748669	chr3:168748669:TA:T	7.69664e-08	-1.70736	-1.3605	1.41048e-05	-1.71875	-1.36006
168749692	chr3:168749692:A:G	1.00336e-06	-1.55601e-10	-0.500109	0.000201797	-1.55601e-10	-0.418063
168749887	chr3:168749887:G:A	9.49277e-08	-1.72674	-1.13137	1.85801e-05	-1.65155	-1.15169
168750341	chr3:168750341:T:G	8.14676e-07	-1.55601e-10	-0.708432	0.000151466	-1.55601e-10	-0.704965
168750538	chr3:168750538:A:G	1.15391e-06	-1.55601e-10	-0.360309	0.000214743	-1.55601e-10	-0.355885
168750601	chr3:168750601:C:T	1.1e-06	-1.55601e-10	-0.40816	0.000204591	-1.55601e-10	-0.404312
168750731	chr3:168750731:A:G	3.4531e-07	-1.56678	-3.55835e-10	6.10068e-05	-1.61434	-3.55835e-10
168751072	chr3:168751072:A:T	2.94572e-07	-1.7257	-3.55835e-10	5.45195e-05	-1.72677	-3.55835e-10
168751767	chr3:168751767:T:C	2.94492e-06	-1.55601e-10	0.576614	0.000596622	-1.55601e-10	0.66596
168751820	chr3:168751820:C:T	1.06107e-07	-1.72767	-1.01911	2.05476e-05	-1.6598	-1.04278
168751837	chr3:168751837:T:C	9.63237e-07	-1.55601e-10	-0.540924	0.000176659	-1.55601e-10	-0.551103
168751986	chr3:168751986:C:T	2.68079e-06	-1.55601e-10	0.482645	0.000541782	-1.55601e-10	0.569539
168752212	chr3:168752212:G:A	1.17964e-07	-1.62757	-1.01327	1.92166e-05	-1.72772	-1.04183
168752229	chr3:168752229:G:T	4.24269e-07	-1.55601e-10	-1.36086	7.86265e-05	-1.55601e-10	-1.36062
168752275	chr3:168752275:C:T	4.24292e-07	-1.55601e-10	-1.3608	7.86878e-05	-1.55601e-10	-1.35984
168752775	chr3:168752775:C:T	1.42792e-06	-1.55601e-10	-0.147246	0.000293173	-1.55601e-10	-0.0445599
168752889	chr3:168752889:A:G	7.79701e-07	-1.55601e-10	-0.752312	0.000140346	-1.55601e-10	-0.781215
168754040	chr3:168754040:G:C	1.67023e-07	-1.23798	-1.05511	3.12979e-05	-1.2444	-1.03737
168754289	chr3:168754289:G:A	1.55552e-07	-1.31494	-1.0493	2.91738e-05	-1.32067	-1.03138
168754483	chr3:168754483:T:G	5.71569e-07	-1.06284	-3.55835e-10	0.000127346	-0.878418	-3.55835e-10
168754510	chr3:168754510:G:C	1.15069e-07	-1.52035	-1.14534	1.96353e-05	-1.60544	-1.14255
168754514	chr3:168754514:T:G	1.32706e-06	-1.55601e-10	-0.220498	0.000267191	-1.55601e-10	-0.137359
168754627	chr3:168754627:A:G	4.24279e-07	-1.55601e-10	-1.36083	7.86266e-05	-1.55601e-10	-1.36061
168754887	chr3:168754887:T:A	1.03843e-07	-1.45196	-1.31638	1.75031e-05	-1.5487	-1.31425
168755009	chr3:168755009:A:G	5.99259e-07	-1.55601e-10	-1.01553	0.000107937	-1.55601e-10	-1.04377
168755719	chr3:168755719:C:T	1.03043e-07	-1.72806	-1.04802	1.98937e-05	-1.66458	-1.07034
168756267	chr3:168756267:G:C	2.20508e-07	-0.941707	-1.07358	2.57923e-05	-1.39958	-1.07567
168756677	chr3:168756677:T:C	4.31272e-07	-1.55601e-10	-1.34448	8.00958e-05	-1.55601e-10	-1.3421
168757159	chr3:168757159:T:C	2.93873e-07	-1.72807	-3.55835e-10	5.6749e-05	-1.68669	-3.55835e-10
168757245	chr3:168757245:G:C	3.11677e-07	-1.66925	-3.55835e-10	5.4642e-05	-1.72452	-3.55835e-10
168757759	chr3:168757759:A:G	9.34808e-07	-1.55601e-10	-0.570882	0.000173927	-1.55601e-10	-0.566687
168757858	chr3:168757858:G:A	1.37517e-07	-1.69755	-0.789926	2.57094e-05	-1.71748	-0.760992
168757907	chr3:168757907:C:T	5.58833e-07	-1.55601e-10	-1.08537	0.000106353	-1.55601e-10	-1.05856
168758518	chr3:168758518:C:A	1.07511e-06	-1.55601e-10	-0.431049	0.000197087	-1.55601e-10	-0.44168
168758609	chr3:168758609:G:A	1.00001e-07	-1.72822	-1.07782	1.92523e-05	-1.66824	-1.09946
168758689	chr3:168758689:G:C	1.29649e-06	-1.55601e-10	-0.24381	0.000260798	-1.55601e-10	-0.161579
168758898	chr3:168758898:A:G	3.3906e-07	-1.58505	-3.55835e-10	6.00805e-05	-1.62964	-3.55835e-10
168759099	chr3:168759099:G:A	8.42317e-07	-1.55601e-10	-0.675067	0.000151516	-1.55601e-10	-0.704632
168759294	chr3:168759294:G:C	1.7137e-06	-1.55601e-10	0.0351895	0.000361539	-1.55601e-10	0.165045
168759718	chr3:168759718:A:T	8.93867e-08	-1.71859	-1.19966	1.64768e-05	-1.72587	-1.19749
168760640	chr3:168760640:C:T	1.27398e-07	-1.33572	-1.22819	2.11298e-05	-1.45824	-1.2164
168760775	chr3:168760775:T:C	5.38424e-07	-1.55601e-10	-1.12258	9.90278e-05	-1.55601e-10	-1.12992
168760789	chr3:168760789:T:C	4.26566e-07	-1.55601e-10	-1.35546	7.88852e-05	-1.55601e-10	-1.35733
168761505	chr3:168761505:T:G	4.97118e-07	-0.773171	-0.429223	5.49662e-05	-1.29482	-0.423786
168761796	chr3:168761796:G:A	2.56767e-07	-0.849135	-1.01392	2.88753e-05	-1.34585	-1.01649
168761943	chr3:168761943:T:C	6.08413e-07	-1.55601e-10	-1.00037	0.000116139	-1.55601e-10	-0.970533
168762750	chr3:168762750:T:C	7.59399e-08	-1.72628	-1.355	1.40437e-05	-1.72729	-1.35586
168762999	chr3:168762999:T:A	6.29221e-07	-1.55601e-10	-0.966741	0.000113118	-1.55601e-10	-0.996891
168763318	chr3:168763318:G:A	8.52628e-07	-1.55601e-10	-0.6629	0.000154283	-1.55601e-10	-0.686535
168763544	chr3:168763544:G:A	4.26587e-07	-1.55601e-10	-1.35541	7.93217e-05	-1.55601e-10	-1.35181
168763573	chr3:168763573:G:A	9.54814e-07	-1.55601e-10	-0.549706	0.000177544	-1.55601e-10	-0.546108
168763625	chr3:168763625:T:C	6.18892e-07	-1.55601e-10	-0.983292	0.00011134	-1.55601e-10	-1.01273
168763658	chr3:168763658:G:A	1.59321e-06	-1.55601e-10	-0.0377201	0.000334957	-1.55601e-10	0.0886777
168763724	chr3:168763724:T:C	4.26775e-07	-1.55601e-10	-1.35497	7.93665e-05	-1.55601e-10	-1.35125
168764041	chr3:168764041:A:G	7.64929e-08	-1.7169	-1.35712	1.40162e-05	-1.72736	-1.35775
168764212	chr3:168764212:A:G	9.89531e-08	-1.69298	-1.1236	1.73741e-05	-1.7259	-1.14444
168764380	chr3:168764380:G:A	2.96751e-07	-1.71833	-3.55835e-10	5.90799e-05	-1.64643	-3.55835e-10
168764964	chr3:168764964:T:C	1.8489e-07	-1.72788	-0.463587	3.41208e-05	-1.72509	-0.470331
168764975	chr3:168764975:T:A	2.08834e-07	-1.72722	-0.342463	3.88586e-05	-1.71637	-0.349025
168765278	chr3:168765278:A:G	7.69038e-08	-1.71339	-1.35528	1.45804e-05	-1.68952	-1.35613
168765316	chr3:168765316:A:C	4.52239e-07	-1.55601e-10	-1.29701	8.31803e-05	-1.55601e-10	-1.30431
168765591	chr3:168765591:A:G	8.32173e-07	-1.55601e-10	-0.687183	0.000154743	-1.55601e-10	-0.68356
168765772	chr3:168765772:G:A	7.57963e-08	-1.72826	-1.35491	1.4101e-05	-1.72328	-1.3558
168765913	chr3:168765913:A:C	7.5347e-08	-1.72826	-1.36086	1.40462e-05	-1.72216	-1.36081
168765952	chr3:168765952:A:G	7.55364e-08	-1.72585	-1.36076	1.41804e-05	-1.71285	-1.36061
168766285	chr3:168766285:T:A	7.69146e-08	-1.7241	-1.34442	1.41812e-05	-1.72817	-1.34524
168766348	chr3:168766348:T:G	1.58988e-06	-0.039812	-3.55835e-10	0.000173277	-0.570431	-3.55835e-10
168766495	chr3:168766495:A:T	1.80119e-06	-1.55601e-10	0.0849788	0.000356059	-1.55601e-10	0.149773
168766598	chr3:168766598:T:C	4.57617e-07	-1.28519	-3.55835e-10	7.45142e-05	-1.41433	-3.55835e-10
168766649	chr3:168766649:T:C	7.65378e-08	-1.72771	-1.34573	1.43311e-05	-1.7185	-1.34439
168766757	chr3:168766757:T:C	4.24387e-07	-1.55601e-10	-1.36058	7.86085e-05	-1.55601e-10	-1.36084
168766817	chr3:168766817:A:G	7.84034e-08	-1.72609	-1.32327	1.48265e-05	-1.70314	-1.32576
168767007	chr3:168767007:G:T	8.45466e-08	-1.62652	-1.3474	1.61041e-05	-1.60125	-1.34499
168767234	chr3:168767234:T:A	9.7009e-07	-1.55601e-10	-0.533835	0.000180374	-1.55601e-10	-0.530292
168767382	chr3:168767382:A:C	9.75345e-07	-1.55601e-10	-0.528432	0.000181355	-1.55601e-10	-0.524867
168767752	chr3:168767752:C:T	4.97619e-07	-1.55601e-10	-1.20139	9.08368e-05	-1.55601e-10	-1.21626
168768164	chr3:168768164:G:A	4.50021e-07	-1.55601e-10	-1.30193	8.25583e-05	-1.55601e-10	-1.31182
168768640	chr3:168768640:C:T	1.17282e-06	-1.55601e-10	-0.344058	0.000242895	-1.55601e-10	-0.232695
168768806	chr3:168768806:C:T	4.24778e-07	-1.55601e-10	-1.35966	7.88312e-05	-1.55601e-10	-1.35802
168768817	chr3:168768817:A:G	7.54426e-08	-1.72729	-1.36056	1.39874e-05	-1.7268	-1.36037
168768915	chr3:168768915:A:G	7.91532e-07	-1.55601e-10	-0.737253	0.00014706	-1.55601e-10	-0.734483
168768922	chr3:168768922:T:C	7.76328e-08	-1.72563	-1.33361	1.46929e-05	-1.70387	-1.33409
168768934	chr3:168768934:G:C	2.98066e-07	-1.71391	-3.55835e-10	5.98537e-05	-1.63342	-3.55835e-10
168769209	chr3:168769209:T:C	8.19022e-08	-1.70122	-1.30448	1.56262e-05	-1.67067	-1.30571
168769398	chr3:168769398:C:T	4.34626e-07	-1.55601e-10	-1.33674	8.09176e-05	-1.55601e-10	-1.33189
168769846	chr3:168769846:T:C	7.70986e-08	-1.72714	-1.339	1.44621e-05	-1.71641	-1.33738
168772320	chr3:168772320:T:A	4.30025e-07	-1.55601e-10	-1.34738	7.93193e-05	-1.55601e-10	-1.35184
168772985	chr3:168772985:A:G	2.03935e-06	-1.55601e-10	0.209164	0.00038977	-1.55601e-10	0.240233
168773045	chr3:168773045:G:A	1.4529e-07	-1.66501	-0.767475	2.68898e-05	-1.69541	-0.738173
168773087	chr3:168773087:T:G	4.25273e-07	-1.55601e-10	-1.35849	7.86673e-05	-1.55601e-10	-1.3601
168773122	chr3:168773122:T:A	7.70957e-08	-1.72808	-1.33809	1.44181e-05	-1.72039	-1.33645
168773442	chr3:168773442:G:C	2.94185e-07	-1.72701	-3.55835e-10	5.44393e-05	-1.72824	-3.55835e-10
168773509	chr3:168773509:C:T	4.34215e-07	-1.55601e-10	-1.33768	8.01891e-05	-1.55601e-10	-1.34094
168774005	chr3:168774005:G:A	7.78027e-08	-1.72508	-1.33196	1.47122e-05	-1.70423	-1.33242
168774170	chr3:168774170:A:G	4.27657e-07	-1.55601e-10	-1.3529	7.89261e-05	-1.55601e-10	-1.35681
168774199	chr3:168774199:A:G	3.3678e-07	-1.59179	-3.55835e-10	7.23536e-05	-1.44376	-3.55835e-10
168774430	chr3:168774430:G:A	2.94651e-07	-1.59234	-0.133095	5.47387e-05	-1.62621	-0.0965437
168774566	chr3:168774566:A:T	2.95193e-07	-1.72359	-3.55835e-10	5.55134e-05	-1.7087	-3.55835e-10
168774633	chr3:168774633:C:T	7.6695e-08	-1.72595	-1.34544	1.44114e-05	-1.71321	-1.34409
168774720	chr3:168774720:C:T	1.49047e-06	-1.55601e-10	-0.104378	0.000311304	-1.55601e-10	0.0154472
168774806	chr3:168774806:C:T	6.39173e-07	-1.55601e-10	-0.951049	0.000114837	-1.55601e-10	-0.981811
168775092	chr3:168775092:G:A	1.54896e-06	-1.55601e-10	-0.065884	0.000295636	-1.55601e-10	-0.0361961
168775173	chr3:168775173:G:A	2.73682e-07	-1.61498	-0.184275	5.09341e-05	-1.64616	-0.148631
168775386	chr3:168775386:C:T	8.76003e-07	-1.55601e-10	-0.635854	0.000160953	-1.55601e-10	-0.644214
168775433	chr3:168775433:G:A	4.14368e-07	-1.38447	-3.55835e-10	5.97312e-05	-1.63547	-3.55835e-10
168775499	chr3:168775499:G:A	9.40046e-07	-1.55601e-10	-0.565294	0.000169832	-1.55601e-10	-0.590517
168775569	chr3:168775569:C:T	7.66302e-08	-1.7281	-1.34413	1.43241e-05	-1.72064	-1.34274
168776032	chr3:168776032:C:T	5.17767e-07	-1.55601e-10	-1.1617	9.62023e-05	-1.55601e-10	-1.15887
168776330	chr3:168776330:TC:T	2.94486e-07	-1.72599	-3.55835e-10	5.62658e-05	-1.69524	-3.55835e-10
168776487	chr3:168776487:A:G	7.55205e-08	-1.72691	-1.35991	1.41453e-05	-1.71581	-1.36013
168776622	chr3:168776622:C:G	7.59035e-08	-1.72819	-1.35357	1.41071e-05	-1.724	-1.35465
168776825	chr3:168776825:G:A	1.23096e-07	-1.61797	-0.980292	2.31586e-05	-1.62189	-0.961064
168777086	chr3:168777086:A:G	1.53858e-06	-1.55601e-10	-0.0726097	0.000321949	-1.55601e-10	0.0490674
168777199	chr3:168777199:T:A	6.539e-07	-1.55601e-10	-0.928269	0.00012114	-1.55601e-10	-0.928381
168778301	chr3:168778301:T:G	4.24394e-07	-1.55601e-10	-1.36056	7.86082e-05	-1.55601e-10	-1.36085
168779195	chr3:168779195:T:C	1.26119e-07	-1.5993	-0.9747	2.18697e-05	-1.66563	-0.974594
168779210	chr3:168779210:T:A	7.71599e-08	-1.72601	-1.33933	1.45004e-05	-1.71327	-1.33787
168779273	chr3:168779273:A:C	1.51483e-06	-1.55601e-10	-0.0881627	0.00028894	-1.55601e-10	-0.0591051
168779563	chr3:168779563:GT:G	1.05365e-07	-1.70389	-1.04991	1.87406e-05	-1.72181	-1.07283
168780206	chr3:168780206:T:C	1.44509e-07	-1.72823	-0.709655	2.67941e-05	-1.72358	-0.713563
168780359	chr3:168780359:A:G	1.04167e-07	-1.62619	-1.13904	1.87993e-05	-1.65485	-1.13665
168780492	chr3:168780492:G:A	8.09364e-07	-1.55601e-10	-0.714975	0.000148296	-1.55601e-10	-0.726113
168780700	chr3:168780700:T:C	6.5376e-07	-1.55601e-10	-0.928484	0.000125137	-1.55601e-10	-0.895913
168781107	chr3:168781107:C:T	2.93816e-07	-1.72827	-3.55835e-10	5.52622e-05	-1.71323	-3.55835e-10
168781162	chr3:168781162:T:A	7.54762e-07	-1.55601e-10	-0.78482	0.000138641	-1.55601e-10	-0.79344
168781235	chr3:168781235:T:C	1.21254e-06	-1.55601e-10	-0.310753	0.000235499	-1.55601e-10	-0.263619
168781376	chr3:168781376:G:A	1.78028e-07	-1.58091	-0.648366	3.24596e-05	-1.62975	-0.615581
168781704	chr3:168781704:G:T	1.28873e-06	-1.55601e-10	-0.24981	0.000259048	-1.55601e-10	-0.168312
168782319	chr3:168782319:T:C	7.55532e-08	-1.72589	-1.36049	1.41839e-05	-1.71297	-1.36025
168782514	chr3:168782514:T:A	1.427e-07	-1.72822	-0.722256	2.64576e-05	-1.72367	-0.726111
168782747	chr3:168782747:A:G	7.92105e-07	-1.55601e-10	-0.736529	0.000147155	-1.55601e-10	-0.733835
168782820	chr3:168782820:A:G	4.30574e-07	-1.55601e-10	-1.3461	7.99667e-05	-1.55601e-10	-1.34371
168783167	chr3:168783167:C:A	1.17686e-07	-1.72825	-0.914953	2.18883e-05	-1.72188	-0.917496
168783862	chr3:168783862:C:A	7.75062e-08	-1.72563	-1.33523	1.45757e-05	-1.71232	-1.33365
168784144	chr3:168784144:G:A	1.1416e-07	-1.70314	-0.970485	2.02355e-05	-1.72223	-0.995656
168784292	chr3:168784292:T:A	7.71634e-08	-1.72644	-1.33886	1.44916e-05	-1.71438	-1.33738
168784583	chr3:168784583:A:G	1.46093e-06	-1.55601e-10	-0.124398	0.000277302	-1.55601e-10	-0.100217
168784697	chr3:168784697:C:T	1.38987e-07	-1.56521	-0.911634	2.61522e-05	-1.57097	-0.890424
168784704	chr3:168784704:T:C	1.39473e-07	-1.56099	-0.912359	2.62384e-05	-1.56692	-0.89118
168784754	chr3:168784754:A:G	1.65361e-07	-1.57074	-0.732355	3.03137e-05	-1.6077	-0.70603
168784987	chr3:168784987:A:G	1.86008e-06	-1.55601e-10	0.11715	0.000393739	-1.55601e-10	0.250364
168785222	chr3:168785222:A:G	4.856e-07	-1.22584	-3.55835e-10	9.71845e-05	-1.14871	-3.55835e-10
168785298	chr3:168785298:C:A	8.01386e-08	-1.70526	-1.32221	1.59363e-05	-1.61975	-1.33698
168785416	chr3:168785416:T:A	2.99356e-07	-1.70959	-3.55835e-10	5.8138e-05	-1.6625	-3.55835e-10
168785784	chr3:168785784:T:C	7.94081e-08	-1.69065	-1.34597	1.52301e-05	-1.65546	-1.34659
168785795	chr3:168785795:T:C	2.99034e-06	-1.55601e-10	0.59192	0.000605809	-1.55601e-10	0.68124
168785832	chr3:168785832:A:T	1.23492e-07	-1.72791	-0.867133	2.30171e-05	-1.71943	-0.869653
168785999	chr3:168785999:GA:G	1.13081e-07	-1.7085	-0.97461	2.02193e-05	-1.71903	-0.999653
168786259	chr3:168786259:T:C	3.30047e-07	-1.61199	-3.55835e-10	5.88517e-05	-1.6503	-3.55835e-10
168786533	chr3:168786533:T:C	7.85806e-07	-1.55601e-10	-0.744514	0.000145988	-1.55601e-10	-0.7418
168786671	chr3:168786671:G:A	1.24165e-07	-1.70452	-0.885094	2.19896e-05	-1.72153	-0.913227
168786780	chr3:168786780:A:G	2.9688e-06	-1.55601e-10	0.58469	0.000601568	-1.55601e-10	0.674214
168786807	chr3:168786807:A:C	7.86282e-07	-1.55601e-10	-0.743908	0.000146071	-1.55601e-10	-0.74123
168786851	chr3:168786851:T:G	7.53602e-08	-1.72812	-1.36082	1.40169e-05	-1.72434	-1.36072
168787397	chr3:168787397:T:C	1.12814e-07	-1.4461	-1.23938	1.89099e-05	-1.54656	-1.23908
168787906	chr3:168787906:A:C	5.74587e-06	-1.55601e-10	1.24501	0.00116846	-1.55601e-10	1.33812
168788118	chr3:168788118:C:T	1.94548e-07	-1.64984	-0.490701	3.61411e-05	-1.68431	-0.453587
168788425	chr3:168788425:A:G	5.59017e-07	-1.55601e-10	-1.08504	0.000102424	-1.55601e-10	-1.09621
168788574	chr3:168788574:C:G	4.34038e-07	-1.33809	-3.55835e-10	9.32556e-05	-1.18998	-3.55835e-10
168788591	chr3:168788591:T:C	5.83263e-07	-1.55601e-10	-1.04258	0.000108456	-1.55601e-10	-1.03898
168789300	chr3:168789300:A:T	1.62984e-07	-1.60304	-0.714529	2.97801e-05	-1.64817	-0.683311
168789691	chr3:168789691:T:C	7.41607e-07	-1.55601e-10	-0.802404	0.000137716	-1.55601e-10	-0.800131
168789877	chr3:168789877:G:A	4.8697e-07	-1.55601e-10	-1.22302	9.23397e-05	-1.55601e-10	-1.19985
168790076	chr3:168790076:A:G	8.53045e-07	-1.55601e-10	-0.662411	0.000154359	-1.55601e-10	-0.686043
168790534	chr3:168790534:T:G	1.39109e-07	-1.56246	-0.913505	2.61656e-05	-1.56855	-0.892327
168791089	chr3:168791089:G:T	9.76416e-07	-1.55601e-10	-0.527335	0.00018154	-1.55601e-10	-0.52385
168791425	chr3:168791425:T:C	4.34512e-07	-1.55601e-10	-1.337	8.0233e-05	-1.55601e-10	-1.34039
168792170	chr3:168792170:A:G	4.66018e-07	-1.55601e-10	-1.267	8.62864e-05	-1.55601e-10	-1.26765
168792550	chr3:168792550:G:A	7.67461e-08	-1.72263	-1.34809	1.44766e-05	-1.70586	-1.34693
168793247	chr3:168793247:T:A	1.78366e-07	-1.57025	-0.657134	3.27653e-05	-1.60659	-0.62936
168793278	chr3:168793278:C:T	6.44314e-07	-1.55601e-10	-0.943037	0.000115736	-1.55601e-10	-0.974012
168794074	chr3:168794074:G:C	9.84872e-08	-1.70688	-1.11442	1.76415e-05	-1.72033	-1.13474
168794155	chr3:168794155:C:A	4.25175e-07	-1.55601e-10	-1.35872	7.86572e-05	-1.55601e-10	-1.36023
168794326	chr3:168794326:G:A	3.84082e-07	-1.55403	0.0936658	7.1479e-05	-1.59142	0.135505
168794331	chr3:168794331:G:C	9.7811e-07	-1.55601e-10	-0.525601	0.000181862	-1.55601e-10	-0.522078
168794542	chr3:168794542:T:C	9.777e-07	-1.55601e-10	-0.52602	0.000181785	-1.55601e-10	-0.522498
168794636	chr3:168794636:C:T	2.16242e-07	-1.56595	-0.468878	3.94904e-05	-1.61696	-0.432309
168794639	chr3:168794639:T:C	3.23954e-07	-1.63062	-3.55835e-10	5.71931e-05	-1.67889	-3.55835e-10
168794845	chr3:168794845:T:G	7.53659e-08	-1.72806	-1.36081	1.40748e-05	-1.72025	-1.36069
168795507	chr3:168795507:G:A	1.48682e-07	-1.16115	-1.24826	2.3958e-05	-1.30982	-1.2392
168795728	chr3:168795728:T:C	7.36261e-07	-1.55601e-10	-0.809638	0.000136716	-1.55601e-10	-0.807421
168796049	chr3:168796049:A:G	7.53637e-08	-1.72809	-1.36081	1.40721e-05	-1.72044	-1.36069
168796491	chr3:168796491:C:T	7.75646e-08	-1.72771	-1.3324	1.45278e-05	-1.71859	-1.33067
168796937	chr3:168796937:A:T	4.24547e-07	-1.55601e-10	-1.3602	7.86084e-05	-1.55601e-10	-1.36085
168797010	chr3:168797010:G:A	8.96857e-07	-1.55601e-10	-0.612327	0.000166783	-1.55601e-10	-0.608633
168797015	chr3:168797015:A:G	2.95888e-07	-1.72124	-3.55835e-10	5.85962e-05	-1.65465	-3.55835e-10
168797044	chr3:168797044:G:A	5.04984e-07	-1.58543	0.398731	9.46262e-05	-1.61921	0.443818
168797339	chr3:168797339:A:G	2.96021e-07	-1.72079	-3.55835e-10	5.70238e-05	-1.68186	-3.55835e-10
168797748	chr3:168797748:A:G	3.33883e-07	-1.60043	-3.55835e-10	5.88342e-05	-1.6506	-3.55835e-10
168797943	chr3:168797943:G:C	3.74228e-07	-1.48636	-3.55835e-10	7.87525e-05	-1.35901	-3.55835e-10
168798149	chr3:168798149:TGAATCAAA:T	3.5777e-07	-0.39669	-1.13464	3.54896e-05	-1.02262	-1.13346
168798362	chr3:168798362:A:G	2.34523e-07	-0.803733	-1.14994	2.60587e-05	-1.31313	-1.15185
168798801	chr3:168798801:A:C	7.58442e-08	-1.72171	-1.36083	1.43013e-05	-1.70425	-1.36072
168799022	chr3:168799022:T:G	5.61213e-07	-1.55601e-10	-1.08112	0.000104323	-1.55601e-10	-1.07783
168799328	chr3:168799328:A:ATGTCTTTT	1.38292e-07	-1.56972	-0.912138	2.6035e-05	-1.57494	-0.890936
168799589	chr3:168799589:G:A	2.41829e-07	-0.824139	-1.09885	2.7046e-05	-1.32688	-1.10091
168800248	chr3:168800248:G:A	4.24374e-07	-1.55601e-10	-1.36061	7.86092e-05	-1.55601e-10	-1.36084
168801023	chr3:168801023:A:G	4.25002e-07	-1.55601e-10	-1.35913	7.86263e-05	-1.55601e-10	-1.36062
168801061	chr3:168801061:C:A	2.14999e-07	-1.54473	-0.495861	3.91181e-05	-1.59912	-0.459623
168801095	chr3:168801095:C:A	2.30724e-07	-1.54937	-0.420625	4.2094e-05	-1.60306	-0.38236
168801593	chr3:168801593:A:T	7.57563e-08	-1.72285	-1.36085	1.42718e-05	-1.70622	-1.36082
168801831	chr3:168801831:A:G	2.39581e-07	-1.55229	-0.380039	4.3742e-05	-1.60569	-0.341331
168801865	chr3:168801865:GC:G	7.62036e-08	-1.71817	-1.35965	1.4417e-05	-1.69751	-1.35941
168802647	chr3:168802647:T:C	7.58371e-08	-1.72263	-1.36001	1.42927e-05	-1.70577	-1.35981
168802942	chr3:168802942:A:G	4.243e-07	-1.55601e-10	-1.36078	7.862e-05	-1.55601e-10	-1.3607
168802984	chr3:168802984:C:T	9.2784e-07	-1.55601e-10	-0.578364	0.000172451	-1.55601e-10	-0.57521
168803055	chr3:168803055:G:A	2.03203e-07	-1.5751	-0.521919	3.71602e-05	-1.62436	-0.485731
168803113	chr3:168803113:G:A	2.12601e-07	-1.58316	-0.468648	3.89912e-05	-1.6305	-0.431488
168804772	chr3:168804772:A:G	7.7974e-07	-1.55601e-10	-0.752263	0.000144878	-1.55601e-10	-0.749436
168805494	chr3:168805494:A:G	4.24273e-07	-1.55601e-10	-1.36085	7.86314e-05	-1.55601e-10	-1.36055
168806312	chr3:168806312:G:A	2.15564e-07	-1.5802	-0.45777	3.95013e-05	-1.62859	-0.420402
168806648	chr3:168806648:C:T	2.94806e-07	-1.72491	-3.55835e-10	5.64874e-05	-1.69131	-3.55835e-10
168806829	chr3:168806829:C:A	1.79699e-07	-1.72647	-0.493465	3.29876e-05	-1.72716	-0.502027
168807020	chr3:168807020:G:A	4.35416e-07	-1.55601e-10	-1.33492	8.09338e-05	-1.55601e-10	-1.33169
168807415	chr3:168807415:A:G	8.00371e-07	-1.55601e-10	-0.726149	0.000148718	-1.55601e-10	-0.723274
168807880	chr3:168807880:G:A	8.39773e-07	-1.55601e-10	-0.678091	0.000151871	-1.55601e-10	-0.702293
168808125	chr3:168808125:G:T	8.47138e-08	-1.72555	-1.24639	1.56157e-05	-1.72778	-1.24927
168808543	chr3:168808543:C:A	4.66256e-07	-1.57798	0.311488	8.70379e-05	-1.61276	0.353781
168809517	chr3:168809517:G:A	8.40134e-07	-1.55601e-10	-0.677662	0.000151936	-1.55601e-10	-0.701866
168809560	chr3:168809560:A:G	4.54868e-07	-1.55601e-10	-1.29122	8.43976e-05	-1.55601e-10	-1.28979
168809854	chr3:168809854:A:T	7.74156e-08	-1.72755	-1.33449	1.45107e-05	-1.71778	-1.33266
168810215	chr3:168810215:T:C	2.81138e-06	-1.55601e-10	0.530206	0.000606907	-1.55601e-10	0.683052
168810425	chr3:168810425:C:T	7.60955e-08	-1.72691	-1.35233	1.49854e-05	-1.66659	-1.35166
168810867	chr3:168810867:G:A	4.2241e-07	-1.60764	0.242389	7.91356e-05	-1.63867	0.284504
168811107	chr3:168811107:C:T	5.68943e-07	-1.55601e-10	-1.06744	0.000105923	-1.55601e-10	-1.06261
168811394	chr3:168811394:C:T	7.63494e-08	-1.72101	-1.35489	1.44217e-05	-1.70273	-1.35386
168811680	chr3:168811680:C:T	7.55786e-08	-1.72824	-1.35781	1.40645e-05	-1.72352	-1.35816
168812000	chr3:168812000:A:G	2.63836e-07	-0.889009	-0.946886	3.0283e-05	-1.36415	-0.950585
168812652	chr3:168812652:G:A	7.56669e-08	-1.72811	-1.35677	1.41163e-05	-1.72048	-1.35752
168812671	chr3:168812671:A:G	4.96033e-07	-1.61393	0.409348	9.30674e-05	-1.64448	0.452481
168813269	chr3:168813269:T:C	8.78614e-08	-1.58205	-1.35341	1.47236e-05	-1.68064	-1.35523
168813499	chr3:168813499:CA:C	4.25231e-07	-1.55601e-10	-1.35859	7.86605e-05	-1.55601e-10	-1.36018
168813502	chr3:168813502:TA:T	4.25239e-07	-1.55601e-10	-1.35857	7.86614e-05	-1.55601e-10	-1.36017
168813710	chr3:168813710:C:G	2.99911e-07	-1.70774	-3.55835e-10	5.46977e-05	-1.7235	-3.55835e-10
168813824	chr3:168813824:G:A	4.80255e-07	-1.55601e-10	-1.23691	8.85804e-05	-1.55601e-10	-1.24141
168814048	chr3:168814048:G:A	3.73748e-07	-1.60645	0.118805	6.94718e-05	-1.65032	0.165919
168814764	chr3:168814764:T:G	1.44464e-07	-1.52768	-0.910515	2.7176e-05	-1.5337	-0.889286
168815226	chr3:168815226:AAAAAT:A	1.51673e-06	-1.55601e-10	-0.0869082	0.000282118	-1.55601e-10	-0.0829988
168815367	chr3:168815367:T:C	7.54004e-08	-1.72794	-1.36047	1.40861e-05	-1.71954	-1.3606
168815450	chr3:168815450:G:T	2.95452e-07	-1.72272	-3.55835e-10	5.5638e-05	-1.70646	-3.55835e-10
168815948	chr3:168815948:A:T	1.1259e-07	-1.47987	-1.2076	2.1342e-05	-1.4612	-1.20344
168816392	chr3:168816392:T:G	3.58681e-07	-1.52879	-3.55835e-10	6.76996e-05	-1.51024	-3.55835e-10
168816459	chr3:168816459:C:A	1.16073e-07	-1.46366	-1.19334	2.20684e-05	-1.44445	-1.18673
168817775	chr3:168817775:C:T	8.95727e-07	-1.38854	0.774953	0.000167733	-1.43623	0.833274
168818229	chr3:168818229:C:T	2.22273e-07	-0.9256	-1.08172	2.56685e-05	-1.39507	-1.08499
168818552	chr3:168818552:C:T	7.56536e-08	-1.72784	-1.35722	1.41517e-05	-1.71905	-1.35644
168818578	chr3:168818578:C:A	1.34381e-07	-1.46663	-1.04391	2.55871e-05	-1.44767	-1.03556
168818829	chr3:168818829:T:G	1.49445e-07	-1.49276	-0.911533	2.80998e-05	-1.49924	-0.890324
168819592	chr3:168819592:C:T	6.20337e-07	-1.4104	0.429444	0.000115768	-1.45747	0.483734
168819982	chr3:168819982:T:C	7.29413e-06	-1.55601e-10	1.4836	0.00150951	-1.55601e-10	1.59421
168820350	chr3:168820350:T:A	2.94781e-06	-1.55601e-10	0.577594	0.000637501	-1.55601e-10	0.732232
168820719	chr3:168820719:TG:T	3.69758e-07	-1.49838	-3.55835e-10	7.75911e-05	-1.37387	-3.55835e-10
168820729	chr3:168820729:A:G	1.42152e-07	-1.54131	-0.913017	2.67501e-05	-1.54695	-0.891834
168820755	chr3:168820755:A:G	1.03572e-07	-1.41869	-1.35226	1.96104e-05	-1.39798	-1.35129
168820845	chr3:168820845:C:T	1.37471e-07	-1.60265	-0.885154	2.38525e-05	-1.66786	-0.885581
168822443	chr3:168822443:C:T	4.37752e-07	-1.55601e-10	-1.32957	8.08316e-05	-1.55601e-10	-1.33296
168822509	chr3:168822509:G:A	1.00716e-07	-1.44883	-1.35009	1.90508e-05	-1.42919	-1.34903
168823721	chr3:168823721:C:T	2.96835e-07	-1.71805	-3.55835e-10	5.95015e-05	-1.63932	-3.55835e-10
168823982	chr3:168823982:T:C	4.91765e-07	-1.55601e-10	-1.21322	9.13346e-05	-1.55601e-10	-1.21079
168824363	chr3:168824363:T:C	5.54338e-07	-1.60944	0.515994	0.000103928	-1.63995	0.558318
168824486	chr3:168824486:T:C	3.37944e-07	-1.58834	-3.55835e-10	5.99069e-05	-1.63253	-3.55835e-10
168824501	chr3:168824501:C:T	1.21078e-07	-1.45303	-1.16175	2.29671e-05	-1.4338	-1.15746
168824945	chr3:168824945:G:A	6.17397e-07	-1.55601e-10	-0.985711	0.000111628	-1.55601e-10	-1.01015
168826389	chr3:168826389:A:G	1.8302e-07	-1.39004	-0.811586	2.66576e-05	-1.6229	-0.819345
168826445	chr3:168826445:A:G	3.06733e-06	-1.52229	2.13963	0.000583224	-1.55831	2.20156
168826846	chr3:168826846:C:A	5.61857e-07	-1.55601e-10	-1.07998	0.000103861	-1.55601e-10	-1.08227
168826994	chr3:168826994:G:A	3.44174e-07	-1.57008	-3.55835e-10	5.67366e-05	-1.6869	-3.55835e-10
168827151	chr3:168827151:G:A	9.80367e-08	-1.48169	-1.3442	1.85302e-05	-1.46319	-1.34274
168827333	chr3:168827333:A:C	3.98434e-07	-1.42368	-3.55835e-10	7.74242e-05	-1.37602	-3.55835e-10
168827344	chr3:168827344:A:T	9.8721e-07	-1.55601e-10	-0.516341	0.00018365	-1.55601e-10	-0.512292
168827645	chr3:168827645:G:C	9.92627e-08	-1.47391	-1.33955	1.87842e-05	-1.45517	-1.33714
168827910	chr3:168827910:G:A	4.23385e-06	-1.55601e-10	0.939644	0.000913535	-1.55601e-10	1.092
168827939	chr3:168827939:G:A	1.23696e-07	-1.51545	-1.07794	2.2821e-05	-1.52206	-1.07559
168829334	chr3:168829334:A:G	7.83306e-07	-1.55601e-10	-0.747699	0.000148305	-1.55601e-10	-0.72605
168829943	chr3:168829943:A:G	1.1088e-07	-1.48076	-1.22201	1.87494e-05	-1.57337	-1.22079
168830271	chr3:168830271:A:G	2.32893e-07	-0.878204	-1.08244	2.66437e-05	-1.35697	-1.0858
168830341	chr3:168830341:C:A	8.47237e-08	-1.71711	-1.25471	1.73124e-05	-1.63053	-1.24337
168830378	chr3:168830378:C:T	1.20518e-06	-0.316837	-3.55835e-10	0.000218264	-0.339619	-3.55835e-10
168830662	chr3:168830662:G:A	4.89197e-07	-1.55601e-10	-1.21846	8.96538e-05	-1.55601e-10	-1.22937
168830898	chr3:168830898:TTAAG:T	7.35617e-07	-1.55601e-10	-0.810514	0.000134689	-1.55601e-10	-0.822355
168831638	chr3:168831638:T:C	2.67241e-06	-1.55601e-10	0.479512	0.000574163	-1.55601e-10	0.62759
168832330	chr3:168832330:C:T	5.18214e-07	-1.5927	0.431862	9.70148e-05	-1.62553	0.475067
168832756	chr3:168832756:A:G	1.48779e-07	-1.49994	-0.90882	2.79807e-05	-1.50617	-0.887641
168832944	chr3:168832944:A:G	1.01083e-06	-1.55601e-10	-0.4927	0.000203442	-1.55601e-10	-0.409945
168833011	chr3:168833011:G:A	1.27937e-07	-1.43176	-1.12792	2.43518e-05	-1.41214	-1.12058
168833498	chr3:168833498:A:G	5.83558e-07	-1.58834	0.546262	0.000108424	-1.62103	0.581756
168833505	chr3:168833505:C:T	6.13258e-07	-1.55601e-10	-0.992438	0.000117228	-1.55601e-10	-0.961205
168834108	chr3:168834108:T:C	4.73187e-07	-1.25173	-3.55835e-10	0.000102788	-1.09266	-3.55835e-10
168834393	chr3:168834393:C:T	1.21473e-06	-1.55601e-10	-0.308944	0.00022482	-1.55601e-10	-0.310026
168834444	chr3:168834444:C:T	2.6588e-07	-0.718764	-1.10942	2.88578e-05	-1.25034	-1.1126
168834521	chr3:168834521:C:T	9.54656e-08	-1.71346	-1.139	1.73329e-05	-1.71524	-1.15747
168834707	chr3:168834707:G:C	1.01724e-06	-0.486374	-3.55835e-10	0.000180851	-0.527649	-3.55835e-10
168834725	chr3:168834725:C:T	1.01597e-07	-1.47496	-1.31525	1.92149e-05	-1.45653	-1.31311
168835110	chr3:168835110:C:T	1.50751e-07	-1.4714	-0.924194	2.83437e-05	-1.47755	-0.903371
168835287	chr3:168835287:G:A	7.43246e-07	-1.55601e-10	-0.800196	0.000137559	-1.55601e-10	-0.801275
168835624	chr3:168835624:G:A	9.63542e-08	-1.71503	-1.12816	1.75402e-05	-1.71372	-1.14711
168835723	chr3:168835723:C:T	9.48616e-07	-1.40742	0.851204	0.000178083	-1.45296	0.909879
168835766	chr3:168835766:G:A	4.80556e-07	-1.58659	0.350315	8.98127e-05	-1.61993	0.392328
168836771	chr3:168836771:G:A	6.72081e-06	-1.55601e-10	1.40174	0.00141043	-1.55601e-10	1.52632
168836828	chr3:168836828:C:T	9.58787e-08	-1.71635	-1.13178	1.75145e-05	-1.71167	-1.15063
168837254	chr3:168837254:T:C	1.27914e-06	-1.55601e-10	-0.257278	0.000236776	-1.55601e-10	-0.258211
168837476	chr3:168837476:A:G	2.37424e-07	-0.819393	-1.12198	2.65079e-05	-1.32156	-1.12633
168837683	chr3:168837683:A:G	1.12778e-07	-1.38741	-1.29839	2.14384e-05	-1.36665	-1.29349
168837695	chr3:168837695:T:C	4.98485e-07	-1.55601e-10	-1.19965	9.25927e-05	-1.55601e-10	-1.19711
168838703	chr3:168838703:A:G	4.31756e-07	-1.55601e-10	-1.34336	7.98081e-05	-1.55601e-10	-1.3457
168839207	chr3:168839207:T:C	2.43933e-07	-0.762245	-1.15208	2.67782e-05	-1.28162	-1.15612
168839430	chr3:168839430:A:G	5.66583e-07	-1.55601e-10	-1.0716	0.000102471	-1.55601e-10	-1.09574
168840558	chr3:168840558:G:A	9.16344e-08	-1.72115	-1.17227	1.69578e-05	-1.70481	-1.18978
168840719	chr3:168840719:A:G	4.27986e-07	-1.55601e-10	-1.35213	7.91899e-05	-1.55601e-10	-1.35348
168840872	chr3:168840872:C:T	5.81819e-07	-1.55601e-10	-1.04506	0.000105374	-1.55601e-10	-1.06781
168841477	chr3:168841477:T:C	1.22403e-06	-1.55601e-10	-0.301318	0.000226568	-1.55601e-10	-0.302281
168842091	chr3:168842091:A:ATGAT	4.4142e-07	-1.55601e-10	-1.32123	8.09779e-05	-1.55601e-10	-1.33115
168842480	chr3:168842480:T:C	8.06811e-08	-1.72778	-1.29294	1.56577e-05	-1.67557	-1.29879
168842911	chr3:168842911:A:G	2.95505e-07	-1.72254	-3.55835e-10	5.56473e-05	-1.70629	-3.55835e-10
168843163	chr3:168843163:A:G	4.24599e-07	-1.55601e-10	-1.36008	7.87027e-05	-1.55601e-10	-1.35965
168843224	chr3:168843224:A:T	1.44478e-06	-1.38842	1.2529	0.000266157	-1.43645	1.29521
168843360	chr3:168843360:A:G	8.30055e-08	-1.72823	-1.26409	1.59831e-05	-1.68295	-1.27084
168843382	chr3:168843382:A:G	5.7024e-07	-1.55601e-10	-1.06517	0.000104856	-1.55601e-10	-1.07274
168843879	chr3:168843879:G:A	1.07026e-06	-1.40427	0.968705	0.000201015	-1.45061	1.02867
168844113	chr3:168844113:G:A	1.19366e-06	-1.55601e-10	-0.326441	0.000220928	-1.55601e-10	-0.327488
168844486	chr3:168844486:A:G	8.04162e-08	-1.72155	-1.30245	1.49911e-05	-1.70401	-1.31385
168846513	chr3:168846513:T:C	5.80406e-07	-1.55601e-10	-1.0475	0.000105125	-1.55601e-10	-1.07018
168846852	chr3:168846852:C:T	1.19081e-06	-1.55601e-10	-0.328833	0.000220398	-1.55601e-10	-0.329889
168847024	chr3:168847024:A:C	7.64934e-06	-1.55601e-10	1.53115	0.00158609	-1.55601e-10	1.64371
168847380	chr3:168847380:G:A	5.8999e-06	-1.55601e-10	1.27147	0.00128724	-1.55601e-10	1.43493
168847537	chr3:168847537:T:C	1.63896e-06	-1.34386	1.33446	0.000303971	-1.39548	1.38709
168847874	chr3:168847874:A:G	1.38144e-06	-1.38737	1.20703	0.00025787	-1.43435	1.26148
168847954	chr3:168847954:A:G	2.93897e-07	-1.72799	-3.55835e-10	5.50665e-05	-1.71678	-3.55835e-10
168848001	chr3:168848001:A:C	8.77029e-06	-1.55601e-10	1.6679	0.00182445	-1.55601e-10	1.78371
168848837	chr3:168848837:A:G	2.9382e-07	-1.72826	-3.55835e-10	5.46227e-05	-1.72487	-3.55835e-10
168850014	chr3:168850014:G:A	9.51286e-08	-1.70873	-1.14726	1.71277e-05	-1.71864	-1.16599
168850341	chr3:168850341:G:A	5.59615e-07	-1.55601e-10	-1.08397	0.0001015	-1.55601e-10	-1.10527
168850871	chr3:168850871:T:A	9.80783e-08	-1.61643	-1.20903	1.59733e-05	-1.72643	-1.22797
168850884	chr3:168850884:A:G	5.51166e-07	-1.55601e-10	-1.09919	0.000101432	-1.55601e-10	-1.10593
168851040	chr3:168851040:G:A	4.71484e-07	-1.55601e-10	-1.25534	8.70275e-05	-1.55601e-10	-1.2591
168851168	chr3:168851168:C:A	6.01463e-07	-1.55601e-10	-1.01186	0.000114867	-1.55601e-10	-0.981547
168851512	chr3:168851512:A:G	3.77784e-07	-1.4769	-3.55835e-10	5.71136e-05	-1.68028	-3.55835e-10
168851558	chr3:168851558:C:T	4.08855e-06	-1.55601e-10	0.904722	0.00086772	-1.55601e-10	1.04054
168852333	chr3:168852333:TTTC:T	4.33481e-07	-1.55601e-10	-1.33938	8.05173e-05	-1.55601e-10	-1.33685
168852615	chr3:168852615:G:C	1.27005e-07	-1.54951	-1.01749	2.3934e-05	-1.53715	-1.01287
168853019	chr3:168853019:AATTT:A	2.66423e-07	-1.37594	-0.450196	4.50349e-05	-1.49745	-0.420438
168853376	chr3:168853376:G:A	8.86089e-08	-1.5984	-1.32859	1.47359e-05	-1.70244	-1.3326
168853412	chr3:168853412:GT:G	8.91023e-08	-1.60793	-1.31351	1.67639e-05	-1.59581	-1.31029
168855196	chr3:168855196:T:C	4.76045e-07	-1.55601e-10	-1.24571	8.83999e-05	-1.55601e-10	-1.24345
168855622	chr3:168855622:A:G	4.90755e-06	-1.55601e-10	1.08731	0.0010077	-1.55601e-10	1.1901
168856539	chr3:168856539:G:T	5.57703e-07	-1.55866	0.471267	0.00011012	-1.64206	0.618307
168856546	chr3:168856546:T:G	9.6097e-07	-1.51712	0.973838	0.00018571	-1.61174	1.1106
168856579	chr3:168856579:G:A	7.44487e-07	-1.55601e-10	-0.798528	0.000143317	-1.55601e-10	-0.760269
168856762	chr3:168856762:C:T	1.30126e-06	-1.55601e-10	-0.240136	0.000240518	-1.55601e-10	-0.242527
168856824	chr3:168856824:A:G	1.12354e-07	-1.63243	-1.05713	2.05126e-05	-1.66688	-1.03741
168857157	chr3:168857157:A:T	8.4223e-07	-1.55601e-10	-0.675171	0.000161025	-1.55601e-10	-0.643764
168857663	chr3:168857663:C:A	1.09733e-06	-1.58878	1.1782	0.000207238	-1.62111	1.22965
168857711	chr3:168857711:A:G	9.0579e-07	-1.58909	0.986672	0.00017086	-1.622	1.03752
168857731	chr3:168857731:A:G	1.22919e-06	-1.55601e-10	-0.297116	0.000227214	-1.55601e-10	-0.299432
168858759	chr3:168858759:C:T	1.19143e-06	-1.19716	0.868845	0.000170322	-1.47256	0.884929
168858812	chr3:168858812:G:A	4.64082e-07	-1.55601e-10	-1.27116	8.64678e-05	-1.55601e-10	-1.26555
168858936	chr3:168858936:A:G	1.08446e-06	-1.58161	1.15923	0.000204728	-1.61507	1.21143
168858948	chr3:168858948:C:T	1.02719e-06	-1.56515	1.08852	0.000193503	-1.60063	1.1406
168859096	chr3:168859096:T:C	1.04148e-07	-1.60606	-1.15935	1.88669e-05	-1.64558	-1.14233
168859278	chr3:168859278:T:A	4.91388e-07	-1.55601e-10	-1.21399	8.96611e-05	-1.55601e-10	-1.22929
168860031	chr3:168860031:C:A	2.79183e-06	-1.59889	2.12212	0.000537104	-1.63484	2.19571
168860495	chr3:168860495:G:A	1.0152e-07	-1.60145	-1.18952	1.70687e-05	-1.72588	-1.16219
168860545	chr3:168860545:A:G	1.07549e-06	-1.4943	1.06361	0.000204048	-1.54219	1.13522
168860923	chr3:168860923:G:A	8.2108e-08	-1.66458	-1.33861	1.42885e-05	-1.72411	-1.34176
168861162	chr3:168861162:T:C	1.20061e-07	-1.37436	-1.24886	1.96623e-05	-1.49977	-1.24686
168861849	chr3:168861849:T:C	4.65331e-07	-1.55601e-10	-1.26847	8.71685e-05	-1.55601e-10	-1.25748
168861927	chr3:168861927:G:A	5.16234e-07	-1.55601e-10	-1.16466	9.63668e-05	-1.55601e-10	-1.15716
168862049	chr3:168862049:G:A	2.93836e-07	-1.7282	-3.55835e-10	5.55728e-05	-1.70763	-3.55835e-10
168862112	chr3:168862112:C:T	2.98613e-07	-1.71208	-3.55835e-10	5.9469e-05	-1.63987	-3.55835e-10
168862158	chr3:168862158:A:G	5.00626e-07	-1.55601e-10	-1.19536	9.06301e-05	-1.55601e-10	-1.21854
168862278	chr3:168862278:C:T	5.12699e-07	-1.55601e-10	-1.17153	9.73609e-05	-1.55601e-10	-1.1469
168862467	chr3:168862467:T:C	7.16031e-07	-1.55601e-10	-0.8375	0.000133492	-1.55601e-10	-0.831283
168862481	chr3:168862481:A:G	1.55711e-06	-1.55601e-10	-0.0606384	0.000314927	-1.55601e-10	0.0270167
168862837	chr3:168862837:A:G	6.67467e-07	-1.55601e-10	-0.907733	0.000124402	-1.55601e-10	-0.901805
168863019	chr3:168863019:T:C	9.59264e-07	-1.55601e-10	-0.545057	0.000180551	-1.55601e-10	-0.52931
168863172	chr3:168863172:T:G	1.37021e-07	-1.40601	-1.08508	1.87461e-05	-1.70987	-1.08447
168863381	chr3:168863381:A:G	3.10455e-06	0.629402	-3.55835e-10	0.000768372	0.91895	-3.55835e-10
168863460	chr3:168863460:T:G	1.60653e-06	1.26969	-1.29908	0.000101272	0.203724	-1.31123
168863703	chr3:168863703:A:G	5.32514e-07	-0.0455209	-1.08809	0.000106091	0.047352	-1.10838
168864370	chr3:168864370:C:T	7.11745e-07	-1.55601e-10	-0.843504	0.00013302	-1.55601e-10	-0.834826
168865339	chr3:168865339:A:T	2.93816e-07	-1.72827	-3.55835e-10	6.60113e-05	-1.5355	-3.55835e-10
168865531	chr3:168865531:A:T	7.17538e-07	-1.55601e-10	-0.835398	0.000134105	-1.55601e-10	-0.826701
168865558	chr3:168865558:T:C	1.31154e-07	-1.35389	-1.18096	1.71614e-05	-1.69509	-1.18757
168865818	chr3:168865818:A:G	1.26604e-07	-1.38135	-1.1888	1.68995e-05	-1.70289	-1.19515
168866062	chr3:168866062:A:G	1.87585e-06	0.125596	-3.55835e-10	0.0004308	0.34032	-3.55835e-10
168866394	chr3:168866394:C:T	4.49699e-07	-1.55601e-10	-1.30264	8.45983e-05	-1.55601e-10	-1.28741
168866548	chr3:168866548:C:T	3.10804e-07	-1.07908	-0.592979	5.48891e-05	-1.1477	-0.572308
168867898	chr3:168867898:C:T	1.27103e-06	1.04854	-1.31218	7.73967e-05	-0.0570057	-1.31937
168868029	chr3:168868029:A:G	6.60542e-07	-1.55601e-10	-0.918163	0.0001233	-1.55601e-10	-0.910702
168868249	chr3:168868249:A:G	1.00483e-06	-1.55601e-10	-0.498645	0.000182649	-1.55601e-10	-0.51776
168868468	chr3:168868468:A:G	1.87964e-07	-1.68619	-0.488779	4.57141e-05	-1.39674	-0.506173
168868548	chr3:168868548:C:T	4.3607e-07	-1.55601e-10	-1.33342	8.05564e-05	-1.55601e-10	-1.33637
168868662	chr3:168868662:C:A	8.55481e-08	-1.67691	-1.28523	1.53701e-05	-1.70505	-1.28785
168869142	chr3:168869142:T:C	1.83615e-07	-1.71578	-0.482598	3.22374e-05	-1.71665	-0.535552
168869411	chr3:168869411:A:G	1.70338e-07	-1.17052	-1.10291	2.03071e-05	-1.63656	-1.07779
168869807	chr3:168869807:G:A	5.08118e-07	-1.55601e-10	-1.18051	9.21621e-05	-1.55601e-10	-1.20178
168869920	chr3:168869920:AT:A	7.72439e-07	-1.55601e-10	-0.761671	0.000145559	-1.55601e-10	-0.744744
168869921	chr3:168869921:T:A	3.75928e-07	-1.48182	-3.55835e-10	5.45782e-05	-1.72569	-3.55835e-10
168869924	chr3:168869924:T:A	9.42036e-07	-1.55601e-10	-0.56318	0.000171896	-1.55601e-10	-0.578437
168870079	chr3:168870079:TA:T	1.21842e-07	-1.2498	-1.3587	2.4447e-05	-1.17094	-1.35788
168871296	chr3:168871296:A:T	6.74662e-07	-1.55601e-10	-0.897011	0.000123824	-1.55601e-10	-0.906462
168872010	chr3:168872010:A:G	3.68429e-07	-1.14171	-0.360266	4.41448e-05	-1.61632	-0.321532
168872091	chr3:168872091:T:C	9.65822e-08	-1.5878	-1.25303	1.72748e-05	-1.61088	-1.2652
168872136	chr3:168872136:G:A	2.38407e-07	-1.02957	-0.907676	2.45806e-05	-1.66546	-0.857901
168873322	chr3:168873322:T:G	4.26577e-06	0.947155	-3.55835e-10	0.000183853	-0.511189	-3.55835e-10
168874448	chr3:168874448:T:C	2.21215e-07	-1.16793	-0.84416	2.53671e-05	-1.69796	-0.793909
168875103	chr3:168875103:C:T	5.08086e-07	-1.55601e-10	-1.18057	9.55496e-05	-1.55601e-10	-1.16568
168875267	chr3:168875267:A:G	4.0651e-07	-0.217906	-1.18571	6.26812e-05	-0.409365	-1.1779
168875863	chr3:168875863:A:T	3.1751e-07	-1.65071	-3.55835e-10	5.5704e-05	-1.70527	-3.55835e-10
168876198	chr3:168876198:C:T	1.29034e-07	-1.23726	-1.31389	1.61046e-05	-1.63614	-1.31008
168876339	chr3:168876339:T:C	4.1749e-07	-0.164323	-1.21264	6.40426e-05	-0.358321	-1.20745
168876349	chr3:168876349:T:C	1.3492e-07	-1.29975	-1.20678	1.75812e-05	-1.67896	-1.17954
168877063	chr3:168877063:G:A	4.68204e-07	0.0734666	-1.33579	6.98676e-05	-0.133601	-1.34512
168877219	chr3:168877219:G:A	2.2765e-07	-0.656381	-1.32703	2.68846e-05	-1.12167	-1.3121
168877517	chr3:168877517:A:G	1.15487e-07	-1.32749	-1.33458	3.98735e-05	-0.704657	-1.33495
168877682	chr3:168877682:A:G	9.41126e-08	-1.51887	-1.34787	1.95484e-05	-1.4071	-1.34533
168878379	chr3:168878379:T:TA	6.8007e-07	-1.55601e-10	-0.889028	0.000132622	-1.55601e-10	-0.837818
168878741	chr3:168878741:T:G	4.29457e-07	-1.55601e-10	-1.3487	7.99185e-05	-1.55601e-10	-1.34432
168878852	chr3:168878852:T:C	4.30332e-07	-1.55601e-10	-1.34667	8.01073e-05	-1.55601e-10	-1.34196
168879076	chr3:168879076:G:A	5.59217e-07	-1.08469	-3.55835e-10	5.91994e-05	-1.64441	-3.55835e-10
168879079	chr3:168879079:G:A	6.96762e-07	-1.55601e-10	-0.86478	0.00012954	-1.55601e-10	-0.861333
168879265	chr3:168879265:A:G	4.31177e-07	-1.55601e-10	-1.34471	8.0458e-05	-1.55601e-10	-1.33759
168879366	chr3:168879366:A:G	4.47913e-07	-0.0917725	-1.21485	8.45653e-05	-0.0842537	-1.20355
168879398	chr3:168879398:A:G	1.40631e-06	-0.162497	-3.55835e-10	0.000132817	-0.83635	-3.55835e-10
168879695	chr3:168879695:A:G	1.2982e-06	-1.55601e-10	-0.242493	0.000248031	-1.55601e-10	-0.21177
168880129	chr3:168880129:C:T	4.24429e-07	-1.55601e-10	-1.36048	7.8662e-05	-1.55601e-10	-1.36016
168880173	chr3:168880173:CAGAG:C	4.76141e-07	-1.24551	-3.55835e-10	9.77593e-05	-1.14282	-3.55835e-10
168880313	chr3:168880313:G:A	4.96022e-07	-1.55601e-10	-1.2046	9.17366e-05	-1.55601e-10	-1.2064
168880395	chr3:168880395:G:A	1.93792e-06	0.158145	-3.55835e-10	0.000581338	0.640008	-3.55835e-10
168881048	chr3:168881048:G:A	1.67153e-06	-1.55601e-10	0.0102708	0.000304071	-1.55601e-10	-0.00806207
168881252	chr3:168881252:G:A	6.87393e-06	-1.55601e-10	1.42427	0.00146056	-1.55601e-10	1.56125
168881439	chr3:168881439:T:C	1.7312e-06	0.121032	-0.0756859	9.67436e-05	-1.20394	0.0506815
168881741	chr3:168881741:G:A	4.29613e-07	-1.55601e-10	-1.34834	7.96796e-05	-1.55601e-10	-1.34731
168882105	chr3:168882105:C:G	4.24272e-07	-1.55601e-10	-1.36085	7.86132e-05	-1.55601e-10	-1.36079
168882606	chr3:168882606:A:G	5.17142e-07	-1.55601e-10	-1.1629	9.70952e-05	-1.55601e-10	-1.14963
168882655	chr3:168882655:A:G	7.08574e-07	-1.55601e-10	-0.847969	0.000138255	-1.55601e-10	-0.796225
168883579	chr3:168883579:T:C	4.72357e-07	-1.55601e-10	-1.25349	8.83831e-05	-1.55601e-10	-1.24364
168883788	chr3:168883788:T:C	7.00011e-07	-1.55601e-10	-0.860127	0.000136606	-1.55601e-10	-0.808225
168884798	chr3:168884798:A:G	7.0048e-07	-1.55601e-10	-0.859458	0.00013328	-1.55601e-10	-0.83287
168884920	chr3:168884920:A:C	7.39806e-07	-1.55601e-10	-0.804835	0.000131587	-1.55601e-10	-0.845655
168885043	chr3:168885043:A:G	4.24289e-07	-1.55601e-10	-1.36081	7.86629e-05	-1.55601e-10	-1.36015
168885086	chr3:168885086:A:G	4.33028e-07	-1.55601e-10	-1.34042	8.00129e-05	-1.55601e-10	-1.34314
168885139	chr3:168885139:T:A	1.16492e-06	-1.55601e-10	-0.350818	0.000231772	-1.55601e-10	-0.27957
168885388	chr3:168885388:G:C	4.24815e-07	-1.55601e-10	-1.35957	7.89399e-05	-1.55601e-10	-1.35664
168885614	chr3:168885614:A:C	3.36927e-07	-1.59136	-3.55835e-10	5.94526e-05	-1.64015	-3.55835e-10
168885625	chr3:168885625:G:A	1.83999e-07	-1.12603	-1.07026	2.31524e-05	-1.51797	-1.06526
168885682	chr3:168885682:C:T	8.94902e-07	-1.55601e-10	-0.614509	0.000162694	-1.55601e-10	-0.633453
168885885	chr3:168885885:T:G	4.58096e-07	-1.55601e-10	-1.28414	8.45795e-05	-1.55601e-10	-1.28763
168886711	chr3:168886711:C:T	4.18989e-07	-0.0153444	-1.35803	3.40156e-05	-0.837966	-1.36054
168887286	chr3:168887286:C:T	2.07008e-06	0.961274	-0.737153	3.93924e-05	-1.35571	-0.696045
168887485	chr3:168887485:A:G	5.33363e-07	-1.55601e-10	-1.13202	9.87181e-05	-1.55601e-10	-1.13306
168887611	chr3:168887611:A:G	4.26394e-07	-0.325447	-1.03041	0.000114085	0.0455509	-1.03393
168888254	chr3:168888254:T:C	7.69832e-06	2.52537	-0.98784	7.35671e-05	-0.442928	-0.984199
168888501	chr3:168888501:G:T	2.81105e-06	1.06438	-0.534286	5.04612e-05	-1.31778	-0.48634
168888504	chr3:168888504:T:TGAGAGCTACAGTCAGTGAAAGTAGCCAAAGAG	4.43442e-07	-1.55601e-10	-1.31666	8.20174e-05	-1.55601e-10	-1.31839
168888995	chr3:168888995:CAGTT:C	3.20224e-07	-0.77867	-0.863531	2.58108e-05	-1.65674	-0.81779
168889804	chr3:168889804:T:C	4.78228e-07	-1.55601e-10	-1.24114	9.01352e-05	-1.55601e-10	-1.22401
168890081	chr3:168890081:C:T	4.96896e-07	-1.55601e-10	-1.20284	9.38862e-05	-1.55601e-10	-1.18324
168890117	chr3:168890117:G:C	4.48405e-07	-1.55601e-10	-1.30553	8.25469e-05	-1.55601e-10	-1.31196
168890970	chr3:168890970:A:C	6.73785e-07	-1.55601e-10	-0.898313	0.000123992	-1.55601e-10	-0.905111
168891029	chr3:168891029:A:G	4.63754e-07	-1.55601e-10	-1.27187	8.71989e-05	-1.55601e-10	-1.25713
168891434	chr3:168891434:T:C	5.03825e-07	-0.328682	-0.860312	0.000141638	0.0726275	-0.844678
168891687	chr3:168891687:T:C	5.31814e-07	-0.245097	-0.889833	0.00015012	0.160632	-0.874518
168891936	chr3:168891936:A:T	5.53603e-07	-0.254777	-0.839998	0.000156053	0.149058	-0.824186
168891981	chr3:168891981:G:A	5.6274e-07	-1.55601e-10	-1.07841	0.000104745	-1.55601e-10	-1.0738
168891994	chr3:168891994:G:A	2.30489e-06	1.25683	-0.925264	3.50044e-05	-1.25357	-0.916284
168892084	chr3:168892084:A:G	5.14195e-07	-0.275918	-0.892703	0.000143831	0.121108	-0.877795
168892264	chr3:168892264:TGA:T	5.21572e-07	-0.217444	-0.936932	0.000146919	0.187213	-0.922656
168892412	chr3:168892412:A:T	1.24466e-06	-1.55601e-10	-0.284607	0.000248793	-1.55601e-10	-0.208701
168892436	chr3:168892436:T:C	1.83993e-06	0.78036	-0.674102	3.98605e-05	-1.40908	-0.630853
168892739	chr3:168892739:A:G	4.60048e-07	-1.55601e-10	-1.27989	8.49305e-05	-1.55601e-10	-1.28349
168892807	chr3:168892807:A:G	5.91724e-07	-1.55601e-10	-1.02818	0.000109146	-1.55601e-10	-1.03264
168893069	chr3:168893069:A:G	1.00671e-05	2.88085	-1.07504	8.22046e-05	-0.245024	-1.07109
168893596	chr3:168893596:TGGGA:T	7.09968e-07	-0.846004	-3.55835e-10	8.57124e-05	-1.27433	-3.55835e-10
168893600	chr3:168893600:A:ATCCC	7.09269e-07	-0.846989	-3.55835e-10	8.56523e-05	-1.27503	-3.55835e-10
168893642	chr3:168893642:A:G	5.80174e-07	-1.55601e-10	-1.0479	0.000107038	-1.55601e-10	-1.05214
168893811	chr3:168893811:T:C	4.2506e-07	-1.55601e-10	-1.35899	7.87084e-05	-1.55601e-10	-1.35957
168893864	chr3:168893864:A:C	1.60738e-06	-1.55601e-10	-0.0288615	0.000290296	-1.55601e-10	-0.0544238
168893940	chr3:168893940:T:C	4.52951e-07	-1.55601e-10	-1.29544	8.51051e-05	-1.55601e-10	-1.28144
168893949	chr3:168893949:T:C	4.56978e-07	-1.55601e-10	-1.28659	8.58216e-05	-1.55601e-10	-1.27305
168894033	chr3:168894033:A:C	3.60317e-07	-0.535426	-0.988812	9.80391e-05	-0.166193	-0.973765
168894326	chr3:168894326:G:A	3.27546e-07	-0.287397	-1.3322	8.87226e-05	0.0859122	-1.32572
168894421	chr3:168894421:A:G	3.08766e-07	-0.350116	-1.32852	8.29588e-05	0.0146955	-1.32168
168894586	chr3:168894586:A:G	2.31617e-06	1.0218	-0.685356	4.16057e-05	-1.32732	-0.669771
168894650	chr3:168894650:C:T	4.68638e-07	-1.55601e-10	-1.26139	8.81854e-05	-1.55601e-10	-1.24588
168894709	chr3:168894709:C:T	2.25024e-06	0.95761	-0.650041	4.20964e-05	-1.35131	-0.63405
168895273	chr3:168895273:A:G	3.39109e-07	-0.60986	-0.975041	9.12751e-05	-0.251753	-0.959693
168895397	chr3:168895397:C:A	9.05041e-07	-1.55601e-10	-0.603243	0.000175819	-1.55601e-10	-0.555872
168895543	chr3:168895543:T:C	4.24271e-07	-1.55601e-10	-1.36085	7.86894e-05	-1.55601e-10	-1.35982
168895562	chr3:168895562:G:A	3.5839e-07	-0.51442	-1.01518	9.78012e-05	-0.141665	-1.00072
168895577	chr3:168895577:ATATAT:A	3.35803e-07	-1.5947	-3.55835e-10	5.92261e-05	-1.64396	-3.55835e-10
168895956	chr3:168895956:C:A	1.02431e-05	2.76415	-0.941008	8.80299e-05	-0.311881	-0.935767
168896020	chr3:168896020:A:G	8.72488e-07	-1.55601e-10	-0.639874	0.000171751	-1.55601e-10	-0.579278
168896261	chr3:168896261:G:C	5.60172e-07	-1.55601e-10	-1.08298	0.000106653	-1.55601e-10	-1.05574
168896564	chr3:168896564:A:G	7.92417e-07	-1.55601e-10	-0.736135	0.000148177	-1.55601e-10	-0.726919
168896680	chr3:168896680:G:T	3.03365e-06	1.32736	-0.721058	4.44484e-05	-1.22563	-0.705368
168896683	chr3:168896683:A:G	8.60708e-07	-1.55601e-10	-0.653468	0.000169344	-1.55601e-10	-0.593392
168896913	chr3:168896913:C:T	8.37702e-07	-1.55601e-10	-0.680561	0.000161898	-1.55601e-10	-0.638361
168897074	chr3:168897074:T:C	4.56863e-07	-1.55601e-10	-1.28684	8.57986e-05	-1.55601e-10	-1.27332
168897112	chr3:168897112:A:G	3.47816e-07	-0.559115	-1.00044	9.4267e-05	-0.193484	-0.985709
168897261	chr3:168897261:C:T	1.66267e-06	0.00495889	-3.55835e-10	0.000110185	-1.02317	-3.55835e-10
168897337	chr3:168897337:G:A	3.35289e-07	-0.584073	-1.01216	9.06372e-05	-0.220812	-0.997647
168897422	chr3:168897422:A:G	1.88364e-07	-0.868124	-1.30472	2.3028e-05	-1.26955	-1.31906
168897640	chr3:168897640:C:T	2.19736e-06	1.25829	-0.974505	3.33523e-05	-1.25409	-0.964112
168897663	chr3:168897663:C:T	3.37409e-07	-1.58993	-3.55835e-10	5.94667e-05	-1.63991	-3.55835e-10
168897921	chr3:168897921:A:T	3.09734e-06	1.35494	-0.727867	4.46366e-05	-1.21446	-0.712313
168897966	chr3:168897966:A:T	9.42234e-06	2.79991	-1.0603	7.9574e-05	-0.292419	-1.05622
168898083	chr3:168898083:A:C	9.9204e-06	2.86899	-1.07786	8.12941e-05	-0.253343	-1.07391
168898256	chr3:168898256:AC:A	2.77998e-06	1.28509	-0.766111	4.16207e-05	-1.24269	-0.754035
168898464	chr3:168898464:T:TAAATG	3.57556e-07	-0.545524	-0.986407	9.71662e-05	-0.177494	-0.971408
168898543	chr3:168898543:G:A	2.87803e-06	1.31976	-0.766126	4.21752e-05	-1.22938	-0.754107
168899189	chr3:168899189:A:G	3.52114e-07	-0.213208	-1.33406	1.92508e-05	-1.42665	-1.34112
168899258	chr3:168899258:A:G	6.65588e-07	-1.55601e-10	-0.910553	0.000122494	-1.55601e-10	-0.917259
168899679	chr3:168899679:A:G	3.46598e-07	-1.56306	-3.55835e-10	5.64149e-05	-1.69259	-3.55835e-10
168900023	chr3:168900023:T:C	4.77269e-07	-1.55601e-10	-1.24314	8.80464e-05	-1.55601e-10	-1.24746
168900741	chr3:168900741:A:G	8.08178e-07	-1.55601e-10	-0.716441	0.000158583	-1.55601e-10	-0.659045
168900887	chr3:168900887:A:G	3.48992e-07	-0.553603	-1.00257	9.46348e-05	-0.187247	-0.988052
168901282	chr3:168901282:G:A	1.24855e-06	-1.55601e-10	-0.281485	0.000249623	-1.55601e-10	-0.205371
168901715	chr3:168901715:G:A	3.3681e-07	-0.58038	-1.01132	9.10368e-05	-0.217114	-0.996946
168902384	chr3:168902384:C:A	5.93231e-07	-1.55601e-10	-1.02564	0.000109432	-1.55601e-10	-1.03002
168902755	chr3:168902755:T:C	2.97683e-07	-0.600611	-1.11458	7.95162e-05	-0.246661	-1.1027
168902926	chr3:168902926:G:A	2.1739e-07	-0.669026	-1.3605	5.52687e-05	-0.352309	-1.36081
168902949	chr3:168902949:A:G	3.29387e-07	-1.61399	-3.55835e-10	5.83583e-05	-1.65872	-3.55835e-10
168903181	chr3:168903181:C:T	2.17577e-07	-0.676257	-1.35241	5.50858e-05	-0.3615	-1.35493
168903320	chr3:168903320:T:C	1.6836e-06	0.794429	-0.776963	3.58604e-05	-1.40489	-0.7408
168903959	chr3:168903959:G:A	4.52843e-07	-1.55601e-10	-1.29568	8.49733e-05	-1.55601e-10	-1.28299
168903985	chr3:168903985:C:T	7.88629e-06	2.5504	-0.988741	7.3683e-05	-0.435332	-0.99022
168904140	chr3:168904140:G:C	1.06753e-06	-1.55601e-10	-0.438124	0.000212208	-1.55601e-10	-0.367756
168904621	chr3:168904621:T:C	4.33464e-07	-1.55601e-10	-1.33941	8.01539e-05	-1.55601e-10	-1.34138
168905764	chr3:168905764:G:A	1.98555e-07	-0.759357	-1.3608	4.98663e-05	-0.455133	-1.36085
168905988	chr3:168905988:ATCCACCT:A	1.08908e-06	-1.55601e-10	-0.418138	0.000216664	-1.55601e-10	-0.346975
168906066	chr3:168906066:G:A	2.9747e-07	-0.704342	-1.01157	7.75007e-05	-0.366847	-1.00819
168906085	chr3:168906085:G:A	1.23758e-06	-1.55601e-10	-0.290311	0.000247363	-1.55601e-10	-0.214468
168906159	chr3:168906159:CTAAT:C	3.29823e-07	-0.483067	-1.1296	8.46707e-05	-0.120812	-1.16574
168906236	chr3:168906236:T:C	5.46975e-07	-1.55601e-10	-1.10682	0.000101136	-1.55601e-10	-1.10886
168906282	chr3:168906282:A:G	5.68724e-07	-1.55601e-10	-1.06783	0.000105186	-1.55601e-10	-1.06959
168906329	chr3:168906329:T:A	3.07095e-07	-0.676964	-1.0071	8.03306e-05	-0.335489	-1.00369
168906801	chr3:168906801:G:A	7.13372e-07	-0.841221	-3.55835e-10	0.000179636	-0.534391	-3.55835e-10
168906851	chr3:168906851:G:A	5.8988e-07	-1.55601e-10	-1.0313	0.00010884	-1.55601e-10	-1.03544
168907081	chr3:168907081:A:G	8.94638e-07	-1.55601e-10	-0.614804	0.000162172	-1.55601e-10	-0.636669
168907112	chr3:168907112:T:C	5.81484e-07	-1.55601e-10	-1.04564	0.000107281	-1.55601e-10	-1.04988
168907212	chr3:168907212:T:C	3.35175e-07	-1.59657	-3.55835e-10	5.91529e-05	-1.6452	-3.55835e-10
168907426	chr3:168907426:G:C	4.27836e-07	-1.55601e-10	-1.35248	7.97605e-05	-1.55601e-10	-1.3463
168907454	chr3:168907454:GAAGA:G	5.88451e-07	-1.55601e-10	-1.03373	0.000108578	-1.55601e-10	-1.03785
168907671	chr3:168907671:T:C	1.32023e-06	0.659212	-0.884871	3.05661e-05	-1.45257	-0.852862
168907976	chr3:168907976:A:G	3.13482e-07	-0.699745	-0.963736	8.17572e-05	-0.361674	-0.959896
168907983	chr3:168907983:G:A	4.69905e-07	-1.55601e-10	-1.25869	8.84417e-05	-1.55601e-10	-1.24298
168908338	chr3:168908338:G:A	1.33269e-06	-0.216271	-3.55835e-10	9.61472e-05	-1.15944	-3.55835e-10
168908430	chr3:168908430:G:A	2.98803e-06	1.00605	-0.414907	5.47906e-05	-1.35384	-0.367962
168908453	chr3:168908453:C:G	3.10427e-07	-0.698939	-0.974337	8.09573e-05	-0.36061	-0.970793
168908538	chr3:168908538:C:T	7.34276e-07	-1.55601e-10	-0.812338	0.000141551	-1.55601e-10	-0.772667
168908789	chr3:168908789:A:G	3.2688e-07	-1.62163	-3.55835e-10	5.62043e-05	-1.69633	-3.55835e-10
168908918	chr3:168908918:A:G	2.93815e-07	-1.72827	-3.55835e-10	5.76274e-05	-1.67133	-3.55835e-10
168909232	chr3:168909232:A:G	6.32597e-06	2.60954	-1.26835	5.69536e-05	-0.409934	-1.27315
168909411	chr3:168909411:TCA:T	2.60817e-06	1.2041	-0.74892	4.09402e-05	-1.27649	-0.736723
168909451	chr3:168909451:C:G	3.20058e-07	-0.527888	-1.11483	8.16167e-05	-0.171141	-1.15215
168909459	chr3:168909459:G:A	4.76751e-07	-1.55601e-10	-1.24423	8.81895e-05	-1.55601e-10	-1.24584
168909842	chr3:168909842:A:G	5.34733e-07	-1.55601e-10	-1.12946	0.000101032	-1.55601e-10	-1.10989
168909911	chr3:168909911:C:T	7.25549e-07	0.394842	-1.21914	2.51677e-05	-1.29974	-1.20002
168910243	chr3:168910243:T:C	1.20643e-06	-1.55601e-10	-0.315799	0.000218866	-1.55601e-10	-0.336864
168910968	chr3:168910968:G:A	4.46192e-07	-1.55601e-10	-1.31047	8.24301e-05	-1.55601e-10	-1.31337
168911174	chr3:168911174:G:A	2.49302e-07	-0.732815	-1.15974	6.48206e-05	-0.397599	-1.1561
168911818	chr3:168911818:G:A	3.4052e-07	-0.321273	-1.25948	1.96822e-05	-1.47579	-1.26982
168911859	chr3:168911859:C:T	1.96738e-06	0.82966	-0.656424	3.98498e-05	-1.3961	-0.644101
168911986	chr3:168911986:A:G	2.25141e-07	-0.63412	-1.36038	5.7808e-05	-0.307484	-1.36071
168912149	chr3:168912149:TC:T	2.32248e-07	-0.764984	-1.19843	5.99515e-05	-0.434863	-1.19693
168912174	chr3:168912174:G:T	2.17941e-07	-0.823396	-1.2036	5.57352e-05	-0.5026	-1.20211
168912249	chr3:168912249:A:C	4.24564e-07	-1.55601e-10	-1.36016	7.86129e-05	-1.55601e-10	-1.36079
168912326	chr3:168912326:T:A	2.13052e-07	-0.830348	-1.21934	5.44029e-05	-0.510946	-1.21796
168912728	chr3:168912728:C:T	5.55787e-07	-1.55601e-10	-1.09084	0.000105872	-1.55601e-10	-1.0631
168913377	chr3:168913377:C:G	9.19279e-07	-1.55601e-10	-0.587634	0.000173695	-1.55601e-10	-0.568022
168913473	chr3:168913473:G:A	5.30108e-07	-1.55601e-10	-1.13814	9.72988e-05	-1.55601e-10	-1.14754
168913566	chr3:168913566:T:C	1.91409e-06	0.638352	-0.492577	4.01088e-05	-1.56016	-0.473565
168913732	chr3:168913732:C:A	4.83677e-07	-1.55601e-10	-1.22981	9.32178e-05	-1.55601e-10	-1.19039
168914433	chr3:168914433:T:C	1.77597e-07	-0.972459	-1.25925	2.09732e-05	-1.42396	-1.25812
168914450	chr3:168914450:T:C	1.79471e-07	-0.865479	-1.35573	4.35884e-05	-0.596388	-1.35415
168915413	chr3:168915413:A:G	2.42588e-06	0.803079	-0.420352	4.51652e-05	-1.51374	-0.401253
168915545	chr3:168915545:G:A	9.33827e-07	-0.571932	-3.55835e-10	9.47191e-05	-1.17441	-3.55835e-10
168916462	chr3:168916462:A:G	4.24413e-07	-1.55601e-10	-1.36052	7.86284e-05	-1.55601e-10	-1.36059
168916511	chr3:168916511:A:T	2.25104e-06	0.753669	-0.445746	4.34701e-05	-1.52734	-0.425912
168916621	chr3:168916621:T:C	5.03179e-07	-1.19028	-3.55835e-10	0.000102668	-1.09382	-3.55835e-10
168917136	chr3:168917136:T:C	5.54634e-07	-1.55601e-10	-1.09292	0.000105637	-1.55601e-10	-1.06532
168917512	chr3:168917512:C:T	2.17399e-07	-0.962032	-1.06746	2.4338e-05	-1.43308	-1.10021
168917907	chr3:168917907:G:A	9.74894e-07	-1.55601e-10	-0.528895	0.000192736	-1.55601e-10	-0.464001
168918087	chr3:168918087:C:T	1.84553e-07	-0.844552	-1.34873	4.56732e-05	-0.553224	-1.35059
168918428	chr3:168918428:A:C	1.95244e-07	-0.963004	-1.17397	2.20074e-05	-1.43346	-1.20049
168919382	chr3:168919382:T:G	5.60085e-07	-1.55601e-10	-1.08313	0.000106728	-1.55601e-10	-1.05504
168920241	chr3:168920241:G:A	3.26513e-07	-1.62275	-3.55835e-10	5.56425e-05	-1.70638	-3.55835e-10
168920390	chr3:168920390:G:A	3.63041e-06	-1.55601e-10	0.785876	0.000776113	-1.55601e-10	0.928974
168920750	chr3:168920750:G:A	1.79565e-07	-1.06645	-1.15423	2.10594e-05	-1.49619	-1.18179
168921219	chr3:168921219:G:A	1.03357e-06	-1.55601e-10	-0.470453	0.000188751	-1.55601e-10	-0.484895
168921266	chr3:168921266:G:A	4.59661e-07	-1.55601e-10	-1.28073	8.49417e-05	-1.55601e-10	-1.28336
168921682	chr3:168921682:G:A	5.09273e-07	-1.55601e-10	-1.17824	9.88726e-05	-1.55601e-10	-1.13149
168923026	chr3:168923026:A:G	1.72629e-07	-0.99803	-1.26205	2.03958e-05	-1.46248	-1.24752
168923146	chr3:168923146:G:A	1.82265e-07	-1.58834	-0.61742	3.48605e-05	-1.59521	-0.578763
168923637	chr3:168923637:A:G	9.20621e-07	-1.55601e-10	-0.586175	0.000181549	-1.55601e-10	-0.523801
168923717	chr3:168923717:C:A	1.3487e-07	-1.62779	-0.879129	2.79311e-05	-1.54981	-0.845776
168923941	chr3:168923941:A:C	4.03418e-07	-0.608738	-0.802512	2.47593e-05	-1.72302	-0.793106
168924288	chr3:168924288:T:C	4.07751e-07	-0.610136	-0.79043	2.50594e-05	-1.72313	-0.780945
168924388	chr3:168924388:C:A	1.96367e-07	-0.958141	-1.1731	2.20548e-05	-1.43201	-1.19979
168924416	chr3:168924416:C:T	1.70687e-07	-0.972184	-1.29921	1.99202e-05	-1.44685	-1.28674
168924438	chr3:168924438:G:C	1.0323e-06	-1.55601e-10	-0.471683	0.000188497	-1.55601e-10	-0.486243
168924457	chr3:168924457:G:A	8.3543e-07	-1.55601e-10	-0.683277	0.000158129	-1.55601e-10	-0.661914
168924969	chr3:168924969:A:G	2.99543e-07	-1.70897	-3.55835e-10	5.57002e-05	-1.70534	-3.55835e-10
168924972	chr3:168924972:G:T	4.92349e-07	-1.55601e-10	-1.21204	9.12067e-05	-1.55601e-10	-1.2122
168925102	chr3:168925102:C:T	1.98362e-06	1.00912	-0.827665	3.17239e-05	-1.45663	-0.811627
168925170	chr3:168925170:A:G	1.18072e-06	-0.337346	-3.55835e-10	8.96654e-05	-1.22924	-3.55835e-10
168925412	chr3:168925412:T:C	6.42706e-07	-1.55601e-10	-0.945535	0.000116362	-1.55601e-10	-0.968619
168925448	chr3:168925448:G:T	1.55031e-07	-1.48267	-0.884923	2.56307e-05	-1.58906	-0.892468
168925528	chr3:168925528:G:C	1.18874e-06	-1.55601e-10	-0.330574	0.000226142	-1.55601e-10	-0.30416
168925550	chr3:168925550:C:T	8.58264e-07	-1.55601e-10	-0.656311	0.000157005	-1.55601e-10	-0.669049
168925594	chr3:168925594:A:G	1.5019e-06	0.734642	-0.831382	2.92089e-05	-1.53412	-0.816732
168925627	chr3:168925627:C:A	1.70052e-07	-0.95949	-1.31563	1.97385e-05	-1.43787	-1.30488
168925803	chr3:168925803:A:G	3.10258e-06	-1.55601e-10	0.628766	0.000638433	-1.55601e-10	0.733692
168925804	chr3:168925804:T:A	3.08362e-07	-1.67995	-3.55835e-10	6.81257e-05	-1.50397	-3.55835e-10
168925805	chr3:168925805:C:A	2.96752e-07	-1.71833	-3.55835e-10	6.16579e-05	-1.60372	-3.55835e-10
168925819	chr3:168925819:T:A	5.3749e-07	-1.55601e-10	-1.12431	9.88906e-05	-1.55601e-10	-1.13131
168925828	chr3:168925828:T:A	4.37438e-07	-1.55601e-10	-1.33029	8.1435e-05	-1.55601e-10	-1.32552
168926195	chr3:168926195:T:C	1.78141e-07	-0.940696	-1.28795	2.05709e-05	-1.42666	-1.27479
168926690	chr3:168926690:T:C	2.94923e-07	-1.72451	-3.55835e-10	5.86107e-05	-1.65441	-3.55835e-10
168926726	chr3:168926726:C:A	1.50438e-06	-1.55601e-10	-0.0950898	0.000304479	-1.55601e-10	-0.00672096
168927247	chr3:168927247:T:G	1.51489e-06	0.705786	-0.793914	3.00932e-05	-1.54227	-0.778754
168927363	chr3:168927363:G:A	7.42868e-07	0.360525	-1.16123	2.4293e-05	-1.39372	-1.14141
168927547	chr3:168927547:T:A	7.12808e-07	0.324746	-1.16676	2.3806e-05	-1.40826	-1.14712
168927607	chr3:168927607:C:A	5.43195e-07	-1.55601e-10	-1.11375	9.95702e-05	-1.55601e-10	-1.12446
168927632	chr3:168927632:T:C	5.3778e-07	-1.55601e-10	-1.12377	9.89431e-05	-1.55601e-10	-1.13078
168927711	chr3:168927711:T:C	2.81852e-07	-0.922181	-0.847659	7.03378e-05	-0.659111	-0.812904
168927934	chr3:168927934:C:T	1.35915e-06	-1.55601e-10	-0.196609	0.000274282	-1.55601e-10	-0.111169
168927953	chr3:168927953:C:T	5.94097e-07	-1.55601e-10	-1.02418	0.000113483	-1.55601e-10	-0.993668
168928172	chr3:168928172:A:G	1.54442e-06	0.726365	-0.795187	3.01895e-05	-1.53783	-0.779999
168928406	chr3:168928406:C:T	1.53145e-06	0.74715	-0.824401	2.95015e-05	-1.53081	-0.810076
168928469	chr3:168928469:A:G	2.45691e-07	-1.06108	-0.846074	2.43674e-05	-1.72461	-0.807468
168928683	chr3:168928683:T:C	2.00982e-07	-0.902913	-1.2051	2.22042e-05	-1.3971	-1.22794
168928686	chr3:168928686:A:G	5.97576e-07	-1.55601e-10	-1.01834	0.000113626	-1.55601e-10	-0.992412
168928817	chr3:168928817:T:C	3.69145e-07	-0.997184	-0.502849	3.49138e-05	-1.72767	-0.444771
168930091	chr3:168930091:G:A	1.02211e-07	-1.61963	-1.16455	2.0947e-05	-1.53637	-1.14695
168930212	chr3:168930212:C:T	1.60788e-07	-1.23116	-1.09997	3.7765e-05	-0.955107	-1.13884
168930251	chr3:168930251:T:C	1.12258e-05	2.84315	-0.928402	5.00143e-05	-0.915006	-0.89801
168930269	chr3:168930269:G:C	1.21536e-06	-0.308424	-3.55835e-10	0.000114939	-0.98092	-3.55835e-10
168930334	chr3:168930334:C:T	2.95754e-07	-1.7217	-3.55835e-10	5.60822e-05	-1.69851	-3.55835e-10
168930866	chr3:168930866:G:A	6.71736e-07	-1.55601e-10	-0.901358	0.000122102	-1.55601e-10	-0.920465
168931645	chr3:168931645:A:G	4.91263e-07	-1.55601e-10	-1.21424	9.02215e-05	-1.55601e-10	-1.22306
168931682	chr3:168931682:G:A	4.5322e-07	-1.55601e-10	-1.29484	8.46335e-05	-1.55601e-10	-1.28699
168931767	chr3:168931767:T:C	8.37497e-08	-1.62439	-1.359	1.70947e-05	-1.52701	-1.35955
168931963	chr3:168931963:CTAAT:C	1.63074e-06	-1.55601e-10	-0.0144349	0.000334599	-1.55601e-10	0.0876072
168932424	chr3:168932424:TACTTGCG:T	1.00831e-06	-1.55601e-10	-0.495192	0.000182497	-1.55601e-10	-0.518589
168932430	chr3:168932430:C:T	4.02835e-07	-1.4127	-3.55835e-10	6.14279e-05	-1.60746	-3.55835e-10
168933619	chr3:168933619:C:T	4.77207e-07	-1.55601e-10	-1.24327	8.93407e-05	-1.55601e-10	-1.23287
168933895	chr3:168933895:TC:T	4.48419e-07	-1.55601e-10	-1.3055	8.32142e-05	-1.55601e-10	-1.30391
168933943	chr3:168933943:C:T	1.52696e-07	-1.2267	-1.15607	3.61076e-05	-0.948972	-1.18985
168934720	chr3:168934720:A:G	8.35364e-07	-1.55601e-10	-0.683355	0.000167165	-1.55601e-10	-0.606342
168934813	chr3:168934813:T:C	1.90039e-06	0.138593	-3.55835e-10	9.7727e-05	-1.14315	-3.55835e-10
168935377	chr3:168935377:G:T	4.53064e-07	-1.55601e-10	-1.29519	8.46025e-05	-1.55601e-10	-1.28736
168935861	chr3:168935861:T:C	2.96436e-07	-1.71939	-3.55835e-10	5.45343e-05	-1.72649	-3.55835e-10
168936400	chr3:168936400:T:C	5.89151e-07	-1.55601e-10	-1.03254	0.000112032	-1.55601e-10	-1.00654
168936446	chr3:168936446:G:C	3.8608e-06	2.04724	-1.19983	8.42508e-05	-0.0983288	-1.1932
168936644	chr3:168936644:C:T	4.31415e-07	-1.55601e-10	-1.34415	8.00389e-05	-1.55601e-10	-1.34281
168936723	chr3:168936723:T:C	8.41165e-08	-1.61889	-1.36013	1.69639e-05	-1.53378	-1.36045
168936936	chr3:168936936:C:A	3.68931e-07	-1.50061	-3.55835e-10	5.44531e-05	-1.72798	-3.55835e-10
168937347	chr3:168937347:G:A	4.9687e-07	-1.55601e-10	-1.20289	9.07096e-05	-1.55601e-10	-1.21766
168937500	chr3:168937500:T:G	1.26977e-07	-1.28981	-1.27741	2.03537e-05	-1.45449	-1.25757
168937733	chr3:168937733:G:A	8.23817e-06	2.58843	-0.983125	4.23453e-05	-1.02494	-0.954528
168938788	chr3:168938788:C:T	4.71026e-07	-1.55601e-10	-1.25631	8.72164e-05	-1.55601e-10	-1.25693
168938940	chr3:168938940:G:T	6.35583e-07	-1.55601e-10	-0.956681	0.00012115	-1.55601e-10	-0.928291
168938966	chr3:168938966:C:T	7.29434e-07	-1.55601e-10	-0.818955	0.000137044	-1.55601e-10	-0.80502
168939209	chr3:168939209:A:G	3.29103e-07	-0.675004	-0.939848	3.61998e-05	-1.23373	-0.902544
168939650	chr3:168939650:A:G	5.76955e-07	-1.55601e-10	-1.05346	0.000109625	-1.55601e-10	-1.02826
168939817	chr3:168939817:A:T	1.05366e-06	-1.55601e-10	-0.451202	0.0001906	-1.55601e-10	-0.475146
168939932	chr3:168939932:G:C	4.52876e-07	-1.55601e-10	-1.29561	8.45653e-05	-1.55601e-10	-1.2878
168940355	chr3:168940355:G:A	4.50904e-07	-1.55601e-10	-1.29997	8.33481e-05	-1.55601e-10	-1.3023
168940857	chr3:168940857:T:C	1.96226e-06	-1.55601e-10	0.170631	0.000404423	-1.55601e-10	0.277137
168941067	chr3:168941067:A:G	4.27506e-07	-1.55601e-10	-1.35325	7.91775e-05	-1.55601e-10	-1.35363
168941146	chr3:168941146:C:A	4.53181e-07	-1.55601e-10	-1.29493	8.46257e-05	-1.55601e-10	-1.28709
168941394	chr3:168941394:A:G	3.55566e-07	-0.680883	-0.85663	3.94504e-05	-1.23317	-0.817113
168941475	chr3:168941475:T:G	4.58938e-07	-1.55601e-10	-1.28231	8.49868e-05	-1.55601e-10	-1.28283
168941811	chr3:168941811:G:A	1.63845e-07	-1.05407	-1.25823	1.70222e-05	-1.64579	-1.24502
168941916	chr3:168941916:T:C	4.65738e-07	-1.55601e-10	-1.2676	8.62823e-05	-1.55601e-10	-1.2677
168942866	chr3:168942866:A:G	4.26826e-07	-1.55601e-10	-1.35485	7.90499e-05	-1.55601e-10	-1.35524
168942928	chr3:168942928:C:T	2.94457e-07	-1.72609	-3.55835e-10	5.7194e-05	-1.67887	-3.55835e-10
168943047	chr3:168943047:T:G	4.28347e-07	-1.55601e-10	-1.35129	7.92608e-05	-1.55601e-10	-1.35258
168943161	chr3:168943161:G:A	2.3024e-06	1.10315	-0.772664	6.49718e-05	-0.789136	-0.762235
168943705	chr3:168943705:C:A	3.92634e-05	-1.55601e-10	3.16683	0.00942371	-1.55601e-10	3.42566
168944102	chr3:168944102:CTT:C	2.62511e-07	-0.487059	-1.35387	1.83209e-05	-1.46754	-1.34974
168944188	chr3:168944188:A:G	4.44981e-07	-1.55601e-10	-1.31319	8.21399e-05	-1.55601e-10	-1.3169
168944709	chr3:168944709:C:T	2.85728e-07	-0.402539	-1.35364	1.90681e-05	-1.42779	-1.34952
168944941	chr3:168944941:T:G	8.3922e-07	-1.55601e-10	-0.67875	0.000150836	-1.55601e-10	-0.709128
168944968	chr3:168944968:G:A	5.71543e-07	-1.55601e-10	-1.06288	0.000108746	-1.55601e-10	-1.03631
168945086	chr3:168945086:C:T	4.74181e-07	-1.55601e-10	-1.24963	8.79934e-05	-1.55601e-10	-1.24806
168946510	chr3:168946510:G:A	5.17211e-07	-1.55601e-10	-1.16277	9.88197e-05	-1.55601e-10	-1.13203
168946571	chr3:168946571:A:G	1.11572e-06	-1.55601e-10	-0.393966	0.000201966	-1.55601e-10	-0.417225
168946623	chr3:168946623:C:A	6.73652e-07	-1.55601e-10	-0.89851	0.00013415	-1.55601e-10	-0.826365
168947035	chr3:168947035:G:A	4.41602e-07	-1.55601e-10	-1.32081	8.09082e-05	-1.55601e-10	-1.33201
168947431	chr3:168947431:G:A	4.24467e-07	-1.55601e-10	-1.36039	7.86315e-05	-1.55601e-10	-1.36055
168947588	chr3:168947588:G:A	2.99666e-07	-1.70856	-3.55835e-10	6.18022e-05	-1.60138	-3.55835e-10
168947951	chr3:168947951:A:G	5.33466e-07	-1.55601e-10	-1.13183	0.00010088	-1.55601e-10	-1.11139
168948085	chr3:168948085:C:T	5.32575e-07	-1.55601e-10	-1.1335	0.000101491	-1.55601e-10	-1.10536
168948132	chr3:168948132:T:C	2.04492e-06	0.847281	-0.635388	6.65627e-05	-0.923813	-0.603367
168948288	chr3:168948288:G:T	5.7518e-07	0.210943	-1.26748	1.99651e-05	-1.45	-1.28134
168948406	chr3:168948406:A:G	5.40774e-07	-1.55601e-10	-1.11822	0.000102323	-1.55601e-10	-1.09719
168948457	chr3:168948457:A:T	5.13629e-07	-1.55601e-10	-1.16972	9.46766e-05	-1.55601e-10	-1.17486
168948510	chr3:168948510:A:G	6.18729e-07	-1.55601e-10	-0.983555	0.00011776	-1.55601e-10	-0.956676
168948590	chr3:168948590:T:C	5.33512e-07	-1.55601e-10	-1.13174	0.000101673	-1.55601e-10	-1.10356
168948824	chr3:168948824:C:T	6.34863e-07	-1.55601e-10	-0.957813	0.000121188	-1.55601e-10	-0.927978
168948935	chr3:168948935:T:C	5.23063e-07	-1.55601e-10	-1.15152	9.88272e-05	-1.55601e-10	-1.13195
168949189	chr3:168949189:T:C	2.58274e-06	1.06089	-0.61551	7.54838e-05	-0.811039	-0.590368
168949432	chr3:168949432:A:G	4.28228e-07	-1.55601e-10	-1.35157	7.89497e-05	-1.55601e-10	-1.35651
168949587	chr3:168949587:A:T	4.90706e-07	-1.55601e-10	-1.21538	9.08438e-05	-1.55601e-10	-1.21618
168950424	chr3:168950424:C:T	5.33249e-07	-1.55601e-10	-1.13223	0.000101628	-1.55601e-10	-1.10401
168950494	chr3:168950494:AC:A	4.35479e-07	-1.55601e-10	-1.33478	7.9833e-05	-1.55601e-10	-1.34539
168950567	chr3:168950567:T:C	6.28201e-07	-1.55601e-10	-0.968363	0.000119632	-1.55601e-10	-0.940905
168950602	chr3:168950602:T:C	5.28784e-07	-1.55601e-10	-1.14064	0.000100706	-1.55601e-10	-1.11311
168950754	chr3:168950754:A:G	7.61551e-07	-0.775866	-3.55835e-10	6.02054e-05	-1.62756	-3.55835e-10
168951307	chr3:168951307:A:G	7.51731e-07	-1.55601e-10	-0.788845	0.000137063	-1.55601e-10	-0.804885
168951607	chr3:168951607:G:A	6.47235e-07	-1.55601e-10	-0.938514	0.000128383	-1.55601e-10	-0.870303
168951632	chr3:168951632:C:T	5.10664e-07	-1.55601e-10	-1.17551	9.74796e-05	-1.55601e-10	-1.14568
168951921	chr3:168951921:G:T	5.15105e-07	-1.55601e-10	-1.16685	9.79369e-05	-1.55601e-10	-1.141
168952158	chr3:168952158:G:A	1.35881e-06	1.11997	-1.31683	2.16694e-05	-1.3248	-1.32462
168952586	chr3:168952586:A:T	4.91164e-07	-1.55601e-10	-1.21444	9.34574e-05	-1.55601e-10	-1.18782
168952787	chr3:168952787:G:A	7.53863e-07	-1.55601e-10	-0.786013	0.000137842	-1.55601e-10	-0.799217
168953091	chr3:168953091:G:A	3.74493e-06	-1.55601e-10	0.816935	0.000802253	-1.55601e-10	0.962099
168953554	chr3:168953554:G:A	2.97347e-07	-1.71632	-3.55835e-10	6.30179e-05	-1.58191	-3.55835e-10
168953852	chr3:168953852:T:C	1.22487e-06	-1.55601e-10	-0.300634	0.000221501	-1.55601e-10	-0.324899
168953868	chr3:168953868:A:C	1.48479e-06	-0.598751	0.490557	0.000100275	-1.67999	0.562582
168953929	chr3:168953929:G:A	4.16313e-07	-1.37978	-3.55835e-10	7.17386e-05	-1.4523	-3.55835e-10
168953945	chr3:168953945:T:C	1.11388e-05	3.25976	-1.35279	2.35201e-05	-1.22566	-1.34181
168954149	chr3:168954149:G:A	4.31868e-07	-1.55601e-10	-1.3431	7.98168e-05	-1.55601e-10	-1.34559
168954287	chr3:168954287:CA:C	4.44898e-07	-1.55601e-10	-1.31338	8.26193e-05	-1.55601e-10	-1.31108
168955111	chr3:168955111:A:G	3.66294e-06	-1.55601e-10	0.794799	0.000789223	-1.55601e-10	0.945724
168955196	chr3:168955196:A:G	1.41608e-06	1.14453	-1.30011	2.24277e-05	-1.30674	-1.30829
168955222	chr3:168955222:T:A	4.45675e-07	-1.55601e-10	-1.31163	8.33631e-05	-1.55601e-10	-1.30212
168955333	chr3:168955333:A:G	3.04336e-07	-0.333134	-1.35996	1.95334e-05	-1.39498	-1.35822
168955544	chr3:168955544:G:A	4.65958e-07	-1.55601e-10	-1.26713	8.44283e-05	-1.55601e-10	-1.28942
168956224	chr3:168956224:G:A	9.82253e-07	0.605202	-1.12658	3.47066e-05	-1.05598	-1.12242
168956229	chr3:168956229:T:C	4.25853e-07	-1.55601e-10	-1.35713	7.88957e-05	-1.55601e-10	-1.3572
168956390	chr3:168956390:TGTGC:T	6.57406e-05	4.61339	-0.931139	5.59319e-05	-0.842786	-0.858404
168956488	chr3:168956488:T:C	4.31862e-07	-1.55601e-10	-1.34312	7.98161e-05	-1.55601e-10	-1.3456
168956706	chr3:168956706:A:G	8.93159e-07	-1.55601e-10	-0.616459	0.000165077	-1.55601e-10	-0.618915
168956890	chr3:168956890:G:T	8.54657e-08	-1.63977	-1.32334	1.51025e-05	-1.69546	-1.315
168957385	chr3:168957385:C:A	4.99207e-07	-1.55601e-10	-1.1982	9.45151e-05	-1.55601e-10	-1.17656
168957768	chr3:168957768:T:C	1.52233e-06	1.19251	-1.27573	2.33848e-05	-1.28794	-1.2853
168957929	chr3:168957929:A:T	5.5589e-07	-1.55601e-10	-1.09065	0.000105762	-1.55601e-10	-1.06414
168957966	chr3:168957966:G:A	1.61938e-06	-0.0214255	-3.55835e-10	0.000105455	-1.06704	-3.55835e-10
168957976	chr3:168957976:C:T	4.73996e-07	-1.55601e-10	-1.25002	8.79656e-05	-1.55601e-10	-1.24838
168958665	chr3:168958665:A:G	5.48628e-07	-1.55601e-10	-1.1038	0.000104318	-1.55601e-10	-1.07788
168958842	chr3:168958842:A:G	4.26857e-07	-1.55601e-10	-1.35477	7.87175e-05	-1.55601e-10	-1.35946
168959014	chr3:168959014:C:A	6.83044e-07	-1.55601e-10	-0.884663	0.000130274	-1.55601e-10	-0.855684
168959468	chr3:168959468:A:G	4.37111e-07	-1.55601e-10	-1.33104	8.08949e-05	-1.55601e-10	-1.33217
168959574	chr3:168959574:T:C	7.87106e-05	3.70025	0.162061	0.000130829	-1.08318	0.231745
168959779	chr3:168959779:TA:T	6.22031e-07	0.325767	-1.304	2.88888e-05	-1.06921	-1.29266
168959984	chr3:168959984:A:G	5.29171e-07	-1.55601e-10	-1.13991	0.000104615	-1.55601e-10	-1.07503
168960010	chr3:168960010:G:A	4.904e-07	-1.216	-3.55835e-10	7.63535e-05	-1.38995	-3.55835e-10
168960033	chr3:168960033:C:T	4.34465e-07	-1.55601e-10	-1.33711	8.04371e-05	-1.55601e-10	-1.33785
168961106	chr3:168961106:A:G	4.42317e-07	-1.55601e-10	-1.3192	8.21527e-05	-1.55601e-10	-1.31674
168961223	chr3:168961223:T:C	5.55885e-07	-1.55601e-10	-1.09066	9.93291e-05	-1.55601e-10	-1.12689
168961617	chr3:168961617:G:A	4.453e-07	-1.55601e-10	-1.31248	8.17999e-05	-1.55601e-10	-1.32105
168961893	chr3:168961893:T:C	8.93478e-07	-1.55601e-10	-0.616101	0.000166092	-1.55601e-10	-0.612784
168961984	chr3:168961984:G:A	4.36334e-07	-1.55601e-10	-1.33281	8.1014e-05	-1.55601e-10	-1.3307
168961990	chr3:168961990:C:T	9.79909e-07	-0.48946	-0.0343035	5.96678e-05	-1.65791	0.0213749
168962118	chr3:168962118:T:G	4.53091e-07	-1.55601e-10	-1.29513	8.38418e-05	-1.55601e-10	-1.29639
168962240	chr3:168962240:G:A	1.52182e-06	1.2588	-1.34236	2.17911e-05	-1.3096	-1.33422
168962650	chr3:168962650:T:C	1.84616e-06	1.47047	-1.36083	2.32269e-05	-1.21964	-1.36037
168963025	chr3:168963025:A:G	2.51842e-05	3.73737	-1.01462	3.96793e-05	-1.08775	-0.956747
168963318	chr3:168963318:G:A	7.44822e-07	0.537293	-1.33537	1.71938e-05	-1.54928	-1.33149
168964096	chr3:168964096:T:C	4.57173e-07	-1.55601e-10	-1.28616	8.45428e-05	-1.55601e-10	-1.28807
168964284	chr3:168964284:C:T	4.29769e-07	-1.34798	-3.55835e-10	7.41359e-05	-1.41942	-3.55835e-10
168964295	chr3:168964295:A:G	4.51668e-07	-1.55601e-10	-1.29828	8.35545e-05	-1.55601e-10	-1.29983
168964752	chr3:168964752:G:A	4.68558e-07	-1.55601e-10	-1.26156	9.08711e-05	-1.55601e-10	-1.21588
168965373	chr3:168965373:A:G	1.02174e-06	-1.55601e-10	-0.481965	0.000190019	-1.55601e-10	-0.478199
168965590	chr3:168965590:C:T	4.07528e-07	-1.40111	-3.55835e-10	6.62535e-05	-1.53184	-3.55835e-10
168965669	chr3:168965669:A:T	4.63477e-07	-1.55601e-10	-1.27247	8.96866e-05	-1.55601e-10	-1.229
168965801	chr3:168965801:A:G	5.66327e-07	-1.55601e-10	-1.07205	0.000104398	-1.55601e-10	-1.07711
168966120	chr3:168966120:TTTCTC:T	4.63968e-07	-1.55601e-10	-1.27141	8.58435e-05	-1.55601e-10	-1.2728
168966138	chr3:168966138:C:T	4.87319e-07	-1.55601e-10	-1.22231	9.5234e-05	-1.55601e-10	-1.16899
168966456	chr3:168966456:C:T	5.40636e-06	-1.55601e-10	1.18411	0.00114739	-1.55601e-10	1.31992
168966709	chr3:168966709:G:A	3.24876e-07	-0.268097	-1.35968	1.41009e-05	-1.719	-1.36009
168966894	chr3:168966894:G:A	4.61865e-07	-1.55601e-10	-1.27595	8.92936e-05	-1.55601e-10	-1.23339
168967055	chr3:168967055:C:T	5.08687e-07	-1.55601e-10	-1.17939	9.63304e-05	-1.55601e-10	-1.15754
168967056	chr3:168967056:A:G	5.22974e-07	0.0532978	-1.20499	1.7388e-05	-1.68077	-1.18877
168967620	chr3:168967620:A:C	4.2436e-07	-1.55601e-10	-1.36064	7.86438e-05	-1.55601e-10	-1.3604
168967632	chr3:168967632:C:T	1.29233e-06	-0.247021	-3.55835e-10	0.000118617	-0.949425	-3.55835e-10
168967740	chr3:168967740:C:T	9.73439e-07	0.824814	-1.3552	1.84667e-05	-1.45893	-1.35042
168968051	chr3:168968051:C:T	4.87282e-07	-1.55601e-10	-1.22238	8.9183e-05	-1.55601e-10	-1.23463
168968092	chr3:168968092:A:C	1.4553e-06	1.22261	-1.35087	2.1267e-05	-1.32345	-1.34472
168968099	chr3:168968099:A:T	1.16822e-06	1.01044	-1.35842	1.49539e-05	-1.66731	-1.35304
168968521	chr3:168968521:C:T	3.04194e-07	-1.69356	-3.55835e-10	6.62092e-05	-1.5325	-3.55835e-10
168968545	chr3:168968545:T:A	1.4657e-06	1.23256	-1.35369	2.12693e-05	-1.31969	-1.34837
168969189	chr3:168969189:G:A	1.71509e-05	3.43875	-1.10017	3.27347e-05	-1.18732	-1.04956
168969270	chr3:168969270:T:C	3.10123e-07	-1.67425	-3.55835e-10	5.46525e-05	-1.72433	-3.55835e-10
168969391	chr3:168969391:C:T	1.17867e-06	0.444134	-0.783218	4.29701e-05	-1.17058	-0.794241
168969394	chr3:168969394:A:C	4.61205e-07	-1.55601e-10	-1.27738	8.91048e-05	-1.55601e-10	-1.23551
168969625	chr3:168969625:A:T	1.54377e-06	1.27721	-1.34645	2.18327e-05	-1.30271	-1.3392
168969652	chr3:168969652:T:G	4.22999e-07	-0.130679	-1.23317	1.64409e-05	-1.70714	-1.21842
168969927	chr3:168969927:C:T	1.05778e-06	0.874492	-1.32179	1.91776e-05	-1.44536	-1.32622
168969945	chr3:168969945:G:A	8.07825e-07	-1.55601e-10	-0.716878	0.000148439	-1.55601e-10	-0.72515
168970012	chr3:168970012:G:C	1.76766e-07	-0.908271	-1.32813	1.60589e-05	-1.63121	-1.31785
168970710	chr3:168970710:G:A	4.96365e-07	-1.55601e-10	-1.20391	9.38513e-05	-1.55601e-10	-1.18361
168970790	chr3:168970790:G:A	1.47794e-07	-1.61865	-0.796752	2.65722e-05	-1.68358	-0.761878
168970868	chr3:168970868:T:A	7.3294e-07	0.441558	-1.25572	2.78522e-05	-1.14915	-1.24926
168971115	chr3:168971115:A:C	4.24297e-07	-1.55601e-10	-1.36079	7.86855e-05	-1.55601e-10	-1.35987
168971353	chr3:168971353:G:A	4.39186e-07	-1.55601e-10	-1.3263	8.10428e-05	-1.55601e-10	-1.33035
168971408	chr3:168971408:T:C	4.48025e-07	-1.55601e-10	-1.30637	8.26914e-05	-1.55601e-10	-1.31021
168971571	chr3:168971571:A:T	9.65611e-08	-1.70787	-1.13318	1.91069e-05	-1.64218	-1.13309
168971670	chr3:168971670:AGT:A	5.16325e-07	-1.55601e-10	-1.16449	9.98186e-05	-1.55601e-10	-1.12197
168972030	chr3:168972030:C:G	5.34329e-07	-1.55601e-10	-1.13021	9.88883e-05	-1.55601e-10	-1.13133
168972232	chr3:168972232:T:G	1.56913e-06	-1.55601e-10	-0.0529463	0.000282046	-1.55601e-10	-0.0832525
168972524	chr3:168972524:A:G	1.23389e-06	0.376014	-0.669306	5.17183e-05	-1.20748	-0.572036
168972680	chr3:168972680:A:G	1.52396e-06	-1.55601e-10	-0.0821536	0.000274102	-1.55601e-10	-0.111824
168972857	chr3:168972857:T:A	1.51245e-06	-1.55601e-10	-0.0897403	0.000272048	-1.55601e-10	-0.119348
168972870	chr3:168972870:G:A	4.31312e-07	-1.55601e-10	-1.34439	8.02767e-05	-1.55601e-10	-1.33984
168972910	chr3:168972910:T:TC	4.52496e-07	-1.55601e-10	-1.29644	8.25416e-05	-1.55601e-10	-1.31202
168973100	chr3:168973100:T:C	4.65014e-07	-1.55601e-10	-1.26916	8.5481e-05	-1.55601e-10	-1.27703
168973710	chr3:168973710:G:A	5.10451e-07	-1.55601e-10	-1.17593	9.15209e-05	-1.55601e-10	-1.20876
168973886	chr3:168973886:C:T	2.29358e-06	1.56382	-1.23718	5.76307e-05	-0.483331	-1.18794
168974145	chr3:168974145:A:G	1.01649e-06	-1.55601e-10	-0.487111	0.000189109	-1.55601e-10	-0.482999
168974564	chr3:168974564:G:T	2.63092e-06	1.12567	-0.661807	8.26731e-05	-0.761882	-0.548548
168974669	chr3:168974669:C:T	2.12768e-06	1.45811	-1.20655	5.60135e-05	-0.547838	-1.15189
168975199	chr3:168975199:T:C	1.88742e-06	-1.55601e-10	0.13174	0.000364757	-1.55601e-10	0.173907
168975201	chr3:168975201:T:C	7.53859e-07	-1.17822	0.392203	0.000101222	-1.6719	0.563888
168975522	chr3:168975522:G:A	4.44411e-07	-1.55601e-10	-1.31447	8.18927e-05	-1.55601e-10	-1.31991
168975872	chr3:168975872:A:C	2.29921e-05	3.9897	-1.35802	5.71764e-05	-0.318367	-1.36082
168975879	chr3:168975879:T:G	7.84416e-07	-1.55601e-10	-0.746284	0.000144557	-1.55601e-10	-0.751649
168976882	chr3:168976882:T:A	5.07164e-06	0.609655	0.510541	0.000117845	-1.52916	0.573203
168976983	chr3:168976983:T:A	4.29791e-07	-1.55601e-10	-1.34792	8.05031e-05	-1.55601e-10	-1.33703
168977028	chr3:168977028:CT:C	4.28964e-07	-1.55601e-10	-1.34985	7.87371e-05	-1.55601e-10	-1.35921
168977442	chr3:168977442:T:A	4.34556e-07	-1.55601e-10	-1.3369	7.92536e-05	-1.55601e-10	-1.35267
168977570	chr3:168977570:A:T	1.04847e-06	0.0538764	-0.51001	7.15925e-05	-1.03903	-0.415305
168978074	chr3:168978074:A:C	5.91022e-07	-1.55601e-10	-1.02937	0.000102546	-1.55601e-10	-1.09501
168978287	chr3:168978287:A:T	1.11943e-06	0.0899957	-0.480644	7.54992e-05	-1.01703	-0.384174
168979158	chr3:168979158:C:A	3.6874e-07	-1.50113	-3.55835e-10	7.61649e-05	-1.39242	-3.55835e-10
168979187	chr3:168979187:T:G	1.06796e-06	0.163507	-0.601223	6.94636e-05	-0.970226	-0.514295
168979645	chr3:168979645:C:T	9.21031e-07	0.0775348	-0.663264	6.16242e-05	-1.02429	-0.579981
168979732	chr3:168979732:T:A	4.74262e-07	-1.55601e-10	-1.24946	8.71986e-05	-1.55601e-10	-1.25714
168979814	chr3:168979814:G:T	4.38811e-07	-0.70103	-0.626124	4.4889e-05	-1.37281	-0.54832
168979938	chr3:168979938:CTTTAG:C	5.31925e-06	-1.55601e-10	1.16786	0.000948867	-1.55601e-10	1.12994
168980149	chr3:168980149:A:G	1.37384e-07	-1.13571	-1.35273	1.86955e-05	-1.44695	-1.35009
168980271	chr3:168980271:T:A	4.28561e-06	0.454634	0.497161	0.000111317	-1.57243	0.559484
168980344	chr3:168980344:G:A	9.12588e-07	0.029178	-0.624117	6.23196e-05	-1.05454	-0.538509
168980401	chr3:168980401:G:T	5.62599e-06	2.02593	-0.802003	3.12991e-05	-1.39785	-0.883887
168980432	chr3:168980432:G:A	4.8133e-07	-0.664292	-0.570377	4.86438e-05	-1.35099	-0.48981
168980468	chr3:168980468:T:C	1.0518e-06	0.167802	-0.620768	6.82206e-05	-0.967607	-0.534971
168980752	chr3:168980752:G:A	4.62678e-06	0.502904	0.525489	0.000116142	-1.55934	0.588822
168980779	chr3:168980779:T:A	1.0334e-06	0.140721	-0.611334	6.7718e-05	-0.984974	-0.524998
168980794	chr3:168980794:G:A	1.305e-07	-1.1901	-1.34975	1.80738e-05	-1.48417	-1.34669
168980969	chr3:168980969:T:C	4.33883e-07	-1.55601e-10	-1.33845	8.0701e-05	-1.55601e-10	-1.33457
168980971	chr3:168980971:A:G	9.92891e-07	0.112204	-0.622806	6.57329e-05	-1.00264	-0.53709
168981048	chr3:168981048:C:T	2.93878e-07	-1.72806	-3.55835e-10	5.45303e-05	-1.72657	-3.55835e-10
168981127	chr3:168981127:G:C	7.79211e-07	-1.55601e-10	-0.752941	0.00015366	-1.55601e-10	-0.690584
168981525	chr3:168981525:G:A	7.33041e-07	-1.55601e-10	-0.814021	0.000144102	-1.55601e-10	-0.754806
168981691	chr3:168981691:T:C	4.4526e-07	-0.710032	-0.602533	4.57737e-05	-1.37802	-0.523591
168981832	chr3:168981832:A:G	6.79843e-07	0.249101	-1.13846	3.25722e-05	-1.12571	-1.11615
168981860	chr3:168981860:C:G	4.24468e-07	-1.55601e-10	-1.36039	7.8977e-05	-1.55601e-10	-1.35617
168981894	chr3:168981894:A:T	7.7979e-07	-1.55601e-10	-0.752199	0.000153779	-1.55601e-10	-0.689807
168981979	chr3:168981979:G:A	2.2247e-06	-1.55601e-10	0.296152	0.000479663	-1.55601e-10	0.44776
168982561	chr3:168982561:G:A	7.80499e-07	-1.55601e-10	-0.75129	0.000157583	-1.55601e-10	-0.665373
168982802	chr3:168982802:C:T	1.37147e-07	-1.13612	-1.35405	1.86654e-05	-1.44697	-1.35168
168982817	chr3:168982817:G:A	1.01237e-06	0.167095	-0.658265	6.55718e-05	-0.967927	-0.574251
168982873	chr3:168982873:G:T	4.33933e-07	-1.55601e-10	-1.33833	7.91889e-05	-1.55601e-10	-1.35349
168983293	chr3:168983293:G:T	4.32218e-07	-1.55601e-10	-1.34229	8.04716e-05	-1.55601e-10	-1.33742
168983307	chr3:168983307:A:G	4.48277e-07	-0.699781	-0.60603	4.59825e-05	-1.37202	-0.525048
168984026	chr3:168984026:A:G	4.47983e-07	-1.1713	-0.135166	6.12029e-05	-1.62411	0.0129834
168984050	chr3:168984050:A:T	1.37244e-07	-1.14428	-1.34519	1.87532e-05	-1.452	-1.34196
168984598	chr3:168984598:C:T	4.35313e-07	-1.55601e-10	-1.33516	7.9913e-05	-1.55601e-10	-1.34439
168984958	chr3:168984958:T:C	3.56361e-07	-0.993745	-0.541534	3.53274e-05	-1.65913	-0.50154
168985017	chr3:168985017:A:G	4.34097e-07	-1.55601e-10	-1.33796	8.07147e-05	-1.55601e-10	-1.3344
168985117	chr3:168985117:C:G	1.37054e-07	-1.14527	-1.34558	1.87354e-05	-1.45268	-1.34223
168985255	chr3:168985255:A:G	4.5039e-07	-1.55601e-10	-1.30111	8.21221e-05	-1.55601e-10	-1.31712
168985265	chr3:168985265:C:G	9.12171e-07	0.0198268	-0.615222	6.26563e-05	-1.05966	-0.527999
168985742	chr3:168985742:T:C	9.14154e-07	0.0242032	-0.617427	6.26855e-05	-1.05689	-0.530307
168985990	chr3:168985990:G:A	3.23891e-07	-1.25413	-0.376686	4.56636e-05	-1.65901	-0.245014
168986043	chr3:168986043:T:C	6.36846e-07	-1.55601e-10	-0.954696	0.000124152	-1.55601e-10	-0.90382
168986047	chr3:168986047:A:G	1.30283e-06	-1.55601e-10	-0.238929	0.000238397	-1.55601e-10	-0.251386
168986050	chr3:168986050:T:A	4.95865e-07	-1.55601e-10	-1.20492	9.16467e-05	-1.55601e-10	-1.20738
168986196	chr3:168986196:A:G	9.18952e-07	0.0262218	-0.614212	6.29777e-05	-1.05561	-0.526931
168986318	chr3:168986318:G:A	4.32483e-07	-0.701516	-0.640166	4.43314e-05	-1.37369	-0.559941
168986420	chr3:168986420:T:C	9.43299e-07	0.0290851	-0.590925	6.46652e-05	-1.05389	-0.502207
168986771	chr3:168986771:T:C	9.20591e-07	0.00397465	-0.590182	6.3716e-05	-1.06937	-0.501516
168986877	chr3:168986877:G:A	9.10818e-07	0.0128691	-0.60975	6.27522e-05	-1.06396	-0.522176
168986896	chr3:168986896:C:T	3.78132e-07	-0.968497	-0.507482	3.69845e-05	-1.65143	-0.463395
168987144	chr3:168987144:A:G	5.74713e-06	1.24523	-3.55835e-10	0.000166563	-0.60995	-3.55835e-10
168987152	chr3:168987152:T:G	4.3828e-07	-1.55601e-10	-1.32837	7.96606e-05	-1.55601e-10	-1.34755
168987370	chr3:168987370:A:T	2.21746e-06	-1.55601e-10	0.292892	0.00047879	-1.55601e-10	0.445938
168987802	chr3:168987802:T:C	2.93879e-07	-1.72805	-3.55835e-10	5.44375e-05	-1.72827	-3.55835e-10
168987891	chr3:168987891:T:C	4.34007e-07	-1.55601e-10	-1.33816	8.06961e-05	-1.55601e-10	-1.33463
168987898	chr3:168987898:G:A	4.30398e-07	-1.55601e-10	-1.34651	7.99675e-05	-1.55601e-10	-1.3437
168988247	chr3:168988247:T:G	1.40052e-07	-1.12928	-1.33993	1.90614e-05	-1.44165	-1.33602
168988582	chr3:168988582:G:C	9.4227e-07	0.0427439	-0.605675	6.41926e-05	-1.04571	-0.517722
168988613	chr3:168988613:T:C	4.93075e-07	-1.55601e-10	-1.21056	8.87934e-05	-1.55601e-10	-1.23901
168988688	chr3:168988688:C:T	5.09396e-07	-1.55601e-10	-1.178	9.34192e-05	-1.55601e-10	-1.18823
168989024	chr3:168989024:A:G	2.89775e-07	-0.489272	-1.25285	2.06733e-05	-1.46638	-1.2301
168989411	chr3:168989411:C:T	5.53964e-06	-1.55601e-10	1.20846	0.000989235	-1.55601e-10	1.17161
168989602	chr3:168989602:G:A	7.28484e-07	-0.0483186	-0.771939	5.08201e-05	-1.09957	-0.697457
168989611	chr3:168989611:A:G	1.38965e-07	-1.1449	-1.3321	1.90177e-05	-1.45242	-1.32753
168989999	chr3:168989999:A:G	4.298e-07	-1.55601e-10	-1.3479	8.06547e-05	-1.55601e-10	-1.33515
168990253	chr3:168990253:T:C	1.31231e-07	-1.19811	-1.33615	1.82639e-05	-1.48849	-1.3319
168990596	chr3:168990596:A:G	7.91769e-07	-1.55601e-10	-0.736954	0.000156278	-1.55601e-10	-0.673691
168990600	chr3:168990600:T:G	1.35251e-07	-1.15868	-1.34541	1.85684e-05	-1.46181	-1.34206
168990717	chr3:168990717:C:T	3.45049e-07	-1.24465	-0.322888	4.84979e-05	-1.65543	-0.188377
168990851	chr3:168990851:C:T	2.95765e-07	-1.72166	-3.55835e-10	5.85833e-05	-1.65487	-3.55835e-10
168991012	chr3:168991012:A:G	5.09409e-07	-1.55601e-10	-1.17797	9.14666e-05	-1.55601e-10	-1.20935
168991035	chr3:168991035:T:A	2.3729e-06	0.360646	-3.55835e-10	0.00119432	1.36001	-3.55835e-10
168991063	chr3:168991063:A:C	7.43927e-07	-1.55601e-10	-0.79928	0.00014637	-1.55601e-10	-0.739189
168991345	chr3:168991345:A:G	1.38615e-07	-1.1334	-1.34612	1.88661e-05	-1.44515	-1.34281
168991669	chr3:168991669:G:A	4.90223e-07	-1.55601e-10	-1.21636	8.8329e-05	-1.55601e-10	-1.24426
168991685	chr3:168991685:G:A	1.04064e-06	-1.55601e-10	-0.463636	0.000190433	-1.55601e-10	-0.476026
168991751	chr3:168991751:G:A	1.39893e-07	-1.15076	-1.31959	1.9198e-05	-1.45591	-1.31461
168991859	chr3:168991859:A:G	1.00556e-05	0.567086	1.23757	0.000247843	-1.5416	1.32907
168991916	chr3:168991916:T:C	1.37356e-07	-1.15172	-1.33692	1.88325e-05	-1.45656	-1.33318
168991965	chr3:168991965:G:T	3.69047e-07	-0.849621	-0.650677	4.02276e-05	-1.45704	-0.573735
168992003	chr3:168992003:A:G	4.74635e-07	-1.55601e-10	-1.24868	8.78543e-05	-1.55601e-10	-1.24964
168992055	chr3:168992055:G:T	4.78084e-06	-0.63221	1.69336	0.000280239	-1.72441	1.63473
168992136	chr3:168992136:C:A	1.88893e-07	-0.810295	-1.35975	3.25135e-05	-0.884343	-1.35933
168992271	chr3:168992271:T:A	2.10092e-07	-0.702913	-1.36077	2.54564e-05	-1.12765	-1.36071
168992485	chr3:168992485:A:T	1.32569e-07	-1.4875	-1.03662	1.88601e-05	-1.7242	-1.06407
168992826	chr3:168992826:C:A	1.71856e-07	-1.5835	-0.681061	3.02255e-05	-1.60111	-0.715529
168993109	chr3:168993109:T:C	4.53437e-07	-1.55601e-10	-1.29437	8.15818e-05	-1.55601e-10	-1.32372
168993183	chr3:168993183:T:C	7.66708e-07	-1.55601e-10	-0.769117	0.000140268	-1.55601e-10	-0.781771
168994756	chr3:168994756:A:G	1.09925e-06	-0.408836	-3.55835e-10	0.000105555	-1.06609	-3.55835e-10
168994775	chr3:168994775:A:G	5.76723e-07	-1.55601e-10	-1.05386	0.000108395	-1.55601e-10	-1.03954
168994867	chr3:168994867:G:A	1.06656e-07	-1.6865	-1.05512	1.89106e-05	-1.68933	-1.09627
168994994	chr3:168994994:T:C	7.27915e-07	-0.718796	-0.102243	7.59899e-05	-1.14774	-0.246981
168995096	chr3:168995096:C:T	4.30326e-07	-1.55601e-10	-1.34668	8.09411e-05	-1.55601e-10	-1.3316
168995195	chr3:168995195:C:T	4.52948e-06	-1.55601e-10	1.00714	0.000811194	-1.55601e-10	0.973183
168995283	chr3:168995283:A:C	4.31497e-07	-1.55601e-10	-1.34396	7.88977e-05	-1.55601e-10	-1.35717
168995295	chr3:168995295:C:T	4.33881e-07	-1.55601e-10	-1.33845	8.18682e-05	-1.55601e-10	-1.32021
168995491	chr3:168995491:T:G	4.27136e-07	-1.55601e-10	-1.35412	7.8622e-05	-1.55601e-10	-1.36067
168995557	chr3:168995557:A:T	7.62711e-07	-1.55601e-10	-0.774344	0.000139304	-1.55601e-10	-0.788663
168995592	chr3:168995592:T:A	1.58379e-06	-1.55601e-10	-0.0436503	0.000331715	-1.55601e-10	0.0789521
168995608	chr3:168995608:C:A	8.32076e-06	2.45285	-0.837566	6.51697e-05	-0.75865	-0.78968
168995808	chr3:168995808:C:T	4.30663e-07	-1.55601e-10	-1.3459	7.88354e-05	-1.55601e-10	-1.35796
168995819	chr3:168995819:G:A	1.21153e-06	-0.311582	-3.55835e-10	0.00011302	-0.997762	-3.55835e-10
168995824	chr3:168995824:A:G	6.23579e-07	-1.55601e-10	-0.975747	0.000109236	-1.55601e-10	-1.03181
168995862	chr3:168995862:A:G	4.35998e-07	-1.55601e-10	-1.33358	8.01329e-05	-1.55601e-10	-1.34164
168996018	chr3:168996018:G:A	4.46945e-06	-1.55601e-10	0.993798	0.000937984	-1.55601e-10	1.11841
168996046	chr3:168996046:C:A	4.28074e-07	-1.55601e-10	-1.35193	7.87577e-05	-1.55601e-10	-1.35895
168996227	chr3:168996227:G:T	1.83121e-07	-0.891107	-1.30997	2.30474e-05	-1.28605	-1.30172
168996263	chr3:168996263:T:C	9.94278e-08	-1.67578	-1.13601	1.77303e-05	-1.67898	-1.17107
168996622	chr3:168996622:T:C	6.00762e-07	-1.55601e-10	-1.01302	0.000109787	-1.55601e-10	-1.02678
168997309	chr3:168997309:T:C	7.64982e-07	-1.55601e-10	-0.771372	0.000139618	-1.55601e-10	-0.786411
168997471	chr3:168997471:G:A	4.35029e-07	-1.55601e-10	-1.33581	7.92466e-05	-1.55601e-10	-1.35276
168997609	chr3:168997609:A:T	4.30967e-07	-1.55601e-10	-1.34519	7.93687e-05	-1.55601e-10	-1.35122
168997845	chr3:168997845:T:C	3.7587e-06	-1.55601e-10	0.820604	0.000786926	-1.55601e-10	0.942809
168998020	chr3:168998020:A:G	2.9958e-05	4.22111	-1.32478	2.56358e-05	-1.13416	-1.34718
168998308	chr3:168998308:T:C	4.80271e-07	-1.55601e-10	-1.23687	8.62099e-05	-1.55601e-10	-1.26854
168998417	chr3:168998417:T:G	2.81228e-07	-0.412086	-1.35997	1.84499e-05	-1.45208	-1.35818
168998512	chr3:168998512:C:T	4.24353e-07	-1.55601e-10	-1.36066	7.89707e-05	-1.55601e-10	-1.35625
168998844	chr3:168998844:T:C	3.63899e-06	-1.55601e-10	0.788238	0.000761733	-1.55601e-10	0.910272
168998933	chr3:168998933:C:T	3.81413e-06	-1.55601e-10	0.835244	0.000799463	-1.55601e-10	0.958616
168998995	chr3:168998995:G:A	9.37524e-08	-1.70181	-1.16876	1.67648e-05	-1.70457	-1.20147
168999030	chr3:168999030:C:A	4.60344e-07	-1.55601e-10	-1.27925	8.67663e-05	-1.55601e-10	-1.26211
168999830	chr3:168999830:T:C	2.97239e-07	-1.71669	-3.55835e-10	6.2001e-05	-1.59817	-3.55835e-10
169000075	chr3:169000075:C:T	4.93654e-07	-1.55601e-10	-1.20939	8.82918e-05	-1.55601e-10	-1.24468
169000667	chr3:169000667:G:A	3.62043e-06	-1.55601e-10	0.783126	0.00075774	-1.55601e-10	0.905017
169000865	chr3:169000865:C:G	8.95071e-08	-1.68956	-1.22735	1.60884e-05	-1.69284	-1.25438
169001162	chr3:169001162:A:C	4.64525e-07	-1.55601e-10	-1.27021	8.75987e-05	-1.55601e-10	-1.25256
169001193	chr3:169001193:T:C	4.6579e-06	-1.55601e-10	1.0351	0.000713447	-1.55601e-10	0.844784
169001258	chr3:169001258:T:C	1.00963e-06	-1.55601e-10	-0.493885	0.000186552	-1.55601e-10	-0.496613
169001645	chr3:169001645:G:A	3.43788e-06	0.731387	-3.55835e-10	0.000255341	-0.182724	-3.55835e-10
169002018	chr3:169002018:C:A	3.70823e-06	-1.55601e-10	0.807087	0.000666331	-1.55601e-10	0.776463
169002296	chr3:169002296:C:T	4.24685e-07	-1.55601e-10	-1.35988	7.86529e-05	-1.55601e-10	-1.36028
169002581	chr3:169002581:T:C	4.76171e-07	-1.55601e-10	-1.24545	8.55717e-05	-1.55601e-10	-1.27597
169002752	chr3:169002752:G:A	3.02844e-07	-1.69801	-3.55835e-10	5.96595e-05	-1.63667	-3.55835e-10
169002768	chr3:169002768:A:G	7.16598e-06	0.421365	1.04451	0.000192031	-1.5848	1.11713
169003073	chr3:169003073:A:G	3.75316e-06	-1.55601e-10	0.81913	0.000786217	-1.55601e-10	0.941909
169003258	chr3:169003258:G:A	1.50159e-06	-1.55601e-10	-0.0969447	0.000311186	-1.55601e-10	0.0150657
169003293	chr3:169003293:G:C	3.45791e-07	-1.56539	-3.55835e-10	6.11552e-05	-1.61191	-3.55835e-10
169003558	chr3:169003558:C:G	5.65723e-07	-1.55601e-10	-1.07312	0.000111257	-1.55601e-10	-1.01348
169003566	chr3:169003566:C:A	3.25571e-06	-1.55601e-10	0.676941	0.000647684	-1.55601e-10	0.748078
169003776	chr3:169003776:A:T	9.66698e-08	-1.70039	-1.13954	1.72395e-05	-1.70326	-1.17486
169004911	chr3:169004911:C:T	4.59416e-07	-1.55601e-10	-1.28127	8.81121e-05	-1.55601e-10	-1.24671
169005519	chr3:169005519:T:C	4.32211e-07	-1.55601e-10	-1.34231	7.89688e-05	-1.55601e-10	-1.35627
169005920	chr3:169005920:TA:T	4.33388e-07	-1.55601e-10	-1.33959	8.09096e-05	-1.55601e-10	-1.33199
169006094	chr3:169006094:C:T	7.31229e-06	-1.55601e-10	1.48609	0.00129986	-1.55601e-10	1.44468
169006327	chr3:169006327:GT:G	9.64238e-08	-1.7043	-1.13818	1.71959e-05	-1.70705	-1.17361
169006399	chr3:169006399:C:G	1.00157e-06	-1.55601e-10	-0.501897	0.000185075	-1.55601e-10	-0.50456
169006470	chr3:169006470:C:T	6.6826e-07	-1.55601e-10	-0.906546	0.000122291	-1.55601e-10	-0.918921
169006514	chr3:169006514:C:A	1.56854e-06	-1.55601e-10	-0.0533249	0.000325787	-1.55601e-10	0.0609184
169007630	chr3:169007630:A:G	1.70814e-05	3.61233	-1.27781	2.05552e-05	-1.39111	-1.31111
169007702	chr3:169007702:A:ATC	9.92643e-07	-1.55601e-10	-0.510852	0.000183428	-1.55601e-10	-0.513501
169008119	chr3:169008119:T:C	4.73189e-07	-1.55601e-10	-1.25173	9.21572e-05	-1.55601e-10	-1.20183
169008138	chr3:169008138:G:A	7.10759e-06	0.387156	1.07054	0.000195225	-1.59378	1.1426
169008487	chr3:169008487:T:C	2.00211e-05	3.79669	-1.30337	2.11456e-05	-1.34373	-1.33016
169008617	chr3:169008617:AGAGT:A	1.941e-05	3.78043	-1.31811	2.08396e-05	-1.34783	-1.34064
169009043	chr3:169009043:C:T	1.06284e-05	-1.55601e-10	1.86006	0.00240869	-1.55601e-10	2.06151
169009174	chr3:169009174:C:T	6.46743e-06	0.359102	1.00421	0.000181239	-1.60094	1.07544
169009292	chr3:169009292:G:A	2.13466e-06	1.44521	-1.19037	3.3703e-05	-1.03507	-1.17267
169010177	chr3:169010177:T:C	5.00054e-07	-1.55601e-10	-1.19651	9.17912e-05	-1.55601e-10	-1.20581
169010311	chr3:169010311:C:T	6.54011e-07	-1.55601e-10	-0.928099	0.000123892	-1.55601e-10	-0.905911
169010451	chr3:169010451:A:C	5.37309e-07	-1.55601e-10	-1.12465	9.88091e-05	-1.55601e-10	-1.13213
169010809	chr3:169010809:G:A	5.48403e-07	-1.55601e-10	-1.10421	0.000102604	-1.55601e-10	-1.09445
169011448	chr3:169011448:A:C	1.83862e-07	-0.851748	-1.34529	2.27976e-05	-1.25852	-1.34015
169011615	chr3:169011615:G:A	5.30215e-07	-1.55601e-10	-1.13794	9.41133e-05	-1.55601e-10	-1.18082
169011653	chr3:169011653:A:G	8.21716e-06	0.396241	1.20652	0.00022458	-1.59226	1.28117
169011727	chr3:169011727:T:C	7.56192e-07	-1.55601e-10	-0.782927	0.00015441	-1.55601e-10	-0.685715
169012201	chr3:169012201:G:C	3.42827e-07	-1.574	-3.55835e-10	6.0691e-05	-1.61953	-3.55835e-10
169012239	chr3:169012239:T:C	5.06104e-07	-1.55601e-10	-1.18448	8.83855e-05	-1.55601e-10	-1.24362
169012359	chr3:169012359:G:T	3.82203e-06	-1.55601e-10	0.837314	0.000686421	-1.55601e-10	0.806167
169012498	chr3:169012498:T:A	1.09381e-05	-1.55601e-10	1.88879	0.00248027	-1.55601e-10	2.0908
169012575	chr3:169012575:T:G	1.57881e-06	-1.55601e-10	-0.0467995	0.000328005	-1.55601e-10	0.0677036
169012724	chr3:169012724:C:A	8.28163e-06	0.439057	1.17152	0.00021913	-1.58135	1.24569
169013192	chr3:169013192:T:C	8.40082e-06	0.37214	1.25272	0.000233384	-1.60054	1.3279
169013315	chr3:169013315:C:T	4.18132e-06	-1.55601e-10	0.927158	0.000879812	-1.55601e-10	1.05438
169013435	chr3:169013435:A:G	1.80917e-05	3.69903	-1.30705	2.06162e-05	-1.37178	-1.32746
169013634	chr3:169013634:T:A	1.51237e-06	-1.55601e-10	-0.0897873	0.000313661	-1.55601e-10	0.0229883
169013635	chr3:169013635:C:T	1.5172e-06	-1.55601e-10	-0.0866003	0.000314725	-1.55601e-10	0.0263762
169013695	chr3:169013695:C:T	1.05932e-07	-1.70176	-1.04666	1.87259e-05	-1.70501	-1.09041
169013733	chr3:169013733:A:G	3.92983e-06	0.865128	-3.55835e-10	0.000131407	-0.847023	-3.55835e-10
169013829	chr3:169013829:G:A	1.84765e-07	-0.84082	-1.35132	2.27962e-05	-1.25185	-1.34688
169014519	chr3:169014519:A:G	5.12844e-07	-1.55601e-10	-1.17125	9.99955e-05	-1.55601e-10	-1.1202
169014678	chr3:169014678:T:A	6.29633e-07	-1.55601e-10	-0.966086	0.000115371	-1.55601e-10	-0.97717
169014772	chr3:169014772:A:T	5.18218e-07	-1.55601e-10	-1.16083	9.53279e-05	-1.55601e-10	-1.168
169015606	chr3:169015606:G:A	1.37333e-05	3.4172	-1.30084	1.92693e-05	-1.44354	-1.32327
169016532	chr3:169016532:G:T	4.46834e-07	-1.55601e-10	-1.30904	8.387e-05	-1.55601e-10	-1.29606
169016748	chr3:169016748:C:G	3.51818e-07	-1.54811	-3.55835e-10	5.44618e-05	-1.72782	-3.55835e-10
169017062	chr3:169017062:G:A	7.58946e-07	-1.55601e-10	-0.779292	0.000142221	-1.55601e-10	-0.767943
169017572	chr3:169017572:G:A	6.80741e-07	-1.55601e-10	-0.888042	0.000125348	-1.55601e-10	-0.894232
169017910	chr3:169017910:GC:G	6.79307e-06	0.291583	1.12085	0.000200899	-1.61828	1.19576
169018655	chr3:169018655:T:C	2.08645e-07	-0.718448	-1.35214	2.49639e-05	-1.14743	-1.36046
169018764	chr3:169018764:C:T	2.0728e-07	-0.72878	-1.34837	2.47904e-05	-1.15547	-1.3594
169018768	chr3:169018768:A:T	3.26895e-07	-1.62158	-3.55835e-10	5.55654e-05	-1.70776	-3.55835e-10
169018798	chr3:169018798:C:T	4.23154e-06	-1.55601e-10	0.939099	0.00088942	-1.55601e-10	1.06524
169019214	chr3:169019214:C:T	5.43571e-07	-1.11306	-3.55835e-10	5.57206e-05	-1.70497	-3.55835e-10
169019492	chr3:169019492:G:A	4.13094e-06	-1.55601e-10	0.915036	0.000741579	-1.55601e-10	0.883458
169020104	chr3:169020104:C:A	7.65425e-06	0.404011	1.12778	0.000207915	-1.591	1.2028
169021345	chr3:169021345:T:C	1.03195e-06	-1.55601e-10	-0.472018	0.000191828	-1.55601e-10	-0.468723
169021363	chr3:169021363:G:T	1.01728e-06	-1.55601e-10	-0.486332	0.000189002	-1.55601e-10	-0.483566
169021469	chr3:169021469:T:C	2.10841e-07	-0.719897	-1.34022	2.5028e-05	-1.14939	-1.35594
169021991	chr3:169021991:C:T	5.50033e-07	-1.55601e-10	-1.10125	0.000103767	-1.55601e-10	-1.08318
169022039	chr3:169022039:T:A	2.32885e-07	-0.716959	-1.24372	2.67881e-05	-1.15114	-1.28622
169022062	chr3:169022062:C:T	4.50906e-07	-1.55601e-10	-1.29997	8.09447e-05	-1.55601e-10	-1.33156
169022207	chr3:169022207:A:T	3.83149e-06	-1.55601e-10	0.839786	0.000687468	-1.55601e-10	0.807691
169022369	chr3:169022369:T:C	4.27295e-07	-1.55601e-10	-1.35375	7.8614e-05	-1.55601e-10	-1.36077
169022637	chr3:169022637:G:T	7.30841e-06	0.371967	1.11359	0.000203283	-1.59945	1.18873
169022668	chr3:169022668:C:T	5.53273e-07	-1.55601e-10	-1.09537	9.78498e-05	-1.55601e-10	-1.14189
169022693	chr3:169022693:T:C	6.23941e-07	-1.55601e-10	-0.975168	0.000123796	-1.55601e-10	-0.906692
169023374	chr3:169023374:G:A	1.79804e-05	3.68671	-1.3009	2.05693e-05	-1.3781	-1.32343
169023490	chr3:169023490:A:T	4.51728e-07	-1.55601e-10	-1.29814	8.19926e-05	-1.55601e-10	-1.3187
169023539	chr3:169023539:T:C	3.60964e-07	-1.52244	-3.55835e-10	5.50819e-05	-1.7165	-3.55835e-10
169023615	chr3:169023615:G:A	1.82064e-05	3.70251	-1.3042	2.05719e-05	-1.37533	-1.32607
169023846	chr3:169023846:G:A	5.68104e-07	-0.660767	-0.408153	4.25527e-05	-1.72212	-0.252465
169023856	chr3:169023856:T:C	1.56738e-06	0.849681	-0.903743	4.63142e-05	-1.13462	-0.755254
169024018	chr3:169024018:T:C	1.26786e-05	3.0662	-1.02976	6.53161e-05	-0.490099	-1.05599
169024124	chr3:169024124:A:T	3.0863e-05	4.20476	-1.27867	2.36949e-05	-1.24842	-1.31164
169024673	chr3:169024673:T:C	2.26809e-07	-1.60057	-0.386542	4.80723e-05	-1.4861	-0.366517
169024869	chr3:169024869:G:A	5.03428e-07	-1.55601e-10	-1.18978	8.97453e-05	-1.55601e-10	-1.22835
169024990	chr3:169024990:A:C	1.04259e-06	-1.55601e-10	-0.461758	0.000193832	-1.55601e-10	-0.458334
169025149	chr3:169025149:T:C	3.87774e-07	-1.46964	0.0188366	8.47975e-05	-1.33549	0.0504292
169025229	chr3:169025229:C:T	2.20188e-07	-1.60251	-0.414228	4.66201e-05	-1.4888	-0.394495
169025622	chr3:169025622:T:C	4.578e-07	-1.55601e-10	-1.28479	8.61844e-05	-1.55601e-10	-1.26884
169025915	chr3:169025915:T:G	4.31465e-07	-1.55601e-10	-1.34404	7.88383e-05	-1.55601e-10	-1.35792
169026069	chr3:169026069:G:A	4.44618e-06	-1.55601e-10	0.988577	0.000797437	-1.55601e-10	0.956078
169026173	chr3:169026173:G:A	1.98571e-05	3.51795	-1.03286	8.17481e-05	-0.2632	-1.05848
169026207	chr3:169026207:T:C	4.89973e-05	3.5985	-0.210202	8.24953e-05	-1.06682	-0.245759
169026295	chr3:169026295:C:G	1.59101e-06	-1.55601e-10	-0.0390962	0.000308363	-1.55601e-10	0.00595422
169026471	chr3:169026471:CT:C	4.7185e-07	-1.55601e-10	-1.25456	8.36813e-05	-1.55601e-10	-1.29831
169026979	chr3:169026979:A:T	5.19931e-07	-1.15753	-3.55835e-10	9.91334e-05	-1.12886	-3.55835e-10
169027160	chr3:169027160:C:T	9.09352e-05	0.533077	3.4736	0.00222982	-1.56234	3.54669
169027386	chr3:169027386:C:T	4.49653e-07	-1.55601e-10	-1.30275	8.11376e-05	-1.55601e-10	-1.32918
169027482	chr3:169027482:G:A	4.28153e-07	-1.55601e-10	-1.35174	7.87641e-05	-1.55601e-10	-1.35887
169027590	chr3:169027590:T:C	6.78234e-07	-0.891731	-3.55835e-10	7.11298e-05	-1.46082	-3.55835e-10
169027915	chr3:169027915:T:G	6.89935e-06	0.255756	1.1722	0.000209387	-1.63132	1.25018
169027924	chr3:169027924:T:C	3.05244e-07	-1.69011	-3.55835e-10	5.99794e-05	-1.63132	-3.55835e-10
169027950	chr3:169027950:T:C	4.52321e-06	-1.55601e-10	1.00575	0.000810843	-1.55601e-10	0.972751
169028067	chr3:169028067:CAA:C	4.76465e-07	0.115759	-1.36059	2.34678e-05	-1.20886	-1.36083
169028072	chr3:169028072:TGAAAAC:T	4.72772e-07	0.10824	-1.36085	2.34105e-05	-1.21191	-1.36023
169028339	chr3:169028339:C:T	1.07205e-06	-1.55601e-10	-0.433896	0.000199563	-1.55601e-10	-0.429196
169028357	chr3:169028357:G:A	3.97268e-05	3.40512	-0.226566	7.59368e-05	-1.13372	-0.2617
169028363	chr3:169028363:T:C	5.09016e-07	-0.433992	-0.744753	5.18357e-05	-0.945125	-0.83212
169028858	chr3:169028858:G:A	6.43425e-07	-1.55601e-10	-0.944418	0.00012619	-1.55601e-10	-0.887535
169028880	chr3:169028880:T:C	3.59311e-05	4.30891	-1.23078	2.52551e-05	-1.22263	-1.27367
169028906	chr3:169028906:G:T	4.72481e-07	-0.503517	-0.749708	4.88906e-05	-0.999029	-0.83671
169029234	chr3:169029234:A:G	2.2414e-07	-1.61627	-0.382683	4.73862e-05	-1.50801	-0.358982
169029324	chr3:169029324:T:C	4.44011e-06	-1.55601e-10	0.98721	0.000796351	-1.55601e-10	0.954715
169030003	chr3:169030003:G:A	5.10312e-07	-0.467171	-0.709029	5.22218e-05	-0.97092	-0.798905
169030138	chr3:169030138:T:A	4.24797e-07	-1.55601e-10	-1.35961	7.86123e-05	-1.55601e-10	-1.3608
169030259	chr3:169030259:C:T	5.23228e-07	-1.55601e-10	-1.15121	9.85527e-05	-1.55601e-10	-1.13473
169030376	chr3:169030376:G:A	4.67544e-07	-1.55601e-10	-1.26373	8.31014e-05	-1.55601e-10	-1.30526
169030626	chr3:169030626:A:C	4.623e-07	-1.55601e-10	-1.27501	8.3589e-05	-1.55601e-10	-1.29941
169030733	chr3:169030733:C:A	4.45216e-07	-1.55601e-10	-1.31266	8.33315e-05	-1.55601e-10	-1.3025
169030999	chr3:169030999:G:C	4.607e-07	-1.55601e-10	-1.27848	8.33489e-05	-1.55601e-10	-1.30229
169031016	chr3:169031016:G:A	0.000100991	0.588964	3.5226	0.00237838	-1.54719	3.59604
169031123	chr3:169031123:T:A	4.67084e-05	3.53529	-0.194833	8.18941e-05	-1.08937	-0.230524
169031317	chr3:169031317:G:C	1.13281e-05	0.561945	1.36187	0.000274669	-1.55064	1.44088
169031335	chr3:169031335:C:T	2.20191e-07	-1.66115	-0.355573	4.56309e-05	-1.57341	-0.331332
169031485	chr3:169031485:CT:C	2.35237e-05	3.94606	-1.29151	2.20993e-05	-1.31352	-1.31626
169031939	chr3:169031939:G:A	5.20583e-07	0.128152	-1.28443	2.06583e-05	-1.3968	-1.30041
169032018	chr3:169032018:A:T	5.22491e-07	-1.15262	-3.55835e-10	0.000111491	-1.01138	-3.55835e-10
169032603	chr3:169032603:C:T	1.03799e-07	-1.69388	-1.07489	1.83337e-05	-1.69665	-1.11993
169032707	chr3:169032707:C:T	4.45581e-07	-1.55601e-10	-1.31184	8.36349e-05	-1.55601e-10	-1.29886
169032941	chr3:169032941:A:G	4.9562e-07	-1.55601e-10	-1.20541	9.12707e-05	-1.55601e-10	-1.21149
169033264	chr3:169033264:G:A	8.87972e-07	-1.55601e-10	-0.622283	0.000163937	-1.55601e-10	-0.625842
169033509	chr3:169033509:C:T	4.15785e-05	2.12247	1.10165	0.000298346	-0.995542	0.968472
169033662	chr3:169033662:G:A	4.70781e-07	0.0183905	-1.27522	1.98588e-05	-1.4446	-1.29207
169033719	chr3:169033719:G:A	4.72345e-07	0.015507	-1.26902	1.99434e-05	-1.4459	-1.28653
169033821	chr3:169033821:C:T	4.49187e-07	-1.55601e-10	-1.30378	8.13001e-05	-1.55601e-10	-1.32718
169033884	chr3:169033884:G:A	1.73135e-06	0.401937	-0.356505	4.59116e-05	-1.59136	-0.307242
169034247	chr3:169034247:A:G	1.03823e-06	-1.55601e-10	-0.465953	0.00019297	-1.55601e-10	-0.46279
169034248	chr3:169034248:TGCCTATTAATTTCTTTTA:T	1.02755e-06	-1.55601e-10	-0.476292	0.000190999	-1.55601e-10	-0.473056
169034526	chr3:169034526:G:T	5.26817e-07	-1.55601e-10	-1.14437	9.80902e-05	-1.55601e-10	-1.13944
169034696	chr3:169034696:G:A	6.49275e-06	0.443055	0.924163	0.000173061	-1.5841	1.01242
169035144	chr3:169035144:A:C	3.9102e-07	-1.49822	0.0557568	8.48702e-05	-1.37202	0.0878175
169035162	chr3:169035162:G:A	1.23089e-06	-0.29573	-3.55835e-10	0.000116852	-0.964415	-3.55835e-10
169035488	chr3:169035488:G:A	4.6104e-07	-0.00130106	-1.27644	1.97102e-05	-1.45103	-1.29316
169036435	chr3:169036435:T:C	8.74463e-06	0.315591	1.34938	0.000254273	-1.61568	1.42876
169036458	chr3:169036458:A:G	8.76369e-08	-1.70003	-1.23799	1.57405e-05	-1.7027	-1.26639
169036633	chr3:169036633:G:A	3.51368e-06	-1.55601e-10	0.753195	0.000734841	-1.55601e-10	0.87433
169036652	chr3:169036652:G:C	5.11233e-07	0.118003	-1.2924	2.03643e-05	-1.40423	-1.30731
169036900	chr3:169036900:G:A	9.09571e-07	-1.55601e-10	-0.598251	0.000169046	-1.55601e-10	-0.595154
169036904	chr3:169036904:G:A	1.292e-06	-0.247275	-3.55835e-10	0.000575533	0.629973	-3.55835e-10
169037323	chr3:169037323:T:C	7.74266e-05	2.52222	1.32364	0.000443888	-0.815006	1.18525
169037336	chr3:169037336:C:T	3.5699e-05	4.28769	-1.21603	2.53377e-05	-1.23148	-1.26156
169037701	chr3:169037701:C:T	8.75271e-07	-1.55601e-10	-0.63669	0.000158141	-1.55601e-10	-0.661839
169037795	chr3:169037795:T:C	4.24583e-07	-0.00421196	-1.3559	1.86238e-05	-1.44988	-1.351
169038102	chr3:169038102:T:C	7.07964e-07	-1.55601e-10	-0.84883	0.000127671	-1.55601e-10	-0.875869
169038121	chr3:169038121:C:T	4.24383e-07	6.226e-05	-1.36065	1.85036e-05	-1.44837	-1.35899
169038176	chr3:169038176:G:A	3.05418e-05	4.21909	-1.30346	2.33588e-05	-1.24903	-1.32532
169038722	chr3:169038722:C:T	5.10011e-07	0.169581	-1.34637	2.02818e-05	-1.37674	-1.33886
169038893	chr3:169038893:G:A	5.01279e-06	-1.55601e-10	1.10853	0.000898475	-1.55601e-10	1.07537
169039039	chr3:169039039:A:G	4.58848e-05	2.19923	1.12343	0.000314947	-0.961925	0.989006
169039053	chr3:169039053:G:T	4.99568e-06	-1.55601e-10	1.10511	0.00089544	-1.55601e-10	1.07199
169039057	chr3:169039057:A:C	5.28072e-07	0.138938	-1.28093	2.07531e-05	-1.39547	-1.29716
169039523	chr3:169039523:C:T	5.43196e-06	-1.55601e-10	1.18883	0.00097442	-1.55601e-10	1.15652
169039567	chr3:169039567:G:T	3.68331e-07	-1.50224	-3.55835e-10	7.66387e-05	-1.38622	-3.55835e-10
169040284	chr3:169040284:C:T	5.0372e-06	-1.55601e-10	1.11338	0.000902695	-1.55601e-10	1.08006
169040558	chr3:169040558:C:T	5.66629e-06	-1.55601e-10	1.23107	0.00111094	-1.55601e-10	1.28764
169040675	chr3:169040675:C:T	1.4814e-05	-1.55601e-10	2.1921	0.00265507	-1.55601e-10	2.1589
169040901	chr3:169040901:A:G	4.63368e-06	-1.55601e-10	1.02988	0.000830777	-1.55601e-10	0.997037
169040909	chr3:169040909:T:C	4.84024e-06	-1.55601e-10	1.0735	0.000867535	-1.55601e-10	1.04033
169041230	chr3:169041230:C:T	4.27928e-07	-1.55601e-10	-1.35227	8.04994e-05	-1.55601e-10	-1.33707
169041262	chr3:169041262:A:G	8.51476e-07	-1.55601e-10	-0.664252	0.000164268	-1.55601e-10	-0.623826
169041493	chr3:169041493:A:T	4.77534e-07	-1.55601e-10	-1.24259	9.21906e-05	-1.55601e-10	-1.20147
169041667	chr3:169041667:T:C	8.30627e-07	-1.55601e-10	-0.689043	0.000153482	-1.55601e-10	-0.691741
169041875	chr3:169041875:C:T	4.26782e-07	-1.55601e-10	-1.35495	7.86075e-05	-1.55601e-10	-1.36086
169042305	chr3:169042305:A:T	4.98754e-07	-1.55601e-10	-1.19911	9.31826e-05	-1.55601e-10	-1.19076
169042356	chr3:169042356:C:T	3.54828e-07	-1.48654	-0.0530496	7.71051e-05	-1.35715	-0.0230097
169042362	chr3:169042362:A:T	4.45393e-07	-0.639591	-0.672674	3.18844e-05	-1.72244	-0.540763
169042509	chr3:169042509:G:GAACA	4.26725e-07	-1.481	0.125916	6.65545e-05	-1.64113	0.113832
169042621	chr3:169042621:A:AT	4.8372e-06	-1.55601e-10	1.07287	0.00086699	-1.55601e-10	1.0397
169042624	chr3:169042624:A:T	4.81602e-06	-1.55601e-10	1.06848	0.000863241	-1.55601e-10	1.03537
169042670	chr3:169042670:G:A	6.88452e-07	-1.55601e-10	-0.876777	0.00012408	-1.55601e-10	-0.904395
169043635	chr3:169043635:A:G	3.69547e-07	-1.53329	0.0343462	7.95882e-05	-1.41448	0.06602
169043875	chr3:169043875:A:G	2.41859e-07	-1.62623	-0.296632	5.07282e-05	-1.52287	-0.275975
169043882	chr3:169043882:C:A	4.83024e-07	0.126499	-1.35766	1.9991e-05	-1.38609	-1.34395
169044024	chr3:169044024:T:A	4.28409e-07	-1.55601e-10	-1.35115	7.86502e-05	-1.55601e-10	-1.36031
169044128	chr3:169044128:T:C	1.01225e-06	-0.408641	-0.0826499	0.000109099	-0.938084	-0.094987
169044552	chr3:169044552:A:G	9.82782e-07	-1.55601e-10	-0.520836	0.000182683	-1.55601e-10	-0.51757
169044573	chr3:169044573:GA:G	7.57332e-07	-1.55601e-10	-0.781422	0.00013097	-1.55601e-10	-0.850358
169044663	chr3:169044663:T:A	4.74868e-07	-1.24819	-3.55835e-10	6.35685e-05	-1.57321	-3.55835e-10
169044831	chr3:169044831:A:G	8.08227e-07	-1.55601e-10	-0.71638	0.000150849	-1.55601e-10	-0.709045
169044972	chr3:169044972:T:G	4.28284e-07	-1.55601e-10	-1.35144	7.86447e-05	-1.55601e-10	-1.36038
169045111	chr3:169045111:G:C	9.61892e-07	-0.438957	-0.103364	0.000104346	-0.96191	-0.115701
169045172	chr3:169045172:T:C	1.33193e-07	-1.19762	-1.32181	1.64316e-05	-1.58185	-1.34426
169045231	chr3:169045231:G:C	2.69382e-06	-1.55601e-10	0.487494	0.000514536	-1.55601e-10	0.517941
169045465	chr3:169045465:A:G	4.86262e-06	-1.55601e-10	1.07811	0.000871524	-1.55601e-10	1.04492
169045561	chr3:169045561:G:A	4.29807e-07	-1.55601e-10	-1.34789	7.88287e-05	-1.55601e-10	-1.35805
169045916	chr3:169045916:A:T	7.17708e-07	-1.55601e-10	-0.83516	0.000130071	-1.55601e-10	-0.857247
169046196	chr3:169046196:A:G	3.39353e-05	4.27464	-1.25365	2.45177e-05	-1.24057	-1.28535
169046251	chr3:169046251:CTTG:C	4.27309e-07	-1.55601e-10	-1.35372	7.8614e-05	-1.55601e-10	-1.36077
169046310	chr3:169046310:A:G	4.78203e-06	-1.55601e-10	1.0614	0.000857115	-1.55601e-10	1.02825
169046331	chr3:169046331:AT:A	2.39652e-07	-1.63319	-0.298844	5.01161e-05	-1.53279	-0.278192
169046455	chr3:169046455:T:C	2.57892e-07	-0.665617	-1.19307	1.78857e-05	-1.72088	-1.12044
169046527	chr3:169046527:C:T	4.84024e-06	-1.55601e-10	1.0735	0.000867535	-1.55601e-10	1.04033
169046606	chr3:169046606:G:A	2.40486e-07	-1.62892	-0.299643	5.03802e-05	-1.52677	-0.278953
169046766	chr3:169046766:A:T	9.68236e-07	-0.439532	-0.0962157	0.000105038	-0.96224	-0.108763
169046807	chr3:169046807:T:C	4.84261e-06	-1.55601e-10	1.07399	0.00086797	-1.55601e-10	1.04083
169047103	chr3:169047103:T:C	8.06982e-07	-1.55601e-10	-0.717922	0.000150616	-1.55601e-10	-0.710594
169047480	chr3:169047480:T:C	4.33801e-07	-1.55601e-10	-1.33864	8.01056e-05	-1.55601e-10	-1.34198
169047504	chr3:169047504:T:C	8.08088e-07	-1.55601e-10	-0.716553	0.000150823	-1.55601e-10	-0.709217
169047512	chr3:169047512:T:C	4.8162e-06	-1.55601e-10	1.06852	0.000863258	-1.55601e-10	1.03539
169047884	chr3:169047884:T:C	2.39658e-06	-1.55601e-10	0.370577	0.000461294	-1.55601e-10	0.40871
169048004	chr3:169048004:T:C	9.36193e-07	-0.413921	-0.15548	0.000101049	-0.941992	-0.167729
169048652	chr3:169048652:C:T	4.69094e-07	0.100236	-1.36066	1.92117e-05	-1.41668	-1.35312
169049136	chr3:169049136:C:G	3.87908e-07	-1.53209	0.0816315	8.34397e-05	-1.41447	0.11327
169049466	chr3:169049466:G:C	4.67417e-07	-1.55601e-10	-1.264	8.8254e-05	-1.55601e-10	-1.24511
169049484	chr3:169049484:T:C	9.79792e-07	-1.55601e-10	-0.523883	0.000182151	-1.55601e-10	-0.520491
169049888	chr3:169049888:G:A	2.99351e-06	-1.55601e-10	0.592979	0.000584184	-1.55601e-10	0.644892
169049952	chr3:169049952:G:A	4.73489e-07	-1.55601e-10	-1.25109	8.37989e-05	-1.55601e-10	-1.2969
169050145	chr3:169050145:T:C	2.44958e-07	-0.711577	-1.19856	1.7845e-05	-1.7165	-1.1271
169050165	chr3:169050165:C:A	1.07236e-06	-1.55601e-10	-0.433602	0.000199339	-1.55601e-10	-0.430319
169050247	chr3:169050247:T:G	4.81869e-06	-1.55601e-10	1.06903	0.000863703	-1.55601e-10	1.0359
169050449	chr3:169050449:A:G	1.04058e-06	-1.55601e-10	-0.463688	0.00019342	-1.55601e-10	-0.460459
169050508	chr3:169050508:T:C	4.25702e-07	-1.55601e-10	-1.35748	7.86076e-05	-1.55601e-10	-1.36086
169050674	chr3:169050674:C:T	2.14123e-07	-0.684588	-1.36008	2.43881e-05	-1.17271	-1.35852
169050730	chr3:169050730:C:G	2.81372e-05	4.04031	-1.20669	2.36691e-05	-1.31608	-1.24507
169051053	chr3:169051053:T:C	1.07307e-06	-1.55601e-10	-0.432949	0.000199467	-1.55601e-10	-0.429676
169051150	chr3:169051150:A:G	1.08145e-06	-1.55601e-10	-0.425169	0.00020103	-1.55601e-10	-0.421872
169051345	chr3:169051345:A:G	4.6263e-07	-1.55601e-10	-1.2743	8.72656e-05	-1.55601e-10	-1.25637
169051521	chr3:169051521:C:T	1.34875e-05	3.10295	-1.00466	6.22139e-05	-0.56235	-1.0324
169051749	chr3:169051749:T:C	2.13173e-07	-1.64918	-0.39994	4.4368e-05	-1.55576	-0.377049
169051750	chr3:169051750:G:A	4.73329e-06	-1.55601e-10	1.05115	0.000848373	-1.55601e-10	1.018
169051780	chr3:169051780:A:G	1.4578e-05	3.46396	-1.28792	2.01272e-05	-1.4614	-1.26185
169052672	chr3:169052672:T:C	6.27418e-07	-1.55601e-10	-0.969611	0.000113667	-1.55601e-10	-0.992048
169053066	chr3:169053066:C:T	4.79764e-06	-1.55601e-10	1.06466	0.000859843	-1.55601e-10	1.03143
169053326	chr3:169053326:G:T	3.08984e-05	4.12044	-1.19321	2.44655e-05	-1.2947	-1.23336
169053688	chr3:169053688:A:G	5.99082e-06	-1.55601e-10	1.28676	0.00126747	-1.55601e-10	1.41945
169053905	chr3:169053905:A:G	4.84024e-06	-1.55601e-10	1.0735	0.000867535	-1.55601e-10	1.04033
169054002	chr3:169054002:T:G	2.06213e-07	-0.721688	-1.36063	2.37043e-05	-1.20008	-1.35959
169054091	chr3:169054091:G:A	4.85588e-06	-1.55601e-10	1.07672	0.000870314	-1.55601e-10	1.04353
169054222	chr3:169054222:C:T	1.05631e-06	-1.55601e-10	-0.448685	0.000196353	-1.55601e-10	-0.44541
169054246	chr3:169054246:G:A	4.84449e-06	-1.55601e-10	1.07437	0.000868297	-1.55601e-10	1.04121
169055049	chr3:169055049:T:G	3.78955e-05	4.35027	-1.2189	2.80534e-05	-1.20655	-1.18466
169055193	chr3:169055193:T:A	4.27163e-07	-1.55601e-10	-1.35406	7.86936e-05	-1.55601e-10	-1.35976
169055257	chr3:169055257:G:A	2.06569e-06	0.221994	-3.55835e-10	0.000194041	-0.457255	-3.55835e-10
169055338	chr3:169055338:G:C	1.30747e-05	3.08878	-1.02157	6.06171e-05	-0.573313	-1.04743
169055551	chr3:169055551:A:G	5.00557e-07	-1.55601e-10	-1.1955	8.97959e-05	-1.55601e-10	-1.22779
169055556	chr3:169055556:C:T	4.24997e-07	-1.55601e-10	-1.35914	7.87295e-05	-1.55601e-10	-1.35931
169055651	chr3:169055651:T:C	8.11414e-07	-0.116265	-0.59618	7.73616e-05	-0.725354	-0.65148
169055671	chr3:169055671:T:C	7.33709e-07	-0.184711	-0.6284	7.10648e-05	-0.779227	-0.682505
169055729	chr3:169055729:G:GT	4.32552e-07	-1.55601e-10	-1.34152	7.90874e-05	-1.55601e-10	-1.35477
169056160	chr3:169056160:G:A	4.76947e-07	-1.24382	-3.55835e-10	5.69634e-05	-1.68291	-3.55835e-10
169056171	chr3:169056171:C:T	2.84818e-05	4.20656	-1.36076	2.21477e-05	-1.26883	-1.35876
169056172	chr3:169056172:A:G	2.07132e-07	-0.719223	-1.35865	2.38386e-05	-1.19779	-1.35623
169056354	chr3:169056354:G:A	5.45226e-06	-1.55601e-10	1.19256	0.00097529	-1.55601e-10	1.15741
169056708	chr3:169056708:A:G	5.78185e-07	-1.55601e-10	-1.05133	0.000105355	-1.55601e-10	-1.06799
169056935	chr3:169056935:C:T	2.31083e-07	-1.67839	-0.290059	4.71822e-05	-1.60056	-0.270752
169056966	chr3:169056966:T:C	7.87635e-08	-1.71299	-1.33178	1.43313e-05	-1.71638	-1.3465
169057155	chr3:169057155:C:G	3.71646e-05	4.31453	-1.20264	2.54982e-05	-1.24468	-1.24204
169057364	chr3:169057364:C:A	4.40817e-07	-1.55601e-10	-1.32259	8.00523e-05	-1.55601e-10	-1.34264
169057377	chr3:169057377:G:T	4.59574e-07	-0.473964	-0.80696	3.03778e-05	-1.62719	-0.684418
169057427	chr3:169057427:A:G	4.28153e-07	-1.55601e-10	-1.35174	8.02575e-05	-1.55601e-10	-1.34008
169057630	chr3:169057630:T:A	7.90799e-07	-1.55601e-10	-0.738179	0.000142751	-1.55601e-10	-0.764225
169057656	chr3:169057656:T:C	3.65946e-05	4.3294	-1.23297	2.49428e-05	-1.2406	-1.26814
169057715	chr3:169057715:T:C	7.93907e-07	-1.55601e-10	-0.734257	0.000143299	-1.55601e-10	-0.760391
169058210	chr3:169058210:AG:A	5.26053e-07	-1.55601e-10	-1.14582	9.59819e-05	-1.55601e-10	-1.16116
169058243	chr3:169058243:C:A	4.19315e-07	-0.467593	-0.905007	2.73573e-05	-1.62357	-0.792767
169058538	chr3:169058538:G:T	2.84862e-06	1.47998	-0.936612	2.23951e-05	-1.69549	-0.920996
169058770	chr3:169058770:A:T	4.6692e-07	-1.55601e-10	-1.26507	8.59347e-05	-1.55601e-10	-1.27174
169058774	chr3:169058774:G:A	7.18392e-07	-1.55601e-10	-0.834208	0.000132556	-1.55601e-10	-0.838323
169058924	chr3:169058924:C:T	1.91807e-06	-1.55601e-10	0.147854	0.000388515	-1.55601e-10	0.237008
169059173	chr3:169059173:T:C	4.66546e-07	-1.55601e-10	-1.26587	8.60834e-05	-1.55601e-10	-1.27001
169059753	chr3:169059753:T:C	4.29661e-07	-1.55601e-10	-1.34823	7.93798e-05	-1.55601e-10	-1.35108
169060003	chr3:169060003:C:T	1.19144e-06	-1.55601e-10	-0.328306	0.000214349	-1.55601e-10	-0.357717
169060664	chr3:169060664:C:T	4.30596e-07	-1.55601e-10	-1.34605	7.99979e-05	-1.55601e-10	-1.34332
169060759	chr3:169060759:G:A	1.15257e-06	0.764497	-1.12597	2.22164e-05	-1.50962	-1.11487
169060928	chr3:169060928:C:T	3.31299e-06	-1.55601e-10	0.694383	0.00064583	-1.55601e-10	0.745211
169061579	chr3:169061579:A:C	5.57693e-06	0.644097	0.571074	0.00012572	-1.55442	0.663157
169062541	chr3:169062541:G:A	4.13029e-06	2.25658	-1.3417	2.21015e-05	-1.28518	-1.3445
169062819	chr3:169062819:T:C	1.12126e-06	0.727339	-1.11635	1.88719e-05	-1.65858	-1.12908
169062950	chr3:169062950:TTC:T	3.91839e-06	2.21123	-1.34902	2.18267e-05	-1.29098	-1.35121
169062961	chr3:169062961:G:A	0.000875708	7.63002	-1.35845	2.97284e-05	-0.979167	-1.35406
169063078	chr3:169063078:C:T	1.08234e-06	0.936367	-1.36071	1.54486e-05	-1.62695	-1.36086
169063354	chr3:169063354:C:T	1.29347e-06	0.860857	-1.10699	1.95095e-05	-1.63439	-1.12003
169063404	chr3:169063404:G:A	4.9264e-06	2.42844	-1.3373	2.35345e-05	-1.22644	-1.34042
169063489	chr3:169063489:T:C	8.89928e-06	2.47081	-0.788308	3.41798e-05	-1.40674	-0.786946
169063541	chr3:169063541:A:G	4.3325e-06	-1.55601e-10	0.962676	0.00078274	-1.55601e-10	0.937477
169063700	chr3:169063700:C:T	2.76416e-06	-1.55601e-10	0.513269	0.000481539	-1.55601e-10	0.451664
169063800	chr3:169063800:A:G	4.37288e-07	-1.55601e-10	-1.33063	8.05241e-05	-1.55601e-10	-1.33677
169064193	chr3:169064193:G:T	4.33104e-06	-1.55601e-10	0.962341	0.000782483	-1.55601e-10	0.937148
169064250	chr3:169064250:A:T	0.000641172	7.31453	-1.3547	3.04185e-05	-0.972966	-1.33731
169064449	chr3:169064449:A:G	3.05346e-06	-1.55601e-10	0.612807	0.000553416	-1.55601e-10	0.590786
169064633	chr3:169064633:G:A	1.29646e-06	0.68747	-0.931303	2.36833e-05	-1.61089	-0.949669
169064709	chr3:169064709:T:C	3.08274e-06	-1.55601e-10	0.622351	0.000483166	-1.55601e-10	0.455036
169065231	chr3:169065231:C:T	4.28792e-07	-1.55601e-10	-1.35025	7.8663e-05	-1.55601e-10	-1.36015
169065306	chr3:169065306:G:A	0.00739133	8.82858	-0.42398	0.000488331	0.987727	-0.522058
169065336	chr3:169065336:A:C	1.06866e-06	-1.55601e-10	-0.437061	0.000196193	-1.55601e-10	-0.446228
169065604	chr3:169065604:T:G	2.31671e-06	-1.55601e-10	0.336681	0.000480608	-1.55601e-10	0.449729
169066300	chr3:169066300:G:A	0.000660349	7.25957	-1.27027	3.40006e-05	-0.96945	-1.2295
169066410	chr3:169066410:C:T	0.000868327	7.62391	-1.36081	3.00825e-05	-0.960952	-1.36043
169066411	chr3:169066411:G:A	4.84937e-07	-1.55601e-10	-1.2272	8.50789e-05	-1.55601e-10	-1.28175
169067080	chr3:169067080:T:C	5.68806e-07	-1.06768	-3.55835e-10	7.05129e-05	-1.46953	-3.55835e-10
169067291	chr3:169067291:C:T	0.00149297	8.13351	-1.32846	3.64946e-05	-0.812473	-1.31569
169067361	chr3:169067361:G:A	4.98394e-07	-1.55601e-10	-1.19983	9.11828e-05	-1.55601e-10	-1.21246
169067403	chr3:169067403:T:C	8.20176e-08	-1.72529	-1.279	1.48301e-05	-1.72733	-1.30134
169067576	chr3:169067576:C:T	4.95961e-07	-1.55601e-10	-1.20473	9.30875e-05	-1.55601e-10	-1.19178
169067639	chr3:169067639:T:C	4.36271e-06	-1.55601e-10	0.969625	0.000786694	-1.55601e-10	0.942515
169067820	chr3:169067820:C:T	1.65596e-06	-1.55601e-10	0.00091231	0.000343694	-1.55601e-10	0.114428
169068843	chr3:169068843:A:T	1.2664e-05	2.94084	-0.905542	3.56104e-05	-1.25147	-0.901212
169069023	chr3:169069023:G:T	4.3138e-06	-1.55601e-10	0.958352	0.000779381	-1.55601e-10	0.933175
169069028	chr3:169069028:C:A	0.00110121	7.86138	-1.36069	3.57363e-05	-0.792049	-1.35711
169069047	chr3:169069047:T:C	4.77815e-07	-1.55601e-10	-1.242	9.18493e-05	-1.55601e-10	-1.20518
169070052	chr3:169070052:C:T	6.69587e-07	-1.72511	0.82055	0.0001121	-1.69034	0.684407
169070448	chr3:169070448:T:C	3.17653e-06	-1.55601e-10	0.652323	0.000576033	-1.55601e-10	0.630841
169070785	chr3:169070785:A:G	3.11013e-06	-1.55601e-10	0.631195	0.000563869	-1.55601e-10	0.609497
169070836	chr3:169070836:A:C	6.69598e-07	-1.72814	0.823594	0.000110541	-1.70751	0.68757
169070893	chr3:169070893:A:C	5.6547e-07	0.133454	-1.20702	2.37259e-05	-1.3735	-1.18525
169070904	chr3:169070904:C:T	0.00103978	7.79301	-1.34971	3.58269e-05	-0.818536	-1.32809
169071767	chr3:169071767:T:C	2.71062e-06	-1.55601e-10	0.493708	0.000492412	-1.55601e-10	0.473992
169071917	chr3:169071917:T:C	2.58951e-06	1.78503	-1.33703	1.83045e-05	-1.46749	-1.35069
169072208	chr3:169072208:C:A	1.10462e-06	-1.55601e-10	-0.40397	0.000201582	-1.55601e-10	-0.419126
169072343	chr3:169072343:C:A	3.148e-06	-1.55601e-10	0.643298	0.000570919	-1.55601e-10	0.621922
169072449	chr3:169072449:G:A	6.07331e-07	-1.55601e-10	-1.00215	0.000113415	-1.55601e-10	-0.994271
169072699	chr3:169072699:C:T	3.83031e-06	1.48416	-0.644683	3.56414e-05	-1.49082	-0.660994
169072868	chr3:169072868:T:C	1.79295e-05	3.17058	-0.787595	5.40249e-05	-0.933071	-0.802809
169072930	chr3:169072930:G:A	1.84374e-05	3.23734	-0.826421	5.3421e-05	-0.906084	-0.841037
169073154	chr3:169073154:A:G	5.57302e-07	-1.55601e-10	-1.08812	0.00010409	-1.55601e-10	-1.08007
169073183	chr3:169073183:A:G	3.66736e-06	0.796003	-3.55835e-10	0.00031573	0.0295623	-3.55835e-10
169073206	chr3:169073206:C:T	3.65236e-06	1.46284	-0.670929	3.45252e-05	-1.49663	-0.686999
169074221	chr3:169074221:C:T	7.89863e-07	-1.55601e-10	-0.739364	0.000140009	-1.55601e-10	-0.783617
169074261	chr3:169074261:G:A	3.3242e-06	-1.55601e-10	0.69776	0.0006027	-1.55601e-10	0.676095
169074494	chr3:169074494:T:C	1.74501e-05	3.1749	-0.819021	5.24694e-05	-0.93133	-0.833764
169074772	chr3:169074772:T:C	4.39042e-07	-1.55601e-10	-1.32663	8.05758e-05	-1.55601e-10	-1.33613
169075133	chr3:169075133:G:A	3.148e-06	-1.55601e-10	0.643298	0.000570919	-1.55601e-10	0.621922
169075217	chr3:169075217:G:A	5.63373e-07	0.102013	-1.1793	2.40939e-05	-1.38776	-1.15561
169075723	chr3:169075723:C:T	3.13729e-06	-1.55601e-10	0.639891	0.000568996	-1.55601e-10	0.61855
169075770	chr3:169075770:C:A	3.59497e-06	1.45323	-0.677159	3.42251e-05	-1.49927	-0.693094
169076444	chr3:169076444:T:C	4.33189e-07	-1.55601e-10	-1.34005	7.93054e-05	-1.55601e-10	-1.35202
169076756	chr3:169076756:T:C	5.04747e-07	-1.55601e-10	-1.18717	8.95173e-05	-1.55601e-10	-1.23089
169076943	chr3:169076943:A:G	2.71095e-06	0.729263	-0.23543	5.43295e-05	-1.56733	-0.162926
169076976	chr3:169076976:G:A	2.72053e-06	-1.55601e-10	0.49736	0.000494204	-1.55601e-10	0.477623
169077066	chr3:169077066:G:A	2.71062e-06	-1.55601e-10	0.493708	0.000492412	-1.55601e-10	0.473992
169077173	chr3:169077173:A:G	1.1259e-06	-1.55601e-10	-0.384886	0.000206598	-1.55601e-10	-0.394547
169077336	chr3:169077336:G:T	2.58036e-06	-1.55601e-10	0.444462	0.000471448	-1.55601e-10	0.430485
169077503	chr3:169077503:C:A	3.74678e-06	1.45439	-0.636959	3.56276e-05	-1.49871	-0.653496
169077553	chr3:169077553:C:T	3.0966e-06	-1.55601e-10	0.626838	0.000561648	-1.55601e-10	0.605551
169077605	chr3:169077605:G:C	3.34256e-07	-1.59932	-3.55835e-10	6.28897e-05	-1.58394	-3.55835e-10
169077687	chr3:169077687:T:G	5.70432e-07	0.177514	-1.24234	2.32813e-05	-1.35441	-1.22327
169077960	chr3:169077960:A:G	2.27604e-06	1.47106	-1.15209	2.17949e-05	-1.48462	-1.15903
169078153	chr3:169078153:G:A	2.01432e-05	3.23001	-0.730613	5.84492e-05	-0.910598	-0.746569
169078479	chr3:169078479:T:C	9.38331e-08	-1.57505	-1.29465	2.00927e-05	-1.45572	-1.26925
169078803	chr3:169078803:C:T	0.000886841	7.62946	-1.34526	3.42812e-05	-0.870007	-1.32072
169078987	chr3:169078987:G:A	2.05391e-05	3.27541	-0.756551	5.80302e-05	-0.892116	-0.772244
169079088	chr3:169079088:G:C	0.000839398	7.5648	-1.33558	0.000146461	0.590823	-1.32939
169079252	chr3:169079252:A:G	4.32289e-07	-1.55601e-10	-1.34213	7.95435e-05	-1.55601e-10	-1.34902
169079371	chr3:169079371:G:T	2.52533e-06	1.55536	-1.13246	2.27317e-05	-1.46185	-1.13971
169079822	chr3:169079822:T:A	0.00714523	9.6885	-1.31776	0.000354658	1.44122	-1.29539
169079995	chr3:169079995:C:T	1.73671e-05	3.16335	-0.812246	5.25241e-05	-0.936597	-0.827454
169080596	chr3:169080596:C:T	1.87609e-06	-1.55601e-10	0.125723	0.000387458	-1.55601e-10	0.234284
169081067	chr3:169081067:C:T	3.58498e-06	1.42861	-0.655325	3.46998e-05	-1.50652	-0.672064
169081115	chr3:169081115:G:GGAT	3.90419e-06	1.51976	-0.661175	3.53555e-05	-1.48202	-0.677854
169081126	chr3:169081126:G:A	5.38393e-07	-1.55601e-10	-1.12263	0.000101442	-1.55601e-10	-1.10584
169081415	chr3:169081415:T:C	2.93069e-06	-1.55601e-10	0.571771	0.000531743	-1.55601e-10	0.550836
169082201	chr3:169082201:A:G	2.58496e-06	1.59033	-1.14408	2.2646e-05	-1.45396	-1.15138
169082418	chr3:169082418:T:C	5.31816e-07	-1.55601e-10	-1.13493	9.41159e-05	-1.55601e-10	-1.1808
169082517	chr3:169082517:T:C	5.03487e-07	-1.55601e-10	-1.18966	8.9324e-05	-1.55601e-10	-1.23305
169082543	chr3:169082543:G:A	4.3443e-07	-1.55601e-10	-1.33719	7.98621e-05	-1.55601e-10	-1.34502
169082780	chr3:169082780:TAC:T	1.70601e-06	-1.55601e-10	0.0306922	0.000282172	-1.55601e-10	-0.0828062
169082802	chr3:169082802:G:A	2.52211e-06	1.56959	-1.14796	2.24286e-05	-1.45977	-1.15522
169082857	chr3:169082857:C:T	2.90988e-06	-1.55601e-10	0.564643	0.000527793	-1.55601e-10	0.54338
169083155	chr3:169083155:G:A	0.000625215	7.14185	-1.20723	3.42753e-05	-1.02342	-1.16748
169083276	chr3:169083276:T:C	0.00097851	7.72411	-1.34155	0.000156212	0.661863	-1.33597
169083277	chr3:169083277:G:A	2.69123e-06	-1.55601e-10	0.486531	0.000488347	-1.55601e-10	0.465701
169083425	chr3:169083425:G:GC	5.57394e-07	0.0329557	-1.12091	2.48679e-05	-1.41841	-1.09334
169083595	chr3:169083595:AG:A	1.17863e-06	-0.339119	-3.55835e-10	0.000399518	0.264934	-3.55835e-10
169083707	chr3:169083707:C:A	0.000956063	7.71942	-1.36007	3.4149e-05	-0.844462	-1.35013
169084321	chr3:169084321:G:A	2.11116e-06	-1.55601e-10	0.24377	0.0003837	-1.55601e-10	0.224537
169085191	chr3:169085191:G:A	4.96389e-07	-1.55601e-10	-1.20386	9.08511e-05	-1.55601e-10	-1.2161
169086428	chr3:169086428:C:T	5.54398e-07	-1.55601e-10	-1.09334	0.000102219	-1.55601e-10	-1.09821
169086429	chr3:169086429:T:C	2.33902e-07	-1.50649	-0.449828	4.90355e-05	-1.3895	-0.44328
169086643	chr3:169086643:G:A	0.000970578	7.68281	-1.30839	0.000158668	0.641033	-1.29954
169087101	chr3:169087101:A:C	3.42247e-07	-1.57569	-3.55835e-10	6.91215e-05	-1.48946	-3.55835e-10
169087640	chr3:169087640:TC:T	3.17132e-07	-1.65191	-3.55835e-10	5.446e-05	-1.72786	-3.55835e-10
169087874	chr3:169087874:A:G	2.97723e-07	-1.71506	-3.55835e-10	6.29006e-05	-1.58377	-3.55835e-10
169089199	chr3:169089199:G:A	3.33314e-06	0.853208	-0.152761	6.07186e-05	-1.5305	-0.088579
169089313	chr3:169089313:C:T	4.9596e-06	-1.55601e-10	1.09786	0.000876771	-1.55601e-10	1.05092
169089897	chr3:169089897:AAT:A	0.0010184	7.72747	-1.30495	0.000163038	0.664275	-1.29561
169089901	chr3:169089901:T:A	0.000917624	7.62327	-1.30495	0.000154667	0.61156	-1.29561
169090476	chr3:169090476:G:A	9.84025e-08	-1.463	-1.35916	2.0627e-05	-1.34142	-1.35731
169090488	chr3:169090488:T:C	5.91182e-07	0.0863189	-1.11542	2.5589e-05	-1.39556	-1.0876
169091076	chr3:169091076:C:T	3.44449e-06	0.825706	-0.0923976	6.44574e-05	-1.54225	-0.0170724
169091416	chr3:169091416:T:C	4.98966e-07	-1.55601e-10	-1.19869	9.12951e-05	-1.55601e-10	-1.21123
169091503	chr3:169091503:C:G	3.71515e-06	0.926207	-0.117255	6.42751e-05	-1.50995	-0.0522072
169091528	chr3:169091528:A:G	2.10422e-06	-0.496961	0.73744	9.17207e-05	-1.71251	0.505934
169091689	chr3:169091689:T:C	0.00534578	9.43927	-1.35867	0.000276021	1.25555	-1.3604
169091846	chr3:169091846:ATAAT:A	1.6832e-06	-0.554952	0.572183	7.77539e-05	-1.71844	0.346662
169092044	chr3:169092044:T:G	1.7309e-06	-0.410595	0.455769	7.08048e-05	-1.7012	0.235803
169092072	chr3:169092072:T:G	1.68314e-06	-1.55601e-10	0.0171922	0.000346163	-1.55601e-10	0.121586
169092191	chr3:169092191:T:C	0.00362411	9.03957	-1.34767	0.000220216	1.02799	-1.35871
169092930	chr3:169092930:G:GAGTTTA	3.30354e-06	-1.55601e-10	0.691526	0.000557329	-1.55601e-10	0.597831
169092947	chr3:169092947:G:A	6.0805e-07	-1.55601e-10	-1.00097	0.00011418	-1.55601e-10	-0.98755
169093192	chr3:169093192:C:T	0.00058035	5.79817	0.0619985	0.000112272	-0.796517	-0.207882
169093236	chr3:169093236:T:C	2.93855e-07	-1.72814	-3.55835e-10	7.04585e-05	-1.4703	-3.55835e-10
169093421	chr3:169093421:A:G	4.28818e-06	1.11032	-0.157926	6.45369e-05	-1.46417	-0.0939127
169093438	chr3:169093438:T:C	0.000692251	5.94502	0.0914648	0.000121603	-0.743628	-0.180933
169093536	chr3:169093536:G:A	5.04628e-07	-1.55601e-10	-1.1874	8.98013e-05	-1.55601e-10	-1.22772
169093567	chr3:169093567:T:C	2.0356e-06	-1.55601e-10	0.207323	0.000422804	-1.55601e-10	0.321584
169093837	chr3:169093837:C:A	5.91389e-07	-1.55601e-10	-1.02875	0.000109614	-1.55601e-10	-1.02836
169093892	chr3:169093892:G:A	0.000836869	6.14578	0.0804204	0.000127226	-0.688081	-0.191277
169093927	chr3:169093927:C:T	0.0017291	6.85933	0.0925521	0.000171051	-0.402895	-0.18047
169094129	chr3:169094129:A:G	0.00142021	8.05959	-1.30449	0.000134691	0.510089	-1.33243
169094374	chr3:169094374:G:A	2.0356e-06	-1.55601e-10	0.207323	0.000422804	-1.55601e-10	0.321584
169095020	chr3:169095020:C:A	1.68856e-06	0.0204086	-3.55835e-10	8.24864e-05	-1.31269	-3.55835e-10
169095699	chr3:169095699:C:T	1.02577e-06	-0.478025	-3.55835e-10	6.72923e-05	-1.51628	-3.55835e-10
169095860	chr3:169095860:T:C	8.55854e-08	-1.64748	-1.31423	1.70814e-05	-1.55434	-1.33299
169096072	chr3:169096072:T:C	0.00286676	8.71571	-1.25824	0.000180255	0.76842	-1.29937
169096149	chr3:169096149:G:T	2.21584e-06	-1.55601e-10	0.292164	0.000376829	-1.55601e-10	0.206467
169096395	chr3:169096395:C:T	4.43335e-06	-1.55601e-10	0.985686	0.000855716	-1.55601e-10	1.02661
169096418	chr3:169096418:G:A	7.61624e-08	-1.71836	-1.36	1.42166e-05	-1.71936	-1.35156
169096524	chr3:169096524:C:G	2.06947e-06	-1.55601e-10	0.223823	0.000352594	-1.55601e-10	0.139993
169096535	chr3:169096535:G:T	9.84935e-07	-1.55601e-10	-0.518647	0.000158238	-1.55601e-10	-0.661225
169096997	chr3:169096997:T:C	4.38632e-07	-1.55601e-10	-1.32756	8.13538e-05	-1.55601e-10	-1.32652
169097015	chr3:169097015:C:T	2.11617e-06	-1.55601e-10	0.24614	0.000360416	-1.55601e-10	0.161936
169097121	chr3:169097121:C:T	3.97464e-06	0.733857	0.14261	6.72881e-05	-1.4429	-0.0734458
169097288	chr3:169097288:T:C	1.38871e-06	-0.058734	-0.116358	4.26628e-05	-1.66036	-0.311639
169097311	chr3:169097311:T:C	0.015718	9.71612	-0.557028	0.000132027	-0.0686841	-0.773633
169097421	chr3:169097421:C:T	1.42753e-06	-0.0221046	-0.125416	4.26268e-05	-1.65291	-0.319934
169097586	chr3:169097586:G:T	0.0183042	9.84896	-0.537543	0.000141271	-0.0178114	-0.756833
169097597	chr3:169097597:T:C	1.02598e-06	-1.55601e-10	-0.477822	0.000188619	-1.55601e-10	-0.485596
169097617	chr3:169097617:T:C	4.83857e-07	-1.55601e-10	-1.22943	9.1069e-05	-1.55601e-10	-1.21371
169098073	chr3:169098073:C:G	0.0171024	10.6043	-1.36074	0.000238301	1.10511	-1.3569
169098261	chr3:169098261:T:C	6.32848e-07	0.239216	-1.20021	2.4928e-05	-1.3322	-1.17714
169098503	chr3:169098503:A:G	0.00667035	8.99865	-0.696694	0.000347277	0.912769	-0.78797
169098520	chr3:169098520:A:G	4.24115e-06	0.726819	0.214546	7.17468e-05	-1.44543	-0.00675594
169098575	chr3:169098575:G:C	1.30643e-06	-0.156427	-0.0797445	4.32992e-05	-1.67906	-0.278127
169098711	chr3:169098711:G:A	4.46074e-07	-1.55601e-10	-1.31074	8.20975e-05	-1.55601e-10	-1.31742
169098891	chr3:169098891:G:T	7.47345e-07	-1.55601e-10	-0.794696	0.000135671	-1.55601e-10	-0.815092
169099031	chr3:169099031:T:C	7.22821e-07	-1.55601e-10	-0.828062	0.00013129	-1.55601e-10	-0.847915
169099128	chr3:169099128:AAAC:A	1.39114e-06	-0.0884323	-0.0849122	4.36647e-05	-1.66642	-0.282364
169100048	chr3:169100048:T:C	5.06235e-07	0.143836	-1.32806	2.08928e-05	-1.37219	-1.31373
169100426	chr3:169100426:G:A	4.4206e-07	-1.55601e-10	-1.31978	8.11603e-05	-1.55601e-10	-1.3289
169101585	chr3:169101585:C:T	0.0205224	9.96508	-0.539279	0.000147088	0.0262045	-0.760496
169101855	chr3:169101855:T:G	0.0181817	10.6649	-1.36018	0.000246883	1.13413	-1.35054
169102384	chr3:169102384:A:G	3.2146e-07	-1.63835	-3.55835e-10	6.04751e-05	-1.62309	-3.55835e-10
169102481	chr3:169102481:C:T	1.39311e-06	-0.0711002	-0.100829	4.31533e-05	-1.66317	-0.297392
169102590	chr3:169102590:G:A	3.02276e-07	-1.69988	-3.55835e-10	5.53205e-05	-1.71218	-3.55835e-10
169102639	chr3:169102639:G:A	7.40117e-05	4.91009	-1.10933	6.0634e-05	-0.489639	-1.13083
169102697	chr3:169102697:C:T	2.95931e-06	0.58149	-3.55835e-10	9.11925e-05	-1.21235	-3.55835e-10
169103951	chr3:169103951:C:T	1.41002e-06	-0.111665	-0.0481997	4.49569e-05	-1.67097	-0.24865
169104653	chr3:169104653:A:G	1.64725e-06	-0.03195	0.0275892	4.89785e-05	-1.65483	-0.179114
169104867	chr3:169104867:G:A	8.85835e-08	-1.6391	-1.28817	1.76597e-05	-1.54187	-1.31217
169104964	chr3:169104964:C:T	2.70898e-06	-0.0831577	0.576261	8.31437e-05	-1.66475	0.359997
169104980	chr3:169104980:GCCTCCCCCA:G	2.01085e-06	-1.55601e-10	0.195092	0.000417511	-1.55601e-10	0.308987
169105064	chr3:169105064:G:A	9.76885e-07	-0.526855	-3.55835e-10	0.000112748	-1.00017	-3.55835e-10
169105108	chr3:169105108:A:G	1.51088e-06	-0.0754036	-0.0153741	4.66648e-05	-1.66366	-0.218677
169105148	chr3:169105148:C:T	4.8839e-07	-1.55601e-10	-1.22011	9.36645e-05	-1.55601e-10	-1.1856
169105171	chr3:169105171:T:A	1.56604e-06	-0.0485473	-0.00637206	4.73086e-05	-1.65832	-0.210312
169105270	chr3:169105270:G:A	0.00623164	8.95943	-0.725507	0.000331598	0.893282	-0.814684
169105327	chr3:169105327:T:C	5.49541e-07	-1.55601e-10	-1.10214	0.000102682	-1.55601e-10	-1.09369
169105336	chr3:169105336:C:T	0.0198323	9.91283	-0.521229	0.000146463	0.00661564	-0.745165
169105451	chr3:169105451:G:A	0.00667392	8.94261	-0.640114	0.000356214	0.885256	-0.73505
169105753	chr3:169105753:G:A	1.39802e-06	-0.0821546	-0.0862585	4.36524e-05	-1.66509	-0.283978
169106081	chr3:169106081:C:T	2.40157e-06	0.372656	-3.55835e-10	0.000212062	-0.368444	-3.55835e-10
169106377	chr3:169106377:T:C	0.0194775	9.83735	-0.463809	0.000149382	-0.0230854	-0.695731
169106394	chr3:169106394:G:A	2.0356e-06	-1.55601e-10	0.207323	0.000422804	-1.55601e-10	0.321584
169106760	chr3:169106760:G:A	5.788e-07	-1.55601e-10	-1.05027	0.000100874	-1.55601e-10	-1.11145
169106831	chr3:169106831:G:T	4.57044e-07	-1.55601e-10	-1.28644	8.36263e-05	-1.55601e-10	-1.29897
169107060	chr3:169107060:T:G	1.80403e-06	-1.55601e-10	0.0865563	0.000316448	-1.55601e-10	0.0318335
169107148	chr3:169107148:T:A	4.26489e-07	-1.55601e-10	-1.35564	7.91417e-05	-1.55601e-10	-1.35408
169107155	chr3:169107155:G:T	0.00588822	8.90341	-0.726167	0.000322211	0.865178	-0.815296
169107259	chr3:169107259:A:G	4.6454e-07	-1.55601e-10	-1.27017	8.23567e-05	-1.55601e-10	-1.31427
169107514	chr3:169107514:T:C	1.62528e-06	0.0132533	-0.0310384	4.68377e-05	-1.64523	-0.233401
169107525	chr3:169107525:G:C	4.67797e-07	-1.55601e-10	-1.26319	8.54371e-05	-1.55601e-10	-1.27754
169107620	chr3:169107620:T:C	1.04245e-06	-1.55601e-10	-0.461893	0.000166629	-1.55601e-10	-0.609552
169108123	chr3:169108123:T:C	0.0171496	9.81635	-0.57009	0.000135172	-0.0319748	-0.786804
169108251	chr3:169108251:G:A	0.00571967	8.84443	-0.696232	0.000321719	0.835872	-0.787517
169108481	chr3:169108481:C:T	4.26427e-07	-1.55601e-10	-1.35578	7.86394e-05	-1.55601e-10	-1.36045
169108571	chr3:169108571:A:G	4.57068e-07	-1.55601e-10	-1.28639	8.36348e-05	-1.55601e-10	-1.29886
169109033	chr3:169109033:T:C	1.68593e-06	-1.55601e-10	0.018852	0.000300076	-1.55601e-10	-0.0212897
169109113	chr3:169109113:C:T	8.91693e-07	-1.55601e-10	-0.618102	0.000167134	-1.55601e-10	-0.606529
169109234	chr3:169109234:G:A	0.0178993	10.6496	-1.36051	0.000244691	1.12696	-1.35228
169109445	chr3:169109445:A:G	0.0197871	10.7491	-1.3598	0.000257563	1.17547	-1.34953
169109464	chr3:169109464:G:C	0.0213868	10.1073	-0.6402	0.000143037	0.0818435	-0.844064
169109794	chr3:169109794:T:C	0.00666795	9.0276	-0.725997	0.000342855	0.927121	-0.815138
169109807	chr3:169109807:A:G	0.00647338	8.99769	-0.725705	0.000337888	0.912261	-0.814871
169110139	chr3:169110139:T:C	5.38458e-07	-1.55601e-10	-1.12251	0.000100575	-1.55601e-10	-1.11442
169110351	chr3:169110351:T:C	1.47041e-06	0.552019	-0.669945	3.02538e-05	-1.50522	-0.810478
169110445	chr3:169110445:AAG:A	1.33872e-06	-0.124377	-0.087375	4.32468e-05	-1.6734	-0.284998
169110491	chr3:169110491:T:C	0.00360065	9.04626	-1.36086	4.52266e-05	-0.561334	-1.3523
169110717	chr3:169110717:C:T	6.94981e-07	0.233307	-1.10065	2.8116e-05	-1.34304	-1.04595
169110848	chr3:169110848:A:C	1.01973e-06	-1.55601e-10	-0.483934	0.000163288	-1.55601e-10	-0.629811
169110973	chr3:169110973:A:G	4.63299e-07	-1.55601e-10	-1.27285	8.46822e-05	-1.55601e-10	-1.28642
169111166	chr3:169111166:C:G	0.00503043	8.75289	-0.733094	0.000297506	0.791826	-0.821716
169111297	chr3:169111297:A:T	1.54992e-06	-0.00839969	-0.0568667	4.55481e-05	-1.65004	-0.256511
169111338	chr3:169111338:T:C	4.78604e-06	1.22503	-0.162792	6.46893e-05	-1.45635	-0.0993819
169111376	chr3:169111376:A:T	8.52906e-07	-1.55601e-10	-0.662574	0.000154199	-1.55601e-10	-0.687082
169111590	chr3:169111590:G:A	6.18924e-07	0.110584	-1.09383	2.6837e-05	-1.39623	-1.03932
169111668	chr3:169111668:T:C	0.00542363	8.8279	-0.732851	0.000308451	0.827587	-0.821347
169111720	chr3:169111720:A:G	2.04781e-06	-1.55601e-10	0.213304	0.000348816	-1.55601e-10	0.129219
169112169	chr3:169112169:A:C	4.38801e-07	-1.55601e-10	-1.32718	8.00177e-05	-1.55601e-10	-1.34308
169112219	chr3:169112219:A:G	1.91518e-06	-1.55601e-10	0.146341	0.000396915	-1.55601e-10	0.258398
169112989	chr3:169112989:G:A	8.85371e-08	-1.70932	-1.21848	1.52592e-05	-1.71042	-1.28972
169113059	chr3:169113059:A:G	6.49885e-07	0.146465	-1.08089	2.76528e-05	-1.38069	-1.0249
169113281	chr3:169113281:C:T	0.0135863	9.59326	-0.579912	0.000123548	-0.114939	-0.793753
169113630	chr3:169113630:A:G	4.24985e-07	-1.55601e-10	-1.35917	7.91398e-05	-1.55601e-10	-1.35411
169113632	chr3:169113632:T:C	8.80492e-07	-1.55601e-10	-0.630743	0.000159503	-1.55601e-10	-0.653261
169113740	chr3:169113740:G:T	8.71334e-07	-1.55601e-10	-0.641198	0.000157826	-1.55601e-10	-0.663831
169114028	chr3:169114028:C:A	0.00708596	8.62778	-0.265375	0.000115048	-0.437967	-0.542004
169114238	chr3:169114238:T:A	1.78214e-06	-1.55601e-10	0.0743485	0.000304855	-1.55601e-10	-0.00548668
169114319	chr3:169114319:T:G	0.00705655	8.62263	-0.264388	0.000114998	-0.439535	-0.540877
169114535	chr3:169114535:T:G	4.27688e-07	-1.55601e-10	-1.35283	7.90313e-05	-1.55601e-10	-1.35548
169114875	chr3:169114875:T:C	0.00693065	8.6197	-0.279455	0.000113367	-0.441141	-0.55355
169115221	chr3:169115221:T:G	8.71661e-08	-1.62061	-1.3228	1.76504e-05	-1.51505	-1.33951
169115675	chr3:169115675:G:A	4.28031e-07	-1.55601e-10	-1.35203	7.87704e-05	-1.55601e-10	-1.35879
169116597	chr3:169116597:C:T	3.78081e-07	-1.47611	-3.55835e-10	7.91246e-05	-1.3543	-3.55835e-10
169117098	chr3:169117098:T:C	4.39691e-06	1.1469	-0.169469	6.28042e-05	-1.47909	-0.106212
169117905	chr3:169117905:TTATG:T	9.89937e-07	-0.566934	0.0533524	4.63014e-05	-1.72461	-0.16554
169117919	chr3:169117919:A:C	1.13422e-07	-1.36487	-1.31524	2.61558e-05	-1.18209	-1.27916
169117993	chr3:169117993:T:G	5.75239e-07	-1.55601e-10	-1.05644	0.000107873	-1.55601e-10	-1.04437
169117996	chr3:169117996:T:C	1.73686e-06	-1.55601e-10	0.0486112	0.00029736	-1.55601e-10	-0.0303806
169118318	chr3:169118318:G:A	0.00636703	8.98142	-0.725997	0.000335136	0.904351	-0.815138
169119948	chr3:169119948:C:T	0.00213374	8.52087	-1.35871	3.94031e-05	-0.691472	-1.36001
169120161	chr3:169120161:C:A	0.0194518	10.7286	-1.35639	0.000257026	1.16459	-1.34073
169120620	chr3:169120620:G:A	0.00165587	8.25467	-1.34606	3.76717e-05	-0.774791	-1.32162
169121382	chr3:169121382:A:C	4.56211e-07	-1.55601e-10	-1.28827	8.33105e-05	-1.55601e-10	-1.30275
169121476	chr3:169121476:G:A	0.00671504	8.39326	-0.0846282	0.000124327	-0.518489	-0.383923
169121559	chr3:169121559:A:G	0.00602801	8.93243	-0.731727	0.000324903	0.878641	-0.820439
169121662	chr3:169121662:C:T	8.17017e-08	-1.65896	-1.34919	1.63802e-05	-1.57223	-1.35702
169121694	chr3:169121694:T:G	0.00636865	9.00327	-0.747595	0.000331589	0.913999	-0.835426
169122049	chr3:169122049:G:C	2.29569e-06	0.120199	0.207365	5.96189e-05	-1.61249	-0.0248604
169122391	chr3:169122391:A:G	7.58715e-08	-1.72338	-1.3588	1.40276e-05	-1.7239	-1.3604
169122783	chr3:169122783:A:T	6.49868e-07	0.32439	-1.25884	2.4303e-05	-1.29432	-1.24041
169122819	chr3:169122819:C:T	5.01689e-07	-1.19324	-3.55835e-10	5.46214e-05	-1.7249	-3.55835e-10
169123678	chr3:169123678:T:C	6.32759e-07	0.248734	-1.20987	2.47507e-05	-1.32935	-1.18712
169123752	chr3:169123752:A:G	3.92597e-06	1.06222	-0.198075	5.95058e-05	-1.50357	-0.13568
169124204	chr3:169124204:A:G	0.00261063	8.63384	-1.26996	0.000171343	0.728332	-1.30999
169124354	chr3:169124354:G:A	4.55004e-07	-1.55601e-10	-1.29092	8.19445e-05	-1.55601e-10	-1.31928
169124522	chr3:169124522:G:A	4.28131e-07	-1.55601e-10	-1.35179	7.90991e-05	-1.55601e-10	-1.35462
169124555	chr3:169124555:ATAT:A	0.0192905	10.7235	-1.35961	0.000254131	1.16124	-1.34871
169124593	chr3:169124593:G:GT	9.9941e-07	-0.504058	-3.55835e-10	0.000114803	-0.982109	-3.55835e-10
169124805	chr3:169124805:C:G	0.0195108	10.7288	-1.35355	0.000258277	1.16385	-1.33514
169125235	chr3:169125235:A:C	2.52849e-07	-1.39343	-0.484998	6.38676e-05	-1.22099	-0.347523
169125665	chr3:169125665:A:G	4.68178e-06	1.27365	-0.233438	6.14883e-05	-1.43553	-0.170951
169125910	chr3:169125910:T:G	2.53572e-06	0.16357	0.263439	6.35501e-05	-1.60184	0.0283411
169126025	chr3:169126025:T:C	0.0118368	10.0176	-1.14213	9.67563e-05	0.0983979	-1.25153
169126196	chr3:169126196:G:C	1.05187e-07	-1.40978	-1.34571	2.36405e-05	-1.23901	-1.32335
169126310	chr3:169126310:G:T	1.81017e-06	-1.55601e-10	0.0899514	0.000373542	-1.55601e-10	0.197707
169126371	chr3:169126371:T:A	1.82254e-06	-1.55601e-10	0.0967624	0.000376192	-1.55601e-10	0.204775
169126465	chr3:169126465:A:T	0.00698192	9.07714	-0.729525	0.000350173	0.951595	-0.818491
169127255	chr3:169127255:T:C	6.90952e-07	0.379361	-1.25251	2.51103e-05	-1.26859	-1.23346
169127345	chr3:169127345:T:C	3.98952e-07	-1.42238	-3.55835e-10	5.89742e-05	-1.64822	-3.55835e-10
169127524	chr3:169127524:T:C	0.00645882	9.00053	-0.730792	0.000339691	0.922508	-0.819795
169127630	chr3:169127630:T:G	0.0101459	9.83327	-1.11191	9.19234e-05	0.0254264	-1.2298
169127876	chr3:169127876:C:T	4.91821e-07	-1.55601e-10	-1.21311	8.78783e-05	-1.55601e-10	-1.24937
169128245	chr3:169128245:T:A	0.0069142	9.06478	-0.726913	0.000348574	0.944594	-0.816067
169128617	chr3:169128617:A:AG	6.63414e-07	0.325738	-1.23956	2.48433e-05	-1.29331	-1.21942
169128732	chr3:169128732:C:T	0.0122291	10.0016	-1.09353	9.96312e-05	0.0926654	-1.21651
169128767	chr3:169128767:C:A	1.60859e-06	-1.55601e-10	-0.0281081	0.000329958	-1.55601e-10	0.0736401
169128913	chr3:169128913:C:T	0.0714173	11.6755	-1.0027	0.000212008	0.774554	-1.14325
169128922	chr3:169128922:T:C	4.28131e-07	-1.55601e-10	-1.35179	7.91837e-05	-1.55601e-10	-1.35355
169129290	chr3:169129290:G:A	4.87334e-07	-1.55601e-10	-1.22227	9.33942e-05	-1.55601e-10	-1.18849
169129777	chr3:169129777:G:A	0.0106899	9.87423	-1.10064	0.000431521	1.4826	-1.14061
169130313	chr3:169130313:T:A	4.56428e-07	-1.55601e-10	-1.28779	8.38215e-05	-1.55601e-10	-1.29663
169130791	chr3:169130791:A:G	0.00279277	8.75476	-1.32343	4.6586e-05	-0.595319	-1.28871
169130800	chr3:169130800:AT:A	5.13973e-06	1.0327	0.100837	8.00237e-05	-1.51632	0.173315
169130977	chr3:169130977:T:C	1.5126e-06	-0.0896349	-3.55835e-10	7.11021e-05	-1.46121	-3.55835e-10
169131216	chr3:169131216:C:T	0.00384211	8.94707	-1.19676	0.000218805	0.896771	-1.23391
169131368	chr3:169131368:C:T	3.31601e-06	0.695294	-3.55835e-10	0.00027958	-0.0920343	-3.55835e-10
169131384	chr3:169131384:T:C	4.53666e-07	-1.55601e-10	-1.29386	8.33255e-05	-1.55601e-10	-1.30257
169131499	chr3:169131499:C:T	4.3481e-07	-1.55601e-10	-1.33631	8.06372e-05	-1.55601e-10	-1.33536
169131788	chr3:169131788:T:C	8.06766e-08	-1.67504	-1.34574	1.47887e-05	-1.67231	-1.35915
169132310	chr3:169132310:C:G	9.94625e-07	-1.55601e-10	-0.508857	0.000181536	-1.55601e-10	-0.523872
169132397	chr3:169132397:GT:G	4.25973e-07	-1.55601e-10	-1.35685	7.86762e-05	-1.55601e-10	-1.35998
169132406	chr3:169132406:T:G	8.00529e-08	-1.68224	-1.3463	1.46794e-05	-1.67952	-1.35936
169132494	chr3:169132494:T:TCA	7.24878e-07	0.34695	-1.17217	2.69143e-05	-1.28302	-1.14965
169132763	chr3:169132763:T:A	1.03611e-06	-1.55601e-10	-0.467997	0.000162795	-1.55601e-10	-0.632831
169133128	chr3:169133128:CACACAT:C	4.4079e-07	-1.55601e-10	-1.32266	8.31642e-05	-1.55601e-10	-1.30451
169134146	chr3:169134146:G:A	7.87784e-08	-1.68723	-1.35735	1.45928e-05	-1.68446	-1.36034
169134813	chr3:169134813:G:A	4.24509e-07	-1.55601e-10	-1.36029	7.86943e-05	-1.55601e-10	-1.35975
169135050	chr3:169135050:TAG:T	9.86184e-07	-1.55601e-10	-0.517381	0.000155811	-1.55601e-10	-0.67668
169135547	chr3:169135547:A:G	9.28203e-08	-1.65523	-1.22533	1.64958e-05	-1.65617	-1.26605
169135726	chr3:169135726:T:C	4.42048e-07	-1.55601e-10	-1.31981	8.04634e-05	-1.55601e-10	-1.33752
169136105	chr3:169136105:A:G	0.0141339	10.0433	-0.990463	0.000526741	1.57928	-1.03789
169136146	chr3:169136146:A:C	4.31943e-07	-1.55601e-10	-1.34293	7.98443e-05	-1.55601e-10	-1.34525
169136420	chr3:169136420:T:G	0.00166682	8.25238	-1.33718	3.16527e-05	-0.934056	-1.33645
169136771	chr3:169136771:C:T	4.37775e-07	-1.55601e-10	-1.32952	8.2298e-05	-1.55601e-10	-1.31498
169136814	chr3:169136814:A:T	5.55444e-07	-0.718576	-0.37288	3.99219e-05	-1.72178	-0.316618
169137137	chr3:169137137:A:C	1.04982e-07	-1.69142	-1.06601	1.78541e-05	-1.70716	-1.13593
169137505	chr3:169137505:G:A	2.93901e-07	-1.72798	-3.55835e-10	5.65763e-05	-1.68973	-3.55835e-10
169137845	chr3:169137845:T:C	0.0297902	10.9382	-1.13978	7.66963e-05	-0.157647	-1.22782
169139465	chr3:169139465:G:A	0.00307635	8.69392	-1.16589	0.000209405	0.810032	-1.19108
169139845	chr3:169139845:A:G	9.20275e-08	-1.71686	-1.17227	1.63477e-05	-1.72304	-1.2082
169139896	chr3:169139896:T:C	5.77026e-07	-1.55601e-10	-1.05334	0.000107389	-1.55601e-10	-1.04887
169140438	chr3:169140438:T:C	0.263958	13.2011	-1.22101	0.000167863	0.687194	-1.28937
169140737	chr3:169140737:AACT:A	0.00125106	7.11943	-0.491149	0.000186394	0.167224	-0.664687
169141218	chr3:169141218:T:C	0.0323081	11.0596	-1.17997	7.7559e-05	-0.115562	-1.25872
169141494	chr3:169141494:C:T	3.32568e-07	-1.60438	-3.55835e-10	6.29731e-05	-1.58262	-3.55835e-10
169141641	chr3:169141641:T:A	5.76414e-07	-1.55601e-10	-1.0544	0.000107274	-1.55601e-10	-1.04994
169141707	chr3:169141707:C:T	1.6005e-05	1.23345	1.03598	0.000211589	-1.47296	1.10228
169142100	chr3:169142100:G:A	4.31255e-07	-1.55601e-10	-1.34452	7.9087e-05	-1.55601e-10	-1.35478
169142222	chr3:169142222:G:A	0.00535332	9.24134	-1.15934	5.8294e-05	-0.467725	-1.1921
169142242	chr3:169142242:C:T	5.89912e-07	-1.55601e-10	-1.03125	0.000103831	-1.55601e-10	-1.08256
169142802	chr3:169142802:T:C	5.82539e-07	-1.55601e-10	-1.04383	0.00010842	-1.55601e-10	-1.03931
169142877	chr3:169142877:T:C	0.00390477	8.94972	-1.18324	0.000233418	0.934766	-1.20726
169143013	chr3:169143013:C:T	3.51643e-07	-0.206092	-1.34252	1.73676e-05	-1.52564	-1.34507
169143203	chr3:169143203:A:G	7.98524e-08	-1.71713	-1.31391	1.52003e-05	-1.66386	-1.34015
169143276	chr3:169143276:T:G	2.48189e-06	0.405552	-3.55835e-10	0.000268216	-0.133532	-3.55835e-10
169143280	chr3:169143280:T:A	0.0371563	11.132	-1.11259	8.39195e-05	-0.0889151	-1.20655
169143605	chr3:169143605:G:A	5.16899e-07	-1.55601e-10	-1.16338	0.000100228	-1.55601e-10	-1.11788
169143937	chr3:169143937:T:G	7.90879e-07	-1.55601e-10	-0.738078	0.000131995	-1.55601e-10	-0.842561
169144000	chr3:169144000:T:G	8.01796e-08	-1.71357	-1.31339	1.53377e-05	-1.65521	-1.3398
169144238	chr3:169144238:CTTTAA:C	3.61566e-06	0.781805	-3.55835e-10	6.51879e-05	-1.54805	-3.55835e-10
169144548	chr3:169144548:G:A	9.29782e-07	-1.55601e-10	-0.576273	0.000170916	-1.55601e-10	-0.584149
169144578	chr3:169144578:A:G	1.10447e-05	1.49273	0.405755	0.00012404	-1.39384	0.489123
169145437	chr3:169145437:A:G	5.47952e-07	-1.55601e-10	-1.10504	0.000106923	-1.55601e-10	-1.05321
169145589	chr3:169145589:A:G	1.26796e-07	-1.70959	-0.859053	2.06651e-05	-1.70489	-0.991992
169146762	chr3:169146762:T:A	1.16839e-07	-1.32334	-1.32709	1.43988e-05	-1.72757	-1.33061
169147363	chr3:169147363:C:T	0.0177251	10.5213	-1.242	0.00015524	0.604515	-1.28486
169147694	chr3:169147694:A:C	4.42714e-07	-1.55601e-10	-1.3183	8.18242e-05	-1.55601e-10	-1.32075
169147722	chr3:169147722:G:A	4.27846e-07	-1.55601e-10	-1.35246	7.87895e-05	-1.55601e-10	-1.35854
169148393	chr3:169148393:A:G	4.44173e-07	-1.55601e-10	-1.31501	8.08784e-05	-1.55601e-10	-1.33238
169148424	chr3:169148424:AC:A	8.41577e-08	-1.664	-1.31453	2.471e-05	-1.18565	-1.33246
169148751	chr3:169148751:A:G	0.000194373	6.05464	-1.28833	9.65105e-05	0.150971	-1.30664
169149332	chr3:169149332:A:C	5.08e-07	-1.13624	-0.0445	7.55828e-05	-1.24799	-0.152101
169149753	chr3:169149753:T:C	4.41047e-07	-1.55601e-10	-1.32207	8.1886e-05	-1.55601e-10	-1.32
169149947	chr3:169149947:G:C	2.93984e-07	-1.7277	-3.55835e-10	5.4814e-05	-1.72138	-3.55835e-10
169150275	chr3:169150275:A:G	3.78152e-07	-1.47593	-3.55835e-10	7.78732e-05	-1.37024	-3.55835e-10
169150342	chr3:169150342:A:G	4.33342e-07	-1.55601e-10	-1.3397	8.05481e-05	-1.55601e-10	-1.33647
169150799	chr3:169150799:A:C	4.25457e-07	-1.55601e-10	-1.35806	7.86311e-05	-1.55601e-10	-1.36056
169151195	chr3:169151195:G:C	1.68514e-06	-0.56336	0.581741	0.000109345	-1.69626	0.665448
169151701	chr3:169151701:TA:T	0.000108236	5.14249	-0.961649	0.000141672	0.143987	-0.915794
169151959	chr3:169151959:A:G	5.01771e-07	-0.30846	-0.884619	8.68566e-05	-0.432596	-0.82847
169152024	chr3:169152024:G:GT	0.000110629	5.09536	-0.892649	0.000148697	0.118933	-0.842348
169152529	chr3:169152529:C:T	1.79889e-06	-1.55601e-10	0.0837	0.000342102	-1.55601e-10	0.109785
169153606	chr3:169153606:A:G	3.76187e-07	-0.269248	-1.21189	1.75777e-05	-1.64937	-1.20932
169153958	chr3:169153958:A:G	8.89336e-07	-0.620748	-3.55835e-10	0.000106195	-1.06005	-3.55835e-10
169154154	chr3:169154154:G:A	1.1221e-05	2.94646	-1.03214	5.42518e-05	-0.74456	-0.987128
169154168	chr3:169154168:G:C	8.8937e-07	-0.62071	-3.55835e-10	0.000106202	-1.05998	-3.55835e-10
169155054	chr3:169155054:C:T	0.000115121	5.1799	-0.937383	0.000148374	0.164143	-0.889728
169155195	chr3:169155195:C:T	0.000100417	5.15709	-1.05123	0.00012989	0.152277	-1.01092
169155364	chr3:169155364:A:G	4.47221e-07	-1.55601e-10	-1.30817	8.41418e-05	-1.55601e-10	-1.29282
169155415	chr3:169155415:T:C	5.05431e-07	-1.55601e-10	-1.18581	9.13917e-05	-1.55601e-10	-1.21017
169155440	chr3:169155440:G:A	2.97683e-07	-1.71519	-3.55835e-10	5.48859e-05	-1.72007	-3.55835e-10
169155518	chr3:169155518:C:G	8.9059e-07	-0.531521	-0.0878183	5.49364e-05	-1.69082	-0.0283229
169155572	chr3:169155572:A:G	0.000116314	5.19455	-0.941727	0.000148819	0.17155	-0.894145
169156210	chr3:169156210:A:G	8.50803e-07	-0.576478	-0.0885647	5.44952e-05	-1.69812	-0.0290958
169156247	chr3:169156247:A:G	0.000107448	5.12087	-0.947331	0.000142373	0.133315	-0.900186
169156868	chr3:169156868:A:C	0.000104946	5.08707	-0.937088	0.000141477	0.116227	-0.889415
169156981	chr3:169156981:A:G	2.96913e-07	-0.653207	-1.06458	2.02261e-05	-1.62552	-1.09283
169157203	chr3:169157203:G:C	4.75589e-07	-1.55601e-10	-1.24667	9.04738e-05	-1.55601e-10	-1.22026
169157305	chr3:169157305:G:A	7.32005e-07	-1.55601e-10	-0.815436	0.00013469	-1.55601e-10	-0.822349
169157395	chr3:169157395:C:A	1.49469e-06	-1.55601e-10	-0.101549	0.000283695	-1.55601e-10	-0.0774242
169157466	chr3:169157466:T:G	2.70824e-07	-0.770494	-1.03926	2.06335e-05	-1.65661	-1.0418
169157821	chr3:169157821:A:G	4.04225e-07	-0.463481	-0.945769	7.10633e-05	-0.569466	-0.892286
169158239	chr3:169158239:A:G	4.47141e-07	-1.55601e-10	-1.30835	8.41244e-05	-1.55601e-10	-1.29303
169158725	chr3:169158725:G:A	0.000123021	5.2419	-0.933011	0.000153925	0.196155	-0.885016
169159264	chr3:169159264:A:G	1.07913e-05	1.87527	-3.55835e-10	0.000261015	-0.160745	-3.55835e-10
169159322	chr3:169159322:C:T	1.43086e-06	-1.55601e-10	-0.145195	0.000271382	-1.55601e-10	-0.121797
169159766	chr3:169159766:G:A	4.85163e-07	-1.55601e-10	-1.22674	9.22822e-05	-1.55601e-10	-1.20047
169159796	chr3:169159796:C:T	4.24288e-07	-1.55601e-10	-1.36081	7.8661e-05	-1.55601e-10	-1.36018
169159894	chr3:169159894:A:C	0.000111623	5.12658	-0.914917	0.000147673	0.135599	-0.865923
169160113	chr3:169160113:A:C	4.73083e-07	-1.55601e-10	-1.25195	8.9781e-05	-1.55601e-10	-1.22795
169160158	chr3:169160158:A:G	8.16414e-07	-1.55601e-10	-0.706302	0.0001558	-1.55601e-10	-0.676754
169160509	chr3:169160509:A:G	0.00013872	5.31953	-0.890545	0.000167694	0.23718	-0.840364
169160697	chr3:169160697:A:G	0.000119028	5.15876	-0.882869	0.000155422	0.153133	-0.832313
169160732	chr3:169160732:C:T	2.73923e-06	-1.55601e-10	0.50421	0.000503707	-1.55601e-10	0.49667
169160734	chr3:169160734:T:C	4.24267e-07	-1.55601e-10	-1.36086	7.8614e-05	-1.55601e-10	-1.36077
169160879	chr3:169160879:A:G	4.40303e-07	-1.55601e-10	-1.32376	8.11821e-05	-1.55601e-10	-1.32863
169160886	chr3:169160886:A:G	5.16797e-07	0.177859	-1.34143	1.93533e-05	-1.41817	-1.3443
169161464	chr3:169161464:A:G	4.247e-07	-1.55601e-10	-1.35984	7.88094e-05	-1.55601e-10	-1.35829
169161765	chr3:169161765:A:G	0.000122122	5.21068	-0.909122	0.000155235	0.179411	-0.859795
169162108	chr3:169162108:C:A	3.36276e-06	-1.55601e-10	0.709295	0.000776844	-1.55601e-10	0.929915
169162207	chr3:169162207:C:T	3.83434e-07	-1.46205	-3.55835e-10	0.000100808	-1.1121	-3.55835e-10
169162403	chr3:169162403:G:A	0.000122253	5.19423	-0.891607	0.000157007	0.172761	-0.841796
169162545	chr3:169162545:G:A	4.61454e-07	-1.55601e-10	-1.27684	8.45637e-05	-1.55601e-10	-1.28782
169162678	chr3:169162678:A:T	0.000108639	5.09534	-0.910774	0.000145885	0.119047	-0.861554
169162778	chr3:169162778:C:T	6.04082e-07	-1.55601e-10	-1.00751	0.000115673	-1.55601e-10	-0.974557
169163248	chr3:169163248:A:T	4.35885e-07	-0.144302	-1.18954	1.8538e-05	-1.61861	-1.18689
169163384	chr3:169163384:G:A	0.000114283	5.14434	-0.909129	0.000149957	0.14484	-0.859817
169163542	chr3:169163542:C:T	0.000123029	5.21859	-0.909638	0.000155915	0.184333	-0.860348
169163693	chr3:169163693:TC:T	0.000103099	5.03875	-0.906527	0.000142368	0.0901491	-0.857062
169164253	chr3:169164253:T:C	0.000121986	5.22793	-0.927494	0.000153675	0.188622	-0.879105
169164595	chr3:169164595:T:C	1.07971e-05	2.87871	-1.00289	5.42432e-05	-0.775844	-0.956003
169164629	chr3:169164629:A:G	8.27779e-07	-0.533944	-0.158533	5.1093e-05	-1.69099	-0.100685
169164695	chr3:169164695:T:TA	3.14021e-07	-1.66176	-3.55835e-10	7.20673e-05	-1.44772	-3.55835e-10
169164746	chr3:169164746:TA:T	0.000110135	5.10876	-0.910521	0.000147007	0.126414	-0.86126
169165150	chr3:169165150:G:A	3.25512e-07	-1.62583	-3.55835e-10	7.81182e-05	-1.3671	-3.55835e-10
169165169	chr3:169165169:A:G	9.36883e-07	-1.55601e-10	-0.568665	0.000164135	-1.55601e-10	-0.624635
169165238	chr3:169165238:G:A	1.23904e-07	-1.23479	-1.35693	2.58259e-05	-1.11772	-1.35623
169166036	chr3:169166036:C:T	1.20738e-07	-1.31684	-1.30076	1.73919e-05	-1.57837	-1.29095
169166141	chr3:169166141:C:G	0.000113953	5.19261	-0.960288	0.00014579	0.170616	-0.913773
169166383	chr3:169166383:AT:A	1.22012e-06	-1.55601e-10	-0.304519	0.000225925	-1.55601e-10	-0.305121
169166579	chr3:169166579:A:G	6.57954e-05	4.21879	-0.535709	0.000303222	0.456723	-0.467584
169166606	chr3:169166606:A:G	4.37243e-07	-1.55601e-10	-1.33073	8.09664e-05	-1.55601e-10	-1.33129
169166802	chr3:169166802:A:G	0.000131782	5.29139	-0.913716	0.000161256	0.222301	-0.864629
169166816	chr3:169166816:G:T	0.00011142	5.12115	-0.911306	0.000147892	0.13326	-0.862104
169167041	chr3:169167041:C:T	9.28989e-07	-0.597925	0.0207993	6.07193e-05	-1.7018	0.082734
169167240	chr3:169167240:T:C	8.7638e-07	0.547621	-1.18304	3.82987e-05	-0.902513	-1.17739
169167296	chr3:169167296:C:G	0.000110773	5.11546	-0.911443	0.000147404	0.130107	-0.862252
169167920	chr3:169167920:C:T	4.4773e-07	-1.55601e-10	-1.30703	8.41904e-05	-1.55601e-10	-1.29224
169168912	chr3:169168912:A:G	8.07715e-07	-0.664028	-0.0529863	5.58004e-05	-1.71093	0.00738429
169168944	chr3:169168944:G:T	3.56978e-07	-1.53355	-3.55835e-10	5.62139e-05	-1.69616	-3.55835e-10
169169382	chr3:169169382:C:T	4.27361e-07	-1.55601e-10	-1.35359	7.92411e-05	-1.55601e-10	-1.35283
169169761	chr3:169169761:A:G	0.000145307	5.39936	-0.923976	0.00016876	0.278546	-0.875396
169169763	chr3:169169763:T:C	0.00013072	5.2983	-0.928705	0.000159352	0.226229	-0.88044
169170324	chr3:169170324:C:T	6.414e-05	4.06969	-0.412086	0.000315605	0.367969	-0.338802
169170787	chr3:169170787:G:A	4.83299e-07	-1.55601e-10	-1.23059	9.18969e-05	-1.55601e-10	-1.20466
169170797	chr3:169170797:T:C	9.21373e-07	-1.55601e-10	-0.585359	0.000165158	-1.55601e-10	-0.618423
169170825	chr3:169170825:T:C	0.000108695	5.08796	-0.902879	0.000147303	0.120403	-0.853233
169170943	chr3:169170943:A:G	9.64126e-05	5.07739	-1.01222	0.000130458	0.115122	-0.969393
169170947	chr3:169170947:C:T	0.000112796	5.13488	-0.912765	0.000149431	0.145149	-0.86364
169170958	chr3:169170958:G:C	0.000120421	5.19883	-0.911306	0.000154737	0.17851	-0.862104
169171146	chr3:169171146:C:T	0.000107476	5.0851	-0.911306	0.000145826	0.119191	-0.862104
169171168	chr3:169171168:G:A	8.6784e-07	-0.56308	-0.0821361	5.49647e-05	-1.69622	-0.0224162
169171193	chr3:169171193:G:A	0.000104438	5.05446	-0.909334	0.000143814	0.103217	-0.860021
169171243	chr3:169171243:C:T	9.94564e-05	5.00643	-0.910178	0.000140169	0.078445	-0.860918
169171719	chr3:169171719:G:A	0.000101778	5.0324	-0.913072	0.000141631	0.0918658	-0.863963
169171816	chr3:169171816:C:T	6.56852e-05	4.12818	-0.446772	0.000315149	0.402638	-0.374918
169171843	chr3:169171843:C:G	0.000118986	5.18638	-0.910847	0.000153821	0.172092	-0.861626
169172200	chr3:169172200:G:A	6.2755e-07	-1.55601e-10	-0.9694	0.00012352	-1.55601e-10	-0.908918
169172798	chr3:169172798:G:A	3.41876e-06	1.93123	-1.20542	3.06648e-05	-1.12825	-1.17396
169173037	chr3:169173037:A:G	1.03212e-06	-1.55601e-10	-0.471854	0.000192093	-1.55601e-10	-0.467345
169173277	chr3:169173277:C:T	1.64911e-06	-1.55601e-10	-0.0032323	0.000308719	-1.55601e-10	0.00710757
169173363	chr3:169173363:C:T	8.26637e-07	-0.0493743	-0.644483	0.000154307	-0.13545	-0.550932
169173671	chr3:169173671:T:C	4.68345e-07	-1.55601e-10	-1.26202	8.8625e-05	-1.55601e-10	-1.24091
169174777	chr3:169174777:AT:A	2.80481e-07	-0.439449	-1.33527	1.90625e-05	-1.43745	-1.34015
169174840	chr3:169174840:A:T	1.55958e-05	3.12043	-0.876895	7.39989e-05	-0.607085	-0.81419
169175305	chr3:169175305:T:TA	1.19487e-06	-1.55601e-10	-0.325427	0.000228484	-1.55601e-10	-0.293859
169175317	chr3:169175317:A:G	2.46546e-07	-0.568156	-1.33552	4.35342e-05	-0.619686	-1.33209
169175345	chr3:169175345:G:A	5.89929e-07	-1.55601e-10	-1.03122	0.000107424	-1.55601e-10	-1.04854
169175837	chr3:169175837:G:T	1.15172e-07	-1.50081	-1.16399	2.1407e-05	-1.51252	-1.14908
169176156	chr3:169176156:C:A	4.7406e-07	-1.55601e-10	-1.24989	8.66261e-05	-1.55601e-10	-1.26372
169176301	chr3:169176301:G:A	5.6045e-07	-1.55601e-10	-1.08248	0.000101683	-1.55601e-10	-1.10347
169176682	chr3:169176682:C:T	4.6118e-07	-1.27744	-3.55835e-10	9.33052e-05	-1.18945	-3.55835e-10
169177106	chr3:169177106:C:A	1.43853e-06	-0.594842	0.454998	0.000308455	-0.646825	0.653078
169177832	chr3:169177832:T:C	1.67666e-06	1.22473	-1.2114	2.56925e-05	-1.30979	-1.16933
169177864	chr3:169177864:G:A	2.95899e-07	-0.368521	-1.35268	1.79648e-05	-1.48566	-1.35125
169178096	chr3:169178096:AG:A	4.70304e-07	-1.55601e-10	-1.25784	8.90435e-05	-1.55601e-10	-1.2362
169178107	chr3:169178107:T:C	1.09653e-06	-0.0968475	-0.314472	0.000209222	-0.180743	-0.201187
169178648	chr3:169178648:A:T	3.03161e-07	-0.350553	-1.34641	1.82282e-05	-1.47781	-1.34454
169178655	chr3:169178655:G:A	3.13548e-07	-1.66327	-3.55835e-10	6.72134e-05	-1.51745	-3.55835e-10
169178695	chr3:169178695:T:C	1.54544e-05	3.1433	-0.908873	7.22895e-05	-0.596444	-0.848201
169178760	chr3:169178760:G:A	6.53416e-07	-1.55601e-10	-0.929009	0.000121918	-1.55601e-10	-0.921975
169178768	chr3:169178768:T:G	1.25776e-06	-1.55601e-10	-0.274132	0.000240692	-1.55601e-10	-0.241806
169179008	chr3:169179008:C:A	1.60407e-05	3.16905	-0.897393	7.40969e-05	-0.583971	-0.83598
169179045	chr3:169179045:A:G	1.30211e-05	2.51323	-0.450124	0.000161897	-0.313673	-0.324692
169179403	chr3:169179403:G:T	4.22779e-07	-0.602196	-0.762177	7.66656e-05	-0.679889	-0.705981
169179804	chr3:169179804:T:C	4.44108e-06	-1.55601e-10	0.987429	0.00107975	-1.55601e-10	1.25916
169179826	chr3:169179826:G:A	3.08227e-07	-1.68039	-3.55835e-10	6.03659e-05	-1.6249	-3.55835e-10
169180143	chr3:169180143:C:A	4.91522e-07	-1.55601e-10	-1.21372	9.41239e-05	-1.55601e-10	-1.18071
169180283	chr3:169180283:T:C	5.5032e-07	-1.55601e-10	-1.10072	9.98657e-05	-1.55601e-10	-1.1215
169180368	chr3:169180368:A:G	1.95358e-06	-0.631496	0.797692	0.000440767	-0.674223	1.03741
169180377	chr3:169180377:C:T	1.86612e-06	-0.585791	0.706183	0.000418556	-0.629278	0.940764
169180571	chr3:169180571:C:T	3.6362e-07	-1.17537	-0.339747	5.58935e-05	-1.43999	-0.261883
169180625	chr3:169180625:C:T	1.47077e-06	1.05316	-1.17084	2.52493e-05	-1.37239	-1.12414
169180663	chr3:169180663:C:A	2.46107e-07	-0.563505	-1.34195	1.78708e-05	-1.49559	-1.34657
169180915	chr3:169180915:G:C	8.68215e-07	-1.55601e-10	-0.644783	0.000159455	-1.55601e-10	-0.653564
169180944	chr3:169180944:A:C	3.22926e-07	-1.20788	-0.425918	4.98818e-05	-1.46393	-0.35174
169181097	chr3:169181097:T:A	4.71913e-07	-1.55601e-10	-1.25443	8.95179e-05	-1.55601e-10	-1.23089
169181666	chr3:169181666:T:C	1.58287e-06	-1.55601e-10	-0.0442298	0.000294422	-1.55601e-10	-0.0403087
169181814	chr3:169181814:C:T	1.81796e-06	1.05693	-0.962675	3.15202e-05	-1.37156	-0.903134
169181956	chr3:169181956:A:T	1.57724e-06	0.930456	-0.978249	2.96538e-05	-1.4159	-0.919833
169181959	chr3:169181959:C:T	1.42765e-06	1.08645	-1.23389	2.38282e-05	-1.3593	-1.19516
169182182	chr3:169182182:T:C	5.9712e-07	-1.55601e-10	-1.0191	0.000115363	-1.55601e-10	-0.977241
169182204	chr3:169182204:A:T	1.51402e-06	-1.55601e-10	-0.0886968	0.000283339	-1.55601e-10	-0.0786796
169182263	chr3:169182263:T:C	5.02624e-07	-1.55601e-10	-1.19138	9.08197e-05	-1.55601e-10	-1.21645
169183016	chr3:169183016:G:A	2.75805e-07	-0.431376	-1.36015	1.73625e-05	-1.51054	-1.36047
169183073	chr3:169183073:G:A	1.37724e-06	1.05083	-1.23422	2.35391e-05	-1.37106	-1.1956
169183493	chr3:169183493:C:T	1.59343e-05	3.16041	-0.895402	7.41057e-05	-0.585716	-0.834117
169183494	chr3:169183494:C:A	1.56756e-05	3.14515	-0.896512	7.34815e-05	-0.592988	-0.835303
169183675	chr3:169183675:A:C	1.59238e-05	2.83626	-0.571914	0.000166931	-0.15697	-0.450773
169183831	chr3:169183831:TATAC:T	1.46022e-07	-1.3108	-1.11666	1.78033e-05	-1.72179	-1.12415
169183864	chr3:169183864:TTTTCTC:T	1.52988e-05	3.17986	-0.955549	7.02783e-05	-0.576139	-0.896723
169184099	chr3:169184099:C:T	8.00569e-07	-1.55601e-10	-0.7259	0.000147099	-1.55601e-10	-0.734216
169184458	chr3:169184458:A:G	9.05246e-07	-1.55601e-10	-0.603017	0.000169724	-1.55601e-10	-0.591153
169184787	chr3:169184787:C:T	1.73101e-06	1.05893	-1.01369	2.98632e-05	-1.37075	-0.95795
169185258	chr3:169185258:A:AC	5.23978e-07	-1.55601e-10	-1.14977	0.000100084	-1.55601e-10	-1.11932
169185548	chr3:169185548:C:T	9.83245e-07	-1.55601e-10	-0.520365	0.000184609	-1.55601e-10	-0.507085
169185632	chr3:169185632:C:T	5.95987e-07	-1.55601e-10	-1.021	0.000109926	-1.55601e-10	-1.02552
169185934	chr3:169185934:C:T	1.87897e-06	1.1099	-0.982647	3.1443e-05	-1.35222	-0.924923
169186185	chr3:169186185:T:C	7.76021e-08	-1.7235	-1.33613	1.45361e-05	-1.71085	-1.33784
169186307	chr3:169186307:GGAAAGGAAGGAA:G	1.33445e-06	0.688465	-0.903414	2.78297e-05	-1.55748	-0.841737
169186479	chr3:169186479:A:G	5.91541e-07	-1.55601e-10	-1.02849	0.000104827	-1.55601e-10	-1.07301
169186728	chr3:169186728:A:G	3.65039e-07	-1.22857	-0.28265	5.66368e-05	-1.4851	-0.203561
169186978	chr3:169186978:T:G	3.13317e-07	-1.66401	-3.55835e-10	6.70866e-05	-1.51934	-3.55835e-10
169187139	chr3:169187139:A:G	5.24018e-07	-1.55601e-10	-1.1497	0.000100091	-1.55601e-10	-1.11924
169187179	chr3:169187179:A:T	7.67573e-07	-1.55601e-10	-0.767989	0.000140979	-1.55601e-10	-0.776713
169187426	chr3:169187426:T:C	2.68167e-06	-0.665226	1.1482	0.000189762	-1.70948	1.22993
169188001	chr3:169188001:C:T	3.0736e-07	-1.6832	-3.55835e-10	5.45821e-05	-1.72562	-3.55835e-10
169188083	chr3:169188083:A:G	9.5474e-07	-1.55601e-10	-0.549784	0.000179162	-1.55601e-10	-0.537034
169188100	chr3:169188100:G:A	7.07457e-07	-1.55601e-10	-0.849547	0.000129955	-1.55601e-10	-0.858138
169188515	chr3:169188515:C:T	5.47862e-07	-1.55601e-10	-1.1052	0.000105243	-1.55601e-10	-1.06905
169188547	chr3:169188547:C:A	5.94191e-07	-1.55601e-10	-1.02402	0.000114763	-1.55601e-10	-0.982452
169188575	chr3:169188575:G:A	5.16857e-07	-1.55601e-10	-1.16346	9.31953e-05	-1.55601e-10	-1.19063
169189157	chr3:169189157:C:T	9.61986e-07	-1.55601e-10	-0.542224	0.000180527	-1.55601e-10	-0.529446
169189340	chr3:169189340:TC:T	4.24552e-07	-1.55601e-10	-1.36019	7.8792e-05	-1.55601e-10	-1.35851
169189355	chr3:169189355:A:C	9.40124e-07	-1.55601e-10	-0.565212	0.00017639	-1.55601e-10	-0.552625
169189421	chr3:169189421:T:C	8.77185e-08	-1.71236	-1.22473	1.61993e-05	-1.72208	-1.21828
169189422	chr3:169189422:G:A	1.69123e-06	0.0219852	-3.55835e-10	8.59269e-05	-1.27183	-3.55835e-10
169190058	chr3:169190058:A:G	2.00215e-06	-0.262613	0.453368	0.000434508	-0.325006	0.673897
169190073	chr3:169190073:A:G	1.00398e-06	-1.55601e-10	-0.499493	0.000175649	-1.55601e-10	-0.556836
169190465	chr3:169190465:A:G	1.96998e-06	-0.152672	0.327229	0.000391167	-0.249281	0.493093
169190703	chr3:169190703:T:C	1.02355e-06	-1.55601e-10	-0.480188	0.000188795	-1.55601e-10	-0.484662
169190718	chr3:169190718:G:A	5.30037e-07	-1.55601e-10	-1.13828	9.68205e-05	-1.55601e-10	-1.15247
169191362	chr3:169191362:T:TG	2.41745e-07	-0.939852	-0.983486	2.81111e-05	-1.42671	-0.962453
169191941	chr3:169191941:G:A	2.96606e-07	-1.71882	-3.55835e-10	5.59038e-05	-1.70169	-3.55835e-10
169192054	chr3:169192054:T:C	4.27943e-07	-1.55601e-10	-1.35223	8.01109e-05	-1.55601e-10	-1.34191
169192166	chr3:169192166:A:G	5.92663e-07	0.30181	-1.32841	4.44311e-05	-0.602269	-1.32912
169192371	chr3:169192371:A:G	5.04901e-07	-1.55601e-10	-1.18686	9.27584e-05	-1.55601e-10	-1.19533
169192485	chr3:169192485:G:A	0.000139217	3.37185	1.06071	0.000566019	-0.550623	1.16393
169192960	chr3:169192960:A:G	4.68535e-07	-1.55601e-10	-1.26161	8.6619e-05	-1.55601e-10	-1.26381
169193074	chr3:169193074:A:G	1.51149e-07	-1.06365	-1.32931	1.98444e-05	-1.40334	-1.33406
169193085	chr3:169193085:A:G	1.16975e-05	2.96637	-1.01046	5.53559e-05	-0.736553	-0.974987
169193228	chr3:169193228:T:C	4.24997e-07	-1.55601e-10	-1.35914	7.86484e-05	-1.55601e-10	-1.36034
169193423	chr3:169193423:T:C	3.13279e-07	-0.459583	-1.20455	3.11725e-05	-1.09646	-1.18933
169193535	chr3:169193535:A:G	6.15714e-07	-0.988441	-3.55835e-10	8.00327e-05	-1.34289	-3.55835e-10
169193545	chr3:169193545:T:C	1.1201e-05	2.46385	-0.551308	7.14917e-05	-0.956589	-0.499154
169193695	chr3:169193695:C:T	2.69863e-07	-0.511429	-1.30188	1.57186e-05	-1.66951	-1.30097
169193784	chr3:169193784:A:G	1.2576e-05	3.37072	-1.3424	3.01946e-05	-0.970524	-1.34714
169193875	chr3:169193875:C:T	4.06423e-07	-0.497887	-0.905942	2.36425e-05	-1.66667	-0.895611
169194082	chr3:169194082:T:C	7.6599e-07	-1.08607	0.316017	8.38335e-05	-1.56552	0.269031
169194321	chr3:169194321:G:C	2.05571e-06	-0.715867	0.933022	0.000152486	-1.70688	1.00863
169194439	chr3:169194439:A:G	6.28595e-07	-0.967737	-3.55835e-10	8.11104e-05	-1.32951	-3.55835e-10
169194690	chr3:169194690:T:C	4.44453e-07	-1.55601e-10	-1.31438	8.34491e-05	-1.55601e-10	-1.30109
169194790	chr3:169194790:G:A	4.95335e-05	4.27635	-0.877166	0.00016608	0.213907	-0.82676
169195071	chr3:169195071:A:T	6.97507e-07	-1.55601e-10	-0.863711	0.000132716	-1.55601e-10	-0.837115
169195393	chr3:169195393:G:A	5.26886e-05	4.35701	-0.896076	0.00017023	0.258919	-0.847091
169196014	chr3:169196014:A:G	8.34708e-08	-1.71713	-1.2696	1.59851e-05	-1.67314	-1.28053
169196502	chr3:169196502:C:G	2.48626e-06	1.51482	-1.10751	3.60063e-05	-1.05476	-1.08687
169196677	chr3:169196677:G:C	1.78051e-06	-1.55601e-10	0.0734334	0.000334427	-1.55601e-10	0.0870955
169197234	chr3:169197234:C:A	2.17967e-06	0.275707	-3.55835e-10	9.93356e-05	-1.12682	-3.55835e-10
169197373	chr3:169197373:G:A	4.33823e-07	-1.55601e-10	-1.33859	8.04783e-05	-1.55601e-10	-1.33734
169198231	chr3:169198231:A:G	3.32015e-07	-1.60604	-3.55835e-10	5.48972e-05	-1.71986	-3.55835e-10
169198395	chr3:169198395:A:C	1.2254e-06	-1.55601e-10	-0.300202	0.000234034	-1.55601e-10	-0.269859
169198766	chr3:169198766:C:T	4.67937e-07	-1.55601e-10	-1.26289	8.83499e-05	-1.55601e-10	-1.24402
169198910	chr3:169198910:G:A	3.29497e-07	-1.61366	-3.55835e-10	5.54826e-05	-1.70925	-3.55835e-10
169199457	chr3:169199457:A:G	3.32465e-06	-0.750111	1.44801	0.000256039	-1.71151	1.53152
169199494	chr3:169199494:G:A	2.45268e-06	-1.02125	1.41496	0.000258413	-1.53049	1.35972
169199844	chr3:169199844:A:C	8.03342e-08	-1.70533	-1.3197	1.4526e-05	-1.72066	-1.32873
169199916	chr3:169199916:A:T	1.48109e-07	-1.08903	-1.32425	1.43792e-05	-1.72771	-1.33184
169200147	chr3:169200147:G:A	1.38501e-06	-1.55601e-10	-0.17776	0.000285285	-1.55601e-10	-0.0718371
169200231	chr3:169200231:T:C	2.95759e-06	-0.790418	1.37133	0.000236149	-1.71645	1.45559
169200484	chr3:169200484:G:A	5.02734e-07	-1.55601e-10	-1.19116	9.35819e-05	-1.55601e-10	-1.18649
169200839	chr3:169200839:C:T	1.17086e-06	-0.345729	-3.55835e-10	0.000467694	0.42249	-3.55835e-10
169200892	chr3:169200892:T:C	4.57461e-07	-1.55601e-10	-1.28553	8.50074e-05	-1.55601e-10	-1.28259
169201060	chr3:169201060:T:C	8.48541e-08	-1.72292	-1.24737	1.60654e-05	-1.6874	-1.26126
169201507	chr3:169201507:G:A	5.09694e-05	4.23971	-0.811949	0.000168392	0.17886	-0.77789
169201975	chr3:169201975:G:C	3.34221e-07	-1.59942	-3.55835e-10	5.44786e-05	-1.72752	-3.55835e-10
169201997	chr3:169201997:G:A	1.3623e-07	-1.52304	-0.973842	2.03633e-05	-1.72678	-0.98481
169202202	chr3:169202202:A:T	4.62837e-07	-1.55601e-10	-1.27385	8.60251e-05	-1.55601e-10	-1.27069
169202285	chr3:169202285:C:T	2.30773e-06	1.48949	-1.1567	3.3791e-05	-1.06734	-1.13779
169202384	chr3:169202384:C:A	3.3063e-07	-1.61022	-3.55835e-10	5.4838e-05	-1.72094	-3.55835e-10
169202534	chr3:169202534:GCT:G	1.46704e-06	-0.333017	0.212797	0.000195557	-0.69435	0.244875
169202967	chr3:169202967:G:T	3.26077e-07	-1.62409	-3.55835e-10	5.46665e-05	-1.72407	-3.55835e-10
169202992	chr3:169202992:C:T	4.36639e-07	-1.55601e-10	-1.33212	8.10848e-05	-1.55601e-10	-1.32983
169203067	chr3:169203067:G:T	5.82341e-07	-1.55601e-10	-1.04417	0.000104322	-1.55601e-10	-1.07784
169203068	chr3:169203068:C:T	5.82341e-07	-1.55601e-10	-1.04417	0.000104322	-1.55601e-10	-1.07784
169203174	chr3:169203174:C:G	4.5993e-07	-1.55601e-10	-1.28015	8.66813e-05	-1.55601e-10	-1.26309
169203189	chr3:169203189:C:T	6.97507e-07	-1.55601e-10	-0.863711	0.000132716	-1.55601e-10	-0.837115
169203426	chr3:169203426:A:C	9.43954e-07	-1.0203	0.459153	9.9631e-05	-1.53155	0.407701
169203653	chr3:169203653:C:T	4.29085e-07	-1.55601e-10	-1.34957	7.97211e-05	-1.55601e-10	-1.34679
169203747	chr3:169203747:A:G	7.18808e-07	-0.833629	-3.55835e-10	8.97884e-05	-1.22787	-3.55835e-10
169203758	chr3:169203758:C:T	4.75039e-07	-1.24783	-3.55835e-10	5.63885e-05	-1.69306	-3.55835e-10
169203787	chr3:169203787:G:A	4.55728e-06	1.01326	-3.55835e-10	0.000557786	0.598651	-3.55835e-10
169204537	chr3:169204537:G:C	4.23254e-07	-1.45239	0.0891421	5.72333e-05	-1.71351	0.0353261
169204759	chr3:169204759:T:A	2.38127e-06	1.51191	-1.14775	3.44407e-05	-1.05768	-1.1284
169205638	chr3:169205638:G:A	1.2716e-07	-1.48065	-1.08512	1.82025e-05	-1.72812	-1.09564
169205749	chr3:169205749:G:A	2.58454e-06	1.60414	-1.15806	3.5597e-05	-1.01385	-1.13922
169206235	chr3:169206235:T:C	9.96801e-07	-1.01847	0.511794	0.000105024	-1.53059	0.459456
169206595	chr3:169206595:C:G	3.50604e-07	-1.31429	-0.237279	4.2285e-05	-1.67031	-0.310581
169207152	chr3:169207152:TA:T	1.12411e-05	2.94766	-1.03155	3.97855e-05	-0.999959	-1.04186
169207350	chr3:169207350:G:A	6.6911e-07	-1.55601e-10	-0.905274	0.000126868	-1.55601e-10	-0.882181
169207459	chr3:169207459:A:G	1.20397e-05	-1.55601e-10	1.98474	0.00315102	-1.55601e-10	2.33016
169207535	chr3:169207535:G:A	4.42054e-07	-1.55601e-10	-1.31979	8.18376e-05	-1.55601e-10	-1.32059
169207806	chr3:169207806:G:A	1.60467e-06	1.3276	-1.35815	2.61846e-05	-1.10043	-1.35972
169208229	chr3:169208229:A:G	1.101e-07	-1.65362	-1.05621	2.14277e-05	-1.59273	-1.06791
169208320	chr3:169208320:A:T	1.59066e-06	-0.499269	0.459948	0.000219942	-0.826741	0.494779
169208324	chr3:169208324:T:C	2.45552e-06	-1.55601e-10	0.394871	0.000473242	-1.55601e-10	0.434283
169208846	chr3:169208846:A:T	3.01019e-07	-1.70405	-3.55835e-10	6.94101e-05	-1.48529	-3.55835e-10
169209125	chr3:169209125:A:G	8.07899e-07	-0.716786	-3.55835e-10	9.81543e-05	-1.13878	-3.55835e-10
169209509	chr3:169209509:G:GA	9.51636e-08	-1.51545	-1.34017	2.01769e-05	-1.38525	-1.33554
169209665	chr3:169209665:C:T	1.75012e-06	1.31055	-1.25434	3.17846e-05	-1.03743	-1.22892
169209737	chr3:169209737:T:C	6.48911e-07	-1.55601e-10	-0.935927	0.000118527	-1.55601e-10	-0.950186
169209796	chr3:169209796:C:T	1.86598e-06	-1.55601e-10	0.120317	0.000364113	-1.55601e-10	0.17214
169209842	chr3:169209842:T:C	4.60224e-07	-1.55601e-10	-1.27951	8.56642e-05	-1.55601e-10	-1.27489
169210112	chr3:169210112:G:T	5.39729e-07	-1.55601e-10	-1.12016	9.54847e-05	-1.55601e-10	-1.16636
169210288	chr3:169210288:T:C	4.97815e-07	-1.55601e-10	-1.201	9.01711e-05	-1.55601e-10	-1.22361
169210343	chr3:169210343:A:G	4.28692e-07	-1.55601e-10	-1.35049	7.97823e-05	-1.55601e-10	-1.34602
169210419	chr3:169210419:G:A	2.03622e-07	-0.737238	-1.35772	1.71255e-05	-1.52961	-1.35515
169210482	chr3:169210482:A:G	3.69883e-07	-1.64569	0.147656	6.00252e-05	-1.72626	0.0956984
169210872	chr3:169210872:C:T	0.000597818	6.93175	-1.04193	0.000544535	1.59271	-1.0181
169210939	chr3:169210939:C:T	2.20737e-07	-0.653617	-1.36064	1.77028e-05	-1.49198	-1.35963
169211143	chr3:169211143:T:C	4.55652e-07	-1.55601e-10	-1.28949	8.47875e-05	-1.55601e-10	-1.28518
169211476	chr3:169211476:A:G	5.90326e-07	-1.03055	-3.55835e-10	0.000100043	-1.11972	-3.55835e-10
169212058	chr3:169212058:C:T	2.35929e-07	-1.72405	-0.223647	4.20533e-05	-1.69381	-0.292579
169212223	chr3:169212223:A:G	9.08986e-08	-1.6805	-1.22097	1.78128e-05	-1.61488	-1.23053
169212842	chr3:169212842:C:T	1.39644e-07	-1.57722	-0.894908	2.89422e-05	-1.45739	-0.902634
169212983	chr3:169212983:A:G	1.56517e-06	-1.55601e-10	-0.0554747	0.000292964	-1.55601e-10	-0.0452738
169213242	chr3:169213242:T:C	2.08404e-07	-0.718159	-1.35358	1.73455e-05	-1.52198	-1.35001
169213762	chr3:169213762:A:G	0.000503086	6.75165	-1.03435	0.00049164	1.48267	-1.01025
169214251	chr3:169214251:G:A	2.35676e-07	-0.588501	-1.36026	1.82772e-05	-1.46073	-1.35894
169214611	chr3:169214611:A:T	1.288e-06	-0.250376	-3.55835e-10	0.000498757	0.486794	-3.55835e-10
169215118	chr3:169215118:C:T	9.333e-08	-1.54777	-1.32731	1.95674e-05	-1.4292	-1.32227
169215309	chr3:169215309:G:A	1.51444e-06	0.944776	-1.0332	3.36795e-05	-1.2039	-1.00453
169215509	chr3:169215509:T:C	3.62838e-07	-1.51727	-3.55835e-10	5.6702e-05	-1.68751	-3.55835e-10
169215903	chr3:169215903:G:A	1.11128e-06	0.959178	-1.35714	2.3815e-05	-1.1964	-1.35861
169216090	chr3:169216090:T:C	1.66772e-06	1.28449	-1.2765	3.07256e-05	-1.0478	-1.25243
169216239	chr3:169216239:A:T	4.46978e-07	-1.55601e-10	-1.30871	8.21438e-05	-1.55601e-10	-1.31685
169216549	chr3:169216549:A:G	5.96105e-07	-1.55601e-10	-1.02081	0.000107682	-1.55601e-10	-1.04614
169216573	chr3:169216573:C:G	3.1162e-07	-1.66944	-3.55835e-10	5.45932e-05	-1.72541	-3.55835e-10
169216692	chr3:169216692:G:A	0.000745184	6.96134	-0.851178	0.000680919	1.6108	-0.812683
169216908	chr3:169216908:GT:G	2.93682e-05	3.21583	-0.339389	0.000128119	-0.530033	-0.342332
169217503	chr3:169217503:G:A	6.67763e-07	-1.55601e-10	-0.90729	0.000114657	-1.55601e-10	-0.983376
169218082	chr3:169218082:C:T	1.5639e-05	3.13696	-0.890661	7.10931e-05	-0.566593	-0.894741
169218835	chr3:169218835:T:C	9.53003e-07	-1.55601e-10	-0.551606	0.000174484	-1.55601e-10	-0.56349
169218863	chr3:169218863:G:A	2.94017e-07	-1.72758	-3.55835e-10	6.25054e-05	-1.59007	-3.55835e-10
169218946	chr3:169218946:G:A	1.99276e-07	-0.759716	-1.35682	1.6958e-05	-1.5406	-1.35399
169218977	chr3:169218977:C:T	4.35637e-07	-1.55601e-10	-1.33441	8.13196e-05	-1.55601e-10	-1.32694
169219065	chr3:169219065:C:T	1.67637e-06	1.34928	-1.33612	2.97369e-05	-1.01054	-1.32239
169219066	chr3:169219066:A:G	0.00033651	6.00417	-0.68901	0.000452204	1.03737	-0.648563
169219567	chr3:169219567:T:C	4.81559e-07	-1.55601e-10	-1.23419	9.08728e-05	-1.55601e-10	-1.21586
169220146	chr3:169220146:A:T	1.60201e-07	-0.980436	-1.35436	1.54324e-05	-1.63169	-1.35716
169220171	chr3:169220171:T:C	1.0075e-07	-1.66059	-1.13799	2.01491e-05	-1.57766	-1.14451
169220416	chr3:169220416:T:C	4.78529e-07	-1.55601e-10	-1.24051	8.95809e-05	-1.55601e-10	-1.23018
169220578	chr3:169220578:G:A	5.99524e-06	0.184809	1.10269	0.000843876	-0.126544	1.13923
169220632	chr3:169220632:G:A	1.40131e-07	-1.11468	-1.35397	1.40507e-05	-1.72783	-1.35482
169220835	chr3:169220835:C:T	9.30827e-07	-0.57515	-3.55835e-10	0.00011021	-1.02294	-3.55835e-10
169221175	chr3:169221175:A:G	1.2026e-07	-1.65891	-0.962651	2.40212e-05	-1.58174	-0.964648
169221289	chr3:169221289:T:C	6.51673e-07	0.111955	-1.04364	2.74203e-05	-1.39249	-1.02155
169221626	chr3:169221626:T:A	1.10127e-06	-1.55601e-10	-0.407005	0.000206498	-1.55601e-10	-0.395034
169222690	chr3:169222690:C:T	4.97386e-07	0.139674	-1.34153	2.02633e-05	-1.37892	-1.33759
169222999	chr3:169222999:C:A	1.13777e-07	-1.42472	-1.25226	1.60711e-05	-1.68506	-1.26325
169223079	chr3:169223079:C:T	8.72533e-07	-1.55601e-10	-0.639823	0.000158408	-1.55601e-10	-0.660151
169223164	chr3:169223164:A:G	9.65715e-08	-1.53494	-1.306	1.55678e-05	-1.67405	-1.30607
169223519	chr3:169223519:G:A	9.31831e-07	-0.574072	-3.55835e-10	0.000110278	-1.02232	-3.55835e-10
169223990	chr3:169223990:AAGAGTGCTTC:A	8.96025e-07	-0.613255	-3.55835e-10	0.000106967	-1.0528	-3.55835e-10
169224551	chr3:169224551:T:C	8.84239e-08	-1.57514	-1.35394	1.52251e-05	-1.64877	-1.3536
169224584	chr3:169224584:G:A	5.54581e-07	0.244637	-1.33765	2.13062e-05	-1.33298	-1.33335
169225216	chr3:169225216:A:C	4.37697e-07	-1.55601e-10	-1.3297	8.14262e-05	-1.55601e-10	-1.32563
169225392	chr3:169225392:G:T	1.92211e-07	-0.939763	-1.21286	1.78591e-05	-1.61569	-1.22712
169225736	chr3:169225736:C:T	4.42535e-07	-1.55601e-10	-1.3187	8.25804e-05	-1.55601e-10	-1.31155
169225795	chr3:169225795:A:G	5.7294e-07	-1.48939	0.428949	0.000121915	-1.36259	0.44059
169225859	chr3:169225859:C:T	4.48452e-07	-1.55601e-10	-1.30542	8.23984e-05	-1.55601e-10	-1.31376
169225888	chr3:169225888:G:A	7.25028e-07	0.264522	-1.08954	2.7992e-05	-1.32515	-1.06825
169225940	chr3:169225940:C:T	1.02897e-06	-0.877777	0.402871	8.68565e-05	-1.72339	0.462322
169226356	chr3:169226356:A:G	1.37666e-07	-1.5776	-0.908795	2.81188e-05	-1.47804	-0.910843
169226836	chr3:169226836:A:G	6.09068e-05	3.60588	-3.55835e-10	0.00643974	3.04492	-3.55835e-10
169226865	chr3:169226865:C:T	7.06767e-07	0.239987	-1.09051	2.76578e-05	-1.33616	-1.06925
169227160	chr3:169227160:T:C	5.40249e-07	-1.55601e-10	-1.11919	9.76232e-05	-1.55601e-10	-1.14421
169227269	chr3:169227269:C:T	4.3008e-07	-1.55601e-10	-1.34725	8.00693e-05	-1.55601e-10	-1.34243
169227822	chr3:169227822:A:G	4.93614e-07	0.110362	-1.31983	2.04745e-05	-1.39208	-1.31406
169229660	chr3:169229660:C:T	9.43455e-06	3.07279	-1.33188	8.11157e-05	0.00590966	-1.33536
169229722	chr3:169229722:T:G	4.01496e-05	-1.55601e-10	3.18915	0.0113067	-1.55601e-10	3.60783
169230296	chr3:169230296:C:T	9.61182e-07	0.779459	-1.32252	2.95683e-05	-1.03144	-1.30718
169230410	chr3:169230410:T:C	3.65439e-07	-0.619346	-0.890779	2.81704e-05	-1.46824	-0.918813
169230475	chr3:169230475:A:G	1.07489e-07	-1.63179	-1.10204	2.17982e-05	-1.53762	-1.10588
169230720	chr3:169230720:A:G	3.54116e-07	-1.33566	-0.205936	4.7784e-05	-1.58375	-0.274887
169230759	chr3:169230759:T:C	1.05292e-06	-1.55601e-10	-0.4519	0.000200178	-1.55601e-10	-0.426119
169231305	chr3:169231305:G:C	6.61262e-07	0.340731	-1.2578	2.51813e-05	-1.25197	-1.24726
169231402	chr3:169231402:G:T	5.48681e-07	-1.55601e-10	-1.10371	0.000102833	-1.55601e-10	-1.09222
169231596	chr3:169231596:G:A	7.29228e-07	0.373484	-1.19272	2.75484e-05	-1.23638	-1.173
169232075	chr3:169232075:T:C	5.76752e-06	0.237179	1.0116	0.000814586	-0.0711541	1.04851
169232953	chr3:169232953:C:A	8.17381e-07	-1.55601e-10	-0.705118	0.000137921	-1.55601e-10	-0.798647
169232984	chr3:169232984:C:T	3.84305e-06	1.90123	-1.05843	0.000120355	0.11337	-1.04825
169233017	chr3:169233017:G:A	5.80976e-07	0.31434	-1.36085	8.67535e-05	0.0985175	-1.36077
169233333	chr3:169233333:C:T	2.01592e-06	-0.916664	1.11427	0.000179201	-1.7258	1.18898
169233483	chr3:169233483:T:C	1.22507e-05	2.00211	-3.55835e-10	0.00121512	1.37727	-3.55835e-10
169233824	chr3:169233824:C:T	8.9116e-07	0.665286	-1.28399	1.95976e-05	-1.4833	-1.26662
169234127	chr3:169234127:G:A	1.19298e-07	-1.60294	-1.02666	2.44571e-05	-1.49765	-1.03075
169234820	chr3:169234820:T:C	1.74304e-06	0.0521652	-3.55835e-10	0.000221489	-0.324952	-3.55835e-10
169235094	chr3:169235094:G:A	1.18136e-06	-1.55601e-10	-0.336803	0.00022488	-1.55601e-10	-0.309757
169235580	chr3:169235580:T:C	5.12972e-07	-1.55601e-10	-1.171	9.27193e-05	-1.55601e-10	-1.19575
169235594	chr3:169235594:A:T	1.00796e-06	-0.495543	-3.55835e-10	0.000117475	-0.959098	-3.55835e-10
169235603	chr3:169235603:A:AT	1.22972e-06	-1.55601e-10	-0.29668	0.000234353	-1.55601e-10	-0.268495
169235926	chr3:169235926:T:A	8.40084e-07	0.39255	-1.07027	0.000124788	0.184139	-1.08284
169236074	chr3:169236074:G:A	4.42077e-07	-1.55601e-10	-1.31974	8.04039e-05	-1.55601e-10	-1.33826
169236114	chr3:169236114:T:G	1.14231e-06	-0.197001	-0.173415	4.8862e-05	-1.63278	-0.203545
169236366	chr3:169236366:G:A	9.15828e-07	-0.591395	-3.55835e-10	0.000108952	-1.03441	-3.55835e-10
169236459	chr3:169236459:C:A	9.41762e-06	3.07222	-1.33311	8.08935e-05	0.00432993	-1.33652
169236986	chr3:169236986:C:A	9.30205e-07	0.705235	-1.28105	1.99247e-05	-1.46999	-1.26338
169237292	chr3:169237292:C:T	1.21465e-06	-0.203511	-0.105498	5.21886e-05	-1.63422	-0.13624
169237632	chr3:169237632:AAAAT:A	4.75536e-07	-0.517937	-0.728845	5.3721e-05	-1.01929	-0.722227
169237804	chr3:169237804:T:C	1.26585e-07	-1.60861	-0.961701	2.57771e-05	-1.50519	-0.97065
169238461	chr3:169238461:CA:C	7.41982e-07	0.266152	-1.06805	0.000110953	0.0644213	-1.08064
169238681	chr3:169238681:A:T	1.09454e-06	-0.413134	-3.55835e-10	0.000125915	-0.889714	-3.55835e-10
169239152	chr3:169239152:T:C	7.15687e-06	0.302706	1.1619	0.00100664	-0.0108314	1.19988
169239293	chr3:169239293:T:C	1.10768e-06	-0.255497	-0.145701	4.95468e-05	-1.64639	-0.176017
169239541	chr3:169239541:ATAT:A	2.41317e-06	-1.55601e-10	0.377473	0.000447098	-1.55601e-10	0.377452
169239660	chr3:169239660:T:G	1.23095e-06	-0.199406	-0.0962717	5.27363e-05	-1.63299	-0.127033
169239695	chr3:169239695:T:C	1.46097e-07	-1.17784	-1.24912	1.54697e-05	-1.72821	-1.25823
169239706	chr3:169239706:G:A	8.75817e-07	0.664981	-1.30105	1.91498e-05	-1.48325	-1.28979
169239750	chr3:169239750:T:A	9.67389e-07	-0.536622	-3.55835e-10	0.000113668	-0.992042	-3.55835e-10
169239790	chr3:169239790:G:C	8.27805e-07	0.389302	-1.08175	0.000122928	0.180343	-1.09407
169239897	chr3:169239897:G:A	1.93185e-07	-1.70092	-0.446656	3.70171e-05	-1.67477	-0.439175
169241542	chr3:169241542:C:T	1.03986e-06	0.885878	-1.35026	1.93066e-05	-1.40768	-1.3572
169242109	chr3:169242109:T:G	4.40918e-07	-1.55601e-10	-1.32236	8.26431e-05	-1.55601e-10	-1.31079
169242899	chr3:169242899:CT:C	3.10078e-05	-1.55601e-10	2.93077	0.00862722	-1.55601e-10	3.33735
169244812	chr3:169244812:A:G	1.6445e-07	-1.55962	-0.748993	2.61211e-05	-1.69609	-0.766487
169245234	chr3:169245234:T:A	3.31374e-07	-1.60798	-3.55835e-10	5.47501e-05	-1.72254	-3.55835e-10
169245252	chr3:169245252:C:T	4.31558e-07	-1.55601e-10	-1.34382	7.93719e-05	-1.55601e-10	-1.35118
169245317	chr3:169245317:AG:A	9.02177e-07	-0.606412	-3.55835e-10	0.000107647	-1.04647	-3.55835e-10
169245576	chr3:169245576:A:C	3.24815e-07	-1.62797	-3.55835e-10	6.25321e-05	-1.58964	-3.55835e-10
169245609	chr3:169245609:A:G	9.8564e-07	-1.55601e-10	-0.517933	0.000187198	-1.55601e-10	-0.493158
169245728	chr3:169245728:T:A	1.22669e-07	-1.57037	-1.03137	2.06856e-05	-1.66961	-1.02628
169245780	chr3:169245780:G:A	1.08142e-06	-1.55601e-10	-0.425189	0.000205682	-1.55601e-10	-0.398995
169245904	chr3:169245904:C:G	1.51501e-07	-1.60521	-0.785418	2.47476e-05	-1.71404	-0.802557
169246450	chr3:169246450:A:G	7.5266e-07	0.240236	-1.02785	0.000112705	0.0404421	-1.04099
169246468	chr3:169246468:A:C	1.01067e-06	-0.492858	-3.55835e-10	0.000118198	-0.952962	-3.55835e-10
169246830	chr3:169246830:T:C	1.84973e-07	-0.841331	-1.34968	1.44387e-05	-1.70501	-1.35041
169246911	chr3:169246911:A:G	1.0404e-07	-1.59438	-1.17206	2.13559e-05	-1.48928	-1.17472
169247292	chr3:169247292:C:A	4.3521e-07	-1.55601e-10	-1.33539	8.10821e-05	-1.55601e-10	-1.32986
169248230	chr3:169248230:T:G	1.05051e-06	-0.454196	-3.55835e-10	0.00012197	-0.921548	-3.55835e-10
169248647	chr3:169248647:T:C	6.23609e-07	-0.9757	-3.55835e-10	0.000201668	-0.418703	-3.55835e-10
169248763	chr3:169248763:G:A	7.25137e-07	-0.240805	-0.584058	3.28881e-05	-1.64193	-0.590283
169248833	chr3:169248833:G:T	1.49415e-07	-1.67724	-0.72726	2.72444e-05	-1.72274	-0.697737
169249078	chr3:169249078:A:G	4.58189e-07	-1.55601e-10	-1.28394	8.43943e-05	-1.55601e-10	-1.28982
169249334	chr3:169249334:C:T	1.99415e-06	-0.854505	1.04125	0.00016724	-1.7207	1.11481
169249336	chr3:169249336:G:A	1.09191e-06	-0.906203	0.490666	9.4796e-05	-1.72479	0.551193
169249422	chr3:169249422:C:T	2.94114e-07	-1.72726	-3.55835e-10	5.51405e-05	-1.71544	-3.55835e-10
169249535	chr3:169249535:C:T	1.99041e-06	-0.840244	1.02512	0.000164754	-1.71927	1.0984
169249738	chr3:169249738:A:G	3.02167e-07	-1.70024	-3.55835e-10	6.40068e-05	-1.56633	-3.55835e-10
169249818	chr3:169249818:G:A	8.09982e-07	-0.165579	-0.548632	3.47296e-05	-1.62289	-0.554845
169249832	chr3:169249832:A:C	5.28661e-07	-1.55601e-10	-1.14088	9.76935e-05	-1.55601e-10	-1.14349
169249986	chr3:169249986:A:G	5.48101e-07	-1.55601e-10	-1.10476	0.000101271	-1.55601e-10	-1.10753
169250479	chr3:169250479:C:CT	4.60216e-07	-1.55601e-10	-1.27953	8.47545e-05	-1.55601e-10	-1.28557
169250929	chr3:169250929:AAAG:A	1.18406e-06	-1.55601e-10	-0.334517	0.000225467	-1.55601e-10	-0.307151
169251016	chr3:169251016:G:A	1.20863e-06	-1.55601e-10	-0.313982	0.000230025	-1.55601e-10	-0.287136
169251345	chr3:169251345:A:T	5.66785e-07	-0.00140932	-1.06983	8.63681e-05	-0.184517	-1.08219
169252404	chr3:169252404:C:T	9.20656e-07	-0.00122646	-0.58491	3.51679e-05	-1.57488	-0.590306
169252738	chr3:169252738:A:G	7.9454e-07	0.575595	-1.30906	0.000117123	0.338045	-1.30014
169252984	chr3:169252984:C:T	6.16306e-07	-0.987479	-3.55835e-10	7.93833e-05	-1.35104	-3.55835e-10
169253443	chr3:169253443:A:G	6.29652e-07	-0.339038	-0.627019	3.20244e-05	-1.66239	-0.596437
169253683	chr3:169253683:T:A	1.2074e-07	-1.66533	-0.952251	2.39196e-05	-1.59707	-0.953555
169254218	chr3:169254218:T:C	4.57068e-07	-1.55601e-10	-1.28639	8.43819e-05	-1.55601e-10	-1.28997
169254265	chr3:169254265:C:A	6.11972e-07	0.299877	-1.29441	9.21482e-05	0.0823398	-1.28427
169254704	chr3:169254704:A:G	2.64875e-07	-0.632601	-1.19937	3.21655e-05	-1.06222	-1.19221
169254775	chr3:169254775:C:T	3.09661e-07	-1.67574	-3.55835e-10	5.46275e-05	-1.72479	-3.55835e-10
169254965	chr3:169254965:C:T	4.84873e-07	-1.55601e-10	-1.22734	8.91117e-05	-1.55601e-10	-1.23543
169255014	chr3:169255014:A:G	1.63308e-06	1.27836	-1.29136	2.38803e-05	-1.27798	-1.27429
169255019	chr3:169255019:C:T	6.59842e-07	-1.55601e-10	-0.919223	0.000122835	-1.55601e-10	-0.914482
169255056	chr3:169255056:A:G	4.41536e-07	-1.55601e-10	-1.32096	8.23746e-05	-1.55601e-10	-1.31405
169255660	chr3:169255660:A:G	8.74821e-07	-1.55601e-10	-0.637204	0.000147126	-1.55601e-10	-0.734036
169256113	chr3:169256113:T:C	1.22362e-06	-1.55601e-10	-0.301653	0.000232919	-1.55601e-10	-0.274634
169256273	chr3:169256273:G:A	5.85047e-06	1.26305	-3.55835e-10	0.000626161	0.714283	-3.55835e-10
169256427	chr3:169256427:T:C	1.57517e-05	3.17115	-0.917676	0.00012901	0.0545295	-0.919962
169256562	chr3:169256562:C:T	5.02325e-07	-1.55601e-10	-1.19198	9.22586e-05	-1.55601e-10	-1.20073
169256835	chr3:169256835:A:G	5.89607e-07	-1.55601e-10	-1.03177	0.000109009	-1.55601e-10	-1.0339
169257095	chr3:169257095:G:GT	1.09337e-06	-1.55601e-10	-0.414199	0.000207797	-1.55601e-10	-0.388761
169257607	chr3:169257607:G:A	1.65944e-06	-1.03523	1.03824	0.000165365	-1.72801	1.11084
169257692	chr3:169257692:T:C	5.56218e-07	-1.55601e-10	-1.09006	0.000105288	-1.55601e-10	-1.06863
169257835	chr3:169257835:A:C	3.27729e-06	2.00291	-1.31936	5.22912e-05	-0.447125	-1.32137
169258137	chr3:169258137:T:C	3.99697e-05	-1.55601e-10	3.18465	0.0113291	-1.55601e-10	3.60981
169258984	chr3:169258984:A:T	5.88552e-07	-1.55601e-10	-1.03356	0.000112863	-1.55601e-10	-0.999145
169259077	chr3:169259077:G:C	1.01021e-06	0.857856	-1.35117	0.000124808	0.450527	-1.34908
169259116	chr3:169259116:G:T	5.59003e-06	1.03777	0.179749	0.000947705	0.822199	0.30652
169259709	chr3:169259709:C:G	4.24545e-07	-1.55601e-10	-1.3602	7.86921e-05	-1.55601e-10	-1.35978
169259719	chr3:169259719:C:A	4.42051e-07	-1.55601e-10	-1.3198	8.11607e-05	-1.55601e-10	-1.32889
169260241	chr3:169260241:T:C	2.94704e-07	-1.21954	-0.50571	5.37161e-05	-1.29165	-0.449963
169260794	chr3:169260794:A:T	9.32024e-07	-1.55601e-10	-0.573865	0.000168582	-1.55601e-10	-0.597903
169261439	chr3:169261439:C:T	4.26041e-07	-1.55601e-10	-1.35669	7.86648e-05	-1.55601e-10	-1.36013
169261594	chr3:169261594:G:A	1.01064e-06	-1.55601e-10	-0.492882	0.000204578	-1.55601e-10	-0.404375
169261726	chr3:169261726:AAGG:A	2.94675e-07	-1.72535	-3.55835e-10	6.04692e-05	-1.62319	-3.55835e-10
169261844	chr3:169261844:C:G	2.91383e-06	-1.55601e-10	0.566001	0.000536685	-1.55601e-10	0.560088
169262353	chr3:169262353:T:C	2.03328e-06	-1.55601e-10	0.20618	0.000361563	-1.55601e-10	0.165111
169262516	chr3:169262516:T:G	1.06444e-06	-1.55601e-10	-0.441021	0.000189212	-1.55601e-10	-0.482455
169263229	chr3:169263229:C:T	3.08494e-07	-1.67952	-3.55835e-10	7.98894e-05	-1.34468	-3.55835e-10
169263305	chr3:169263305:T:G	4.45566e-07	-1.55601e-10	-1.31188	8.34541e-05	-1.55601e-10	-1.30103
169263318	chr3:169263318:C:T	4.68841e-06	-1.55601e-10	1.04163	0.000855397	-1.55601e-10	1.02624
169263643	chr3:169263643:C:T	4.5661e-07	-1.55601e-10	-1.28739	8.67769e-05	-1.55601e-10	-1.26198
169263679	chr3:169263679:TA:T	2.94306e-07	-1.7266	-3.55835e-10	5.44393e-05	-1.72824	-3.55835e-10
169263761	chr3:169263761:T:C	5.07924e-07	-1.55601e-10	-1.18089	9.77472e-05	-1.55601e-10	-1.14294
169263859	chr3:169263859:T:G	4.59587e-07	-1.55601e-10	-1.2809	8.74148e-05	-1.55601e-10	-1.25466
169263989	chr3:169263989:GA:G	1.78809e-05	2.38027	-3.55835e-10	0.00578279	2.93732	-3.55835e-10
169264089	chr3:169264089:T:C	1.0848e-07	-1.52668	-1.19797	1.9945e-05	-1.56657	-1.16578
169264278	chr3:169264278:T:C	9.93427e-08	-1.54466	-1.26799	1.7968e-05	-1.57656	-1.26017
169264476	chr3:169264476:A:T	1.92768e-07	-0.873153	-1.27659	1.97169e-05	-1.47231	-1.27154
169264590	chr3:169264590:T:C	4.26276e-07	-1.55601e-10	-1.35614	7.95344e-05	-1.55601e-10	-1.34913
169264758	chr3:169264758:T:G	5.02765e-07	-1.55601e-10	-1.1911	9.61796e-05	-1.55601e-10	-1.15911
169264784	chr3:169264784:C:A	1.49937e-07	-1.04755	-1.35345	1.76526e-05	-1.50674	-1.3477
169264898	chr3:169264898:C:T	6.37527e-07	-1.55601e-10	-0.953627	0.000118505	-1.55601e-10	-0.950367
169265082	chr3:169265082:T:C	8.95806e-08	-1.72811	-1.18798	1.75217e-05	-1.66609	-1.19579
169265437	chr3:169265437:T:C	3.31402e-07	-1.59003	-0.0178608	7.34099e-05	-1.47602	0.0467584
169265759	chr3:169265759:A:G	1.8142e-07	-1.70457	-0.505836	3.59551e-05	-1.67296	-0.470095
169265832	chr3:169265832:C:A	1.45737e-07	-1.25277	-1.17665	4.49486e-05	-0.768022	-1.15178
169267045	chr3:169267045:C:T	4.37057e-07	-1.55601e-10	-1.33116	8.09039e-05	-1.55601e-10	-1.33206
169267268	chr3:169267268:T:G	2.97572e-07	-1.71557	-3.55835e-10	5.7369e-05	-1.67582	-3.55835e-10
169267489	chr3:169267489:C:A	4.4053e-07	-1.55601e-10	-1.32325	8.08618e-05	-1.55601e-10	-1.33258
169267656	chr3:169267656:T:C	1.52808e-06	-1.55601e-10	-0.0794555	0.000287682	-1.55601e-10	-0.0634691
169269179	chr3:169269179:G:A	4.34737e-07	-1.55601e-10	-1.33648	8.04824e-05	-1.55601e-10	-1.33729
169269292	chr3:169269292:G:A	1.00726e-07	-1.60093	-1.19789	1.85932e-05	-1.64217	-1.16036
169269504	chr3:169269504:C:T	1.04631e-06	-1.55601e-10	-0.458196	0.000200585	-1.55601e-10	-0.424084
169269528	chr3:169269528:T:C	5.95656e-07	-1.55601e-10	-1.02156	0.000119342	-1.55601e-10	-0.94333
169269672	chr3:169269672:A:G	2.94947e-07	-1.72443	-3.55835e-10	5.77183e-05	-1.66975	-3.55835e-10
169269677	chr3:169269677:C:T	4.47366e-07	-1.55601e-10	-1.30785	8.22372e-05	-1.55601e-10	-1.31572
169269973	chr3:169269973:T:G	3.57814e-07	-1.53121	-3.55835e-10	5.95123e-05	-1.63914	-3.55835e-10
169270535	chr3:169270535:G:C	2.94082e-07	-1.72737	-3.55835e-10	5.44622e-05	-1.72782	-3.55835e-10
169270760	chr3:169270760:A:G	1.11425e-05	1.04254	0.864757	0.0046208	1.77527	0.937723
169270847	chr3:169270847:A:G	9.08059e-07	-1.55601e-10	-0.599914	0.000174146	-1.55601e-10	-0.565431
169270921	chr3:169270921:C:T	1.06881e-07	-1.6806	-1.0589	1.95904e-05	-1.70369	-1.04659
169270923	chr3:169270923:G:A	1.08152e-07	-1.6757	-1.05198	1.97983e-05	-1.70016	-1.03957
169271171	chr3:169271171:G:A	4.7471e-07	-1.55601e-10	-1.24852	8.7303e-05	-1.55601e-10	-1.25594
169271386	chr3:169271386:C:T	1.29264e-07	-1.25994	-1.28942	2.57308e-05	-1.17496	-1.30267
169271429	chr3:169271429:A:G	7.80307e-08	-1.72731	-1.32681	1.54021e-05	-1.67628	-1.31454
169271603	chr3:169271603:T:C	4.25653e-07	-1.55601e-10	-1.3576	7.91821e-05	-1.55601e-10	-1.35357
169271640	chr3:169271640:G:A	4.9906e-07	-1.55601e-10	-1.1985	9.25781e-05	-1.55601e-10	-1.19727
169271663	chr3:169271663:C:T	5.06179e-07	-1.55601e-10	-1.18433	8.98161e-05	-1.55601e-10	-1.22756
169272122	chr3:169272122:C:T	1.19059e-07	-1.27075	-1.36085	2.04887e-05	-1.34459	-1.36086
169272371	chr3:169272371:A:G	4.24459e-07	-1.55601e-10	-1.36041	7.86889e-05	-1.55601e-10	-1.35982
169272386	chr3:169272386:T:G	4.568e-07	-1.55601e-10	-1.28698	8.50311e-05	-1.55601e-10	-1.28231
169272510	chr3:169272510:A:T	6.93292e-05	-1.55601e-10	3.7354	0.018558	-1.55601e-10	4.10333
169273350	chr3:169273350:G:A	6.74268e-07	-1.55601e-10	-0.897596	0.000127429	-1.55601e-10	-0.877768
169273591	chr3:169273591:G:A	7.1405e-07	-1.55601e-10	-0.84027	0.000122235	-1.55601e-10	-0.919379
169273607	chr3:169273607:G:A	4.31598e-07	-1.55601e-10	-1.34373	8.00249e-05	-1.55601e-10	-1.34299
169273635	chr3:169273635:C:T	4.98842e-07	-1.55601e-10	-1.19893	9.1191e-05	-1.55601e-10	-1.21237
169274017	chr3:169274017:G:T	5.51588e-07	-1.55601e-10	-1.09842	9.67371e-05	-1.55601e-10	-1.15333
169274068	chr3:169274068:C:T	6.66256e-07	-1.55601e-10	-0.90955	0.000122332	-1.55601e-10	-0.918588
169274232	chr3:169274232:A:G	4.94074e-07	-1.55601e-10	-1.20854	9.09975e-05	-1.55601e-10	-1.21449
169274702	chr3:169274702:T:C	3.52175e-07	-1.54709	-3.55835e-10	8.95627e-05	-1.23038	-3.55835e-10
169274790	chr3:169274790:C:G	4.93742e-07	-1.55601e-10	-1.20921	9.16002e-05	-1.55601e-10	-1.20789
169275439	chr3:169275439:G:A	4.24403e-07	-1.55601e-10	-1.36054	7.87743e-05	-1.55601e-10	-1.35874
169275976	chr3:169275976:C:T	4.48938e-07	-1.55601e-10	-1.30434	8.22791e-05	-1.55601e-10	-1.31521
169276314	chr3:169276314:G:A	1.77355e-06	-1.55601e-10	0.0695125	0.000334352	-1.55601e-10	0.0868703
169276905	chr3:169276905:T:C	1.33907e-07	-1.15441	-1.35966	1.87923e-05	-1.43693	-1.35494
169277138	chr3:169277138:T:C	8.41233e-08	-1.65309	-1.32585	1.50318e-05	-1.68462	-1.33053
169278631	chr3:169278631:T:G	8.77053e-07	-1.55601e-10	-0.634656	0.000164178	-1.55601e-10	-0.624373
169278776	chr3:169278776:A:G	2.47678e-06	0.40349	-3.55835e-10	0.00058885	0.652847	-3.55835e-10
169279152	chr3:169279152:G:A	4.38773e-07	-1.55601e-10	-1.32724	8.08203e-05	-1.55601e-10	-1.3331
169279786	chr3:169279786:GT:G	1.46914e-07	-1.72047	-0.700905	2.75496e-05	-1.71161	-0.697725
169280534	chr3:169280534:A:G	3.28052e-07	-1.60163	-0.0164168	6.01701e-05	-1.64803	0.019882
169280634	chr3:169280634:G:A	4.24271e-07	-1.55601e-10	-1.36085	7.8608e-05	-1.55601e-10	-1.36085
169280844	chr3:169280844:A:C	3.27776e-07	-1.6001	-0.0187955	6.00981e-05	-1.64681	0.0174687
169281397	chr3:169281397:AAATT:A	3.06174e-07	-1.68707	-3.55835e-10	5.88189e-05	-1.65086	-3.55835e-10
169281784	chr3:169281784:C:G	4.64094e-07	-1.55601e-10	-1.27114	8.61389e-05	-1.55601e-10	-1.26936
169282444	chr3:169282444:G:T	6.89332e-07	-1.55601e-10	-0.8755	0.000139604	-1.55601e-10	-0.786513
169282547	chr3:169282547:G:A	2.83551e-07	-1.59715	-0.166684	5.19505e-05	-1.64438	-0.130654
169282868	chr3:169282868:T:C	1.5598e-07	-1.33466	-1.02684	4.01772e-05	-1.04809	-0.983938
169282883	chr3:169282883:T:A	1.54474e-07	-1.33292	-1.03828	3.97846e-05	-1.04556	-0.996285
169283401	chr3:169283401:C:T	3.02339e-07	-1.69967	-3.55835e-10	5.50098e-05	-1.71781	-3.55835e-10
169284278	chr3:169284278:G:A	4.7695e-07	-1.55601e-10	-1.24381	9.04621e-05	-1.55601e-10	-1.22039
169284496	chr3:169284496:T:C	3.00037e-07	-1.5627	-0.144617	5.4634e-05	-1.61658	-0.108089
169284573	chr3:169284573:A:G	8.17794e-08	-1.69576	-1.31144	1.48343e-05	-1.71562	-1.31276
169285126	chr3:169285126:T:A	4.30744e-07	-1.55601e-10	-1.34571	7.98302e-05	-1.55601e-10	-1.34542
169285265	chr3:169285265:C:T	5.70824e-07	-1.55601e-10	-1.06414	0.000105982	-1.55601e-10	-1.06206
169285417	chr3:169285417:G:A	1.37759e-07	-1.65899	-0.82673	2.71194e-05	-1.68907	-0.736007
169285464	chr3:169285464:T:C	3.22225e-06	0.666612	-3.55835e-10	0.000622649	0.708658	-3.55835e-10
169285546	chr3:169285546:A:T	2.94314e-07	-1.55802	-0.168553	5.34713e-05	-1.61291	-0.133274
169285853	chr3:169285853:T:G	2.09928e-07	-1.24965	-0.814808	3.43852e-05	-1.33961	-0.848089
169286030	chr3:169286030:C:T	6.35141e-07	-1.30862	0.351244	0.000130362	-1.20534	0.350335
169286411	chr3:169286411:G:A	3.13967e-07	-1.56792	-0.0940151	5.72708e-05	-1.62066	-0.0568716
169286579	chr3:169286579:A:G	4.28571e-07	-1.55601e-10	-1.35077	8.06356e-05	-1.55601e-10	-1.33538
169286630	chr3:169286630:T:C	2.99084e-07	-1.54678	-0.163721	5.41662e-05	-1.60335	-0.129919
169287031	chr3:169287031:T:C	2.1932e-07	-0.740874	-1.27982	4.79024e-05	-0.616606	-1.23955
169287232	chr3:169287232:A:G	6.31782e-07	-1.55601e-10	-0.962679	0.000116059	-1.55601e-10	-0.971223
169287725	chr3:169287725:G:A	6.17322e-07	-1.55601e-10	-0.985833	0.000121961	-1.55601e-10	-0.921626
169287994	chr3:169287994:C:T	2.60537e-07	-0.64198	-1.2065	4.88932e-05	-0.644883	-1.1908
169288056	chr3:169288056:G:A	4.37586e-07	-1.55601e-10	-1.32995	8.16454e-05	-1.55601e-10	-1.32294
169288170	chr3:169288170:T:C	2.50222e-07	-0.658062	-1.23081	4.71133e-05	-0.65618	-1.21659
169288253	chr3:169288253:T:C	1.22014e-07	-1.56548	-1.0416	2.14735e-05	-1.61644	-1.04207
169288350	chr3:169288350:T:TA	4.39209e-07	-1.55601e-10	-1.32625	8.13918e-05	-1.55601e-10	-1.32605
169288615	chr3:169288615:T:C	2.60486e-06	-1.55601e-10	0.453912	0.000711149	-1.55601e-10	0.841557
169288647	chr3:169288647:A:G	3.79322e-06	-1.55601e-10	0.829746	0.00107052	-1.55601e-10	1.25058
169288732	chr3:169288732:A:C	4.56965e-07	-1.55601e-10	-1.28662	8.51707e-05	-1.55601e-10	-1.28067
169288880	chr3:169288880:T:C	2.62311e-07	-0.608913	-1.23278	4.91086e-05	-0.612911	-1.21838
169288973	chr3:169288973:A:G	9.15925e-07	-1.55601e-10	-0.591288	0.000238325	-1.55601e-10	-0.251689
169289116	chr3:169289116:T:C	4.45889e-07	-1.55601e-10	-1.31115	8.20893e-05	-1.55601e-10	-1.31752
169289646	chr3:169289646:T:C	4.52819e-07	-1.55601e-10	-1.29573	8.3675e-05	-1.55601e-10	-1.29838
169290205	chr3:169290205:T:C	2.73235e-06	-1.55601e-10	0.501694	0.000644959	-1.55601e-10	0.743862
169290234	chr3:169290234:T:C	3.98613e-07	-1.55533	0.132098	8.27657e-05	-1.55063	0.241318
169290401	chr3:169290401:T:C	1.05354e-06	-1.55601e-10	-0.451308	0.000195304	-1.55601e-10	-0.450768
169290504	chr3:169290504:A:G	6.9449e-07	0.219777	-1.08782	0.000128657	0.200703	-1.06887
169290535	chr3:169290535:A:G	5.33064e-07	-1.55601e-10	-1.13258	9.89809e-05	-1.55601e-10	-1.1304
169290555	chr3:169290555:T:C	8.6082e-07	-1.55601e-10	-0.653338	0.000209185	-1.55601e-10	-0.382104
169290604	chr3:169290604:G:T	4.95004e-07	-1.55601e-10	-1.20666	9.19863e-05	-1.55601e-10	-1.20368
169290910	chr3:169290910:A:G	5.59084e-07	-1.12412	0.0391978	0.000108183	-1.29226	0.250752
169291604	chr3:169291604:T:C	3.4612e-07	-1.12671	-0.437732	8.18694e-05	-1.04194	-0.278263
169291733	chr3:169291733:G:A	5.82098e-07	-1.04458	-3.55835e-10	0.000109476	-1.02962	-3.55835e-10
169292412	chr3:169292412:T:A	4.34025e-07	-1.55601e-10	-1.33812	8.07558e-05	-1.55601e-10	-1.33389
169292439	chr3:169292439:A:G	8.90537e-08	-1.56656	-1.35542	1.56928e-05	-1.6157	-1.35642
169292993	chr3:169292993:C:A	2.93918e-07	-1.72792	-3.55835e-10	5.73655e-05	-1.67588	-3.55835e-10
169293862	chr3:169293862:C:T	8.40078e-07	-1.55601e-10	-0.677729	0.000157248	-1.55601e-10	-0.6675
169294004	chr3:169294004:T:A	6.34529e-07	-1.55601e-10	-0.95834	0.000123409	-1.55601e-10	-0.909822
169294155	chr3:169294155:T:G	9.81123e-08	-1.72636	-1.09875	1.80122e-05	-1.72827	-1.106
169294839	chr3:169294839:G:A	3.20974e-07	-1.63986	-3.55835e-10	6.0957e-05	-1.61516	-3.55835e-10
169294969	chr3:169294969:G:A	4.27778e-07	-1.55601e-10	-1.35262	7.95767e-05	-1.55601e-10	-1.3486
169295674	chr3:169295674:T:C	1.67265e-06	-1.55601e-10	0.0109411	0.000319723	-1.55601e-10	0.042131
169295768	chr3:169295768:T:C	4.30529e-07	-1.55601e-10	-1.34621	8.00703e-05	-1.55601e-10	-1.34242
169295800	chr3:169295800:G:A	1.35836e-07	-1.64044	-0.859335	2.64062e-05	-1.61923	-0.832492
169295857	chr3:169295857:T:C	7.70413e-08	-1.72503	-1.34186	1.41372e-05	-1.72731	-1.34921
169295994	chr3:169295994:C:A	4.32261e-07	-1.55601e-10	-1.34219	8.00112e-05	-1.55601e-10	-1.34316
169296161	chr3:169296161:C:T	6.89717e-07	-0.874942	-3.55835e-10	0.00010311	-1.08952	-3.55835e-10
169296533	chr3:169296533:T:C	7.79044e-08	-1.72435	-1.33139	1.42647e-05	-1.72675	-1.34079
169296542	chr3:169296542:A:G	2.33512e-07	-0.705782	-1.25221	4.79809e-05	-0.610274	-1.24425
169297210	chr3:169297210:G:A	1.29653e-06	-1.55601e-10	-0.243775	0.000239173	-1.55601e-10	-0.248137
169297231	chr3:169297231:A:G	1.00696e-07	-1.72759	-1.07153	1.84926e-05	-1.72804	-1.07991
169297644	chr3:169297644:AT:A	1.00138e-07	-1.72799	-1.07668	1.84048e-05	-1.72774	-1.08498
169298472	chr3:169298472:T:G	1.79142e-06	-1.55601e-10	0.0795414	0.000340713	-1.55601e-10	0.105716
169298586	chr3:169298586:G:A	1.13315e-07	-1.67942	-1.00164	2.16995e-05	-1.66782	-0.98022
169298686	chr3:169298686:T:A	1.24496e-07	-1.4088	-1.17816	2.22526e-05	-1.43596	-1.1869
169299196	chr3:169299196:A:G	7.74727e-08	-1.72766	-1.33364	1.4218e-05	-1.72827	-1.34255
169299260	chr3:169299260:C:T	4.32599e-07	-1.55601e-10	-1.34141	8.0057e-05	-1.55601e-10	-1.34259
169299318	chr3:169299318:C:T	3.39064e-06	-1.55601e-10	0.71755	0.000742033	-1.55601e-10	0.884069
169299339	chr3:169299339:G:A	7.83173e-08	-1.72441	-1.32604	1.43287e-05	-1.72683	-1.33623
169299368	chr3:169299368:C:T	7.2062e-07	0.519818	-1.35093	0.000130775	0.50288	-1.35473
169299492	chr3:169299492:G:A	7.73493e-08	-1.72827	-1.33462	1.42163e-05	-1.72763	-1.3433
169299564	chr3:169299564:A:C	1.05923e-06	-1.55601e-10	-0.445923	0.000200527	-1.55601e-10	-0.424376
169299605	chr3:169299605:G:A	1.2905e-07	-1.71949	-0.83153	2.40348e-05	-1.72749	-0.818337
169299683	chr3:169299683:T:C	2.18923e-07	-1.49536	-0.527145	4.45292e-05	-1.34598	-0.583194
169300263	chr3:169300263:T:C	6.90396e-07	-1.55601e-10	-0.873958	0.000139645	-1.55601e-10	-0.786218
169300343	chr3:169300343:T:G	3.19773e-07	-1.64361	-3.55835e-10	6.07575e-05	-1.61843	-3.55835e-10
169300748	chr3:169300748:A:G	8.89862e-08	-1.7183	-1.20444	1.62413e-05	-1.72477	-1.21299
169300995	chr3:169300995:C:A	7.73591e-08	-1.71625	-1.34651	1.44718e-05	-1.7018	-1.35132
169301600	chr3:169301600:C:T	4.29724e-07	-1.55601e-10	-1.34808	7.95431e-05	-1.55601e-10	-1.34903
169301704	chr3:169301704:G:A	1.37456e-07	-1.4266	-1.06132	2.9344e-05	-1.25026	-1.09597
169301745	chr3:169301745:A:G	2.97278e-07	-1.71655	-3.55835e-10	5.56611e-05	-1.70604	-3.55835e-10
169302118	chr3:169302118:C:T	9.4042e-07	-1.68047	1.11557	0.000209804	-1.61438	1.23523
169302496	chr3:169302496:A:G	8.47081e-07	-1.55601e-10	-0.669426	0.000158574	-1.55601e-10	-0.659101
169303608	chr3:169303608:C:T	2.02521e-06	-1.55601e-10	0.202206	0.000398506	-1.55601e-10	0.262399
169303640	chr3:169303640:C:A	7.66303e-08	-1.72322	-1.34901	1.42793e-05	-1.71313	-1.35338
169304534	chr3:169304534:G:A	8.84872e-08	-1.7184	-1.20997	1.61541e-05	-1.72482	-1.21834
169304677	chr3:169304677:C:T	5.96624e-07	-1.55601e-10	-1.01994	0.000111684	-1.55601e-10	-1.00965
169305220	chr3:169305220:A:G	8.47081e-07	-1.55601e-10	-0.669426	0.000158574	-1.55601e-10	-0.659101
169305300	chr3:169305300:T:C	2.96436e-07	-1.71939	-3.55835e-10	5.45136e-05	-1.72687	-3.55835e-10
169305360	chr3:169305360:T:A	6.20361e-07	-1.55601e-10	-0.980923	0.000122907	-1.55601e-10	-0.913893
169305516	chr3:169305516:G:A	4.27767e-07	-1.55601e-10	-1.35265	7.97098e-05	-1.55601e-10	-1.34693
169306043	chr3:169306043:G:A	1.41264e-07	-1.10159	-1.359	2.83659e-05	-1.01937	-1.36077
169306164	chr3:169306164:A:G	3.83151e-07	-1.4628	-3.55835e-10	6.32677e-05	-1.57795	-3.55835e-10
169306378	chr3:169306378:A:G	3.52601e-07	-1.54589	-3.55835e-10	7.06674e-05	-1.46734	-3.55835e-10
169306400	chr3:169306400:A:G	8.62962e-08	-1.71957	-1.23386	1.57738e-05	-1.72546	-1.24152
169306720	chr3:169306720:A:T	1.58754e-07	-0.988448	-1.35542	3.21256e-05	-0.896459	-1.35921
169307007	chr3:169307007:T:C	1.13085e-07	-1.72623	-0.956854	2.13184e-05	-1.7224	-0.943357
169307026	chr3:169307026:C:T	1.49607e-07	-1.51681	-0.886402	2.66441e-05	-1.53938	-0.903376
169307332	chr3:169307332:T:C	8.73273e-07	-1.55601e-10	-0.638975	0.000163143	-1.55601e-10	-0.630695
169307683	chr3:169307683:C:T	4.89646e-07	-1.55601e-10	-1.21754	9.35864e-05	-1.55601e-10	-1.18644
169307837	chr3:169307837:C:A	7.60517e-08	-1.72589	-1.35392	1.4109e-05	-1.7214	-1.35711
169308204	chr3:169308204:G:A	5.33031e-07	-1.55601e-10	-1.13264	9.80164e-05	-1.55601e-10	-1.14019
169308211	chr3:169308211:T:C	1.63972e-07	-1.0387	-1.27283	3.1571e-05	-0.979554	-1.29353
169308342	chr3:169308342:G:T	1.65851e-07	-1.04396	-1.25617	3.18512e-05	-0.985391	-1.27886
169308371	chr3:169308371:T:C	1.66228e-07	-1.03479	-1.26307	3.1974e-05	-0.975459	-1.28494
169308555	chr3:169308555:T:A	4.5194e-07	-1.55601e-10	-1.29767	8.41617e-05	-1.55601e-10	-1.29258
169310038	chr3:169310038:G:A	1.53144e-07	-1.44953	-0.930309	2.6992e-05	-1.44771	-0.982076
169310267	chr3:169310267:A:G	8.74414e-07	-1.55601e-10	-0.637669	0.000171626	-1.55601e-10	-0.580006
169310751	chr3:169310751:G:A	1.27085e-07	-1.21189	-1.35448	2.85235e-05	-1.02584	-1.34876
169311181	chr3:169311181:C:A	6.12851e-07	-1.55601e-10	-0.993101	0.000115809	-1.55601e-10	-0.973383
169312078	chr3:169312078:T:C	1.79288e-07	-1.54751	-0.67472	3.60664e-05	-1.41322	-0.72674
169312098	chr3:169312098:G:C	7.61082e-08	-1.72827	-1.3508	1.40711e-05	-1.72694	-1.35426
169312191	chr3:169312191:A:G	8.06715e-08	-1.68064	-1.3402	1.56312e-05	-1.64551	-1.33055
169312236	chr3:169312236:G:A	2.58523e-07	-0.722472	-1.13377	4.45427e-05	-0.775443	-1.15343
169312518	chr3:169312518:G:A	1.14347e-06	0.949577	-1.31897	0.000201924	0.908024	-1.32546
169312626	chr3:169312626:C:T	5.13434e-07	-1.55601e-10	-1.1701	0.000100106	-1.55601e-10	-1.1191
169312635	chr3:169312635:C:G	1.3251e-07	-1.72827	-0.796297	2.45154e-05	-1.70807	-0.817952
169313159	chr3:169313159:A:G	7.6587e-07	-1.55601e-10	-0.770211	0.000155452	-1.55601e-10	-0.678989
169313299	chr3:169313299:TTGCAG:T	9.52153e-08	-1.59297	-1.26211	1.78939e-05	-1.5717	-1.26916
169313593	chr3:169313593:G:A	4.93953e-07	-1.55601e-10	-1.20878	9.57811e-05	-1.55601e-10	-1.16326
169313682	chr3:169313682:T:C	9.21042e-08	-1.6023	-1.286	1.73108e-05	-1.58158	-1.29241
169313817	chr3:169313817:A:G	4.50607e-07	-1.55601e-10	-1.30063	8.36199e-05	-1.55601e-10	-1.29904
169313927	chr3:169313927:A:G	1.30358e-07	-1.22817	-1.31277	2.52627e-05	-1.16732	-1.32867
169313928	chr3:169313928:A:T	1.33254e-07	-1.20863	-1.31034	2.58416e-05	-1.14666	-1.32668
169314199	chr3:169314199:C:T	1.27865e-07	-1.23766	-1.32259	2.48111e-05	-1.17739	-1.33664
169314218	chr3:169314218:C:T	8.01982e-08	-1.67669	-1.35003	1.55104e-05	-1.64087	-1.34295
169314312	chr3:169314312:A:G	9.18926e-08	-1.60496	-1.28564	1.7269e-05	-1.58463	-1.29178
169314337	chr3:169314337:C:G	1.27225e-07	-1.23621	-1.32905	2.47155e-05	-1.17617	-1.34172
169314495	chr3:169314495:G:A	4.66069e-07	-1.55601e-10	-1.26689	8.61921e-05	-1.55601e-10	-1.26875
169314735	chr3:169314735:G:A	1.04436e-06	-0.460068	-3.55835e-10	0.000142682	-0.764704	-3.55835e-10
169314816	chr3:169314816:A:T	4.2432e-07	-1.55601e-10	-1.36074	7.86112e-05	-1.55601e-10	-1.36081
169314936	chr3:169314936:C:T	4.25389e-07	-1.55601e-10	-1.35822	7.8964e-05	-1.55601e-10	-1.35633
169315001	chr3:169315001:A:C	8.1854e-07	-1.55601e-10	-0.703701	0.000152983	-1.55601e-10	-0.694998
169315304	chr3:169315304:C:T	4.27758e-07	-1.55601e-10	-1.35267	7.90242e-05	-1.55601e-10	-1.35557
169315506	chr3:169315506:C:T	7.88813e-08	-1.68242	-1.36086	1.48128e-05	-1.66898	-1.36086
169316191	chr3:169316191:T:C	5.83877e-07	-1.55601e-10	-1.04153	0.00011342	-1.55601e-10	-0.994226
169316734	chr3:169316734:G:A	8.6338e-08	-1.70602	-1.24694	1.61289e-05	-1.69307	-1.25164
169317132	chr3:169317132:T:A	8.91179e-07	-1.55601e-10	-0.618678	0.000166828	-1.55601e-10	-0.608361
169317265	chr3:169317265:T:C	7.59052e-08	-1.72742	-1.35432	1.41145e-05	-1.72464	-1.35349
169317806	chr3:169317806:G:A	4.26405e-07	-1.55601e-10	-1.35583	7.88239e-05	-1.55601e-10	-1.35811
169317874	chr3:169317874:T:C	8.34781e-07	-1.55601e-10	-0.684054	0.000170648	-1.55601e-10	-0.585721
169318258	chr3:169318258:G:A	1.35716e-07	-1.38631	-1.11435	2.8428e-05	-1.2339	-1.14405
169318301	chr3:169318301:C:A	7.86751e-08	-1.72709	-1.3188	1.48075e-05	-1.72823	-1.30196
169318407	chr3:169318407:A:G	4.34413e-07	-1.55601e-10	-1.33723	8.19728e-05	-1.55601e-10	-1.31894
169318883	chr3:169318883:G:A	4.28999e-07	-1.55601e-10	-1.34977	7.9203e-05	-1.55601e-10	-1.35331
169319188	chr3:169319188:G:A	1.27395e-07	-1.33903	-1.22491	2.7368e-05	-1.16835	-1.2476
169319341	chr3:169319341:G:T	9.50989e-07	0.805784	-1.3595	0.000169825	0.769994	-1.36055
169319355	chr3:169319355:G:A	7.57463e-08	-1.72781	-1.35603	1.39992e-05	-1.7282	-1.35813
169320115	chr3:169320115:G:A	8.52857e-08	-1.71887	-1.24635	1.63228e-05	-1.71416	-1.2186
169320152	chr3:169320152:G:A	8.56284e-08	-1.71089	-1.25032	1.64722e-05	-1.66341	-1.26024
169320392	chr3:169320392:A:C	9.59196e-07	-1.55601e-10	-0.545128	0.000189109	-1.55601e-10	-0.482999
169320652	chr3:169320652:G:A	9.62705e-08	-1.72166	-1.1224	1.85518e-05	-1.68961	-1.11514
169320911	chr3:169320911:G:A	8.11032e-08	-1.65656	-1.35894	1.53458e-05	-1.63604	-1.35844
169320920	chr3:169320920:T:C	9.28469e-07	-1.55601e-10	-0.577687	0.000173858	-1.55601e-10	-0.567085
169321377	chr3:169321377:T:C	4.49842e-07	-1.55601e-10	-1.30233	8.41311e-05	-1.55601e-10	-1.29295
169321411	chr3:169321411:G:A	3.71785e-07	-1.49291	-3.55835e-10	5.79511e-05	-1.66573	-3.55835e-10
169321413	chr3:169321413:G:A	5.99644e-07	-1.55601e-10	-1.01489	0.000112494	-1.55601e-10	-1.00243
169321461	chr3:169321461:G:A	4.96495e-07	0.0465152	-1.25017	9.88145e-05	0.113283	-1.24536
169321486	chr3:169321486:A:T	2.28647e-06	-1.55601e-10	0.32354	0.000407336	-1.55601e-10	0.284314
169321597	chr3:169321597:A:G	7.68979e-08	-1.72454	-1.34421	1.41765e-05	-1.72739	-1.34635
169321939	chr3:169321939:G:C	8.22137e-07	0.185732	-0.885048	0.000131132	0.0489587	-0.898078
169321988	chr3:169321988:T:C	4.82988e-07	-1.55601e-10	-1.23123	9.38922e-05	-1.55601e-10	-1.18318
169322182	chr3:169322182:T:C	1.28579e-07	-1.19838	-1.3563	2.2102e-05	-1.27076	-1.35889
169322187	chr3:169322187:T:C	1.31295e-07	-1.66596	-0.867816	3.13256e-05	-1.65769	-0.6232
169322221	chr3:169322221:G:A	4.72069e-07	-1.55601e-10	-1.2541	9.14885e-05	-1.55601e-10	-1.20911
169322285	chr3:169322285:C:G	2.66517e-07	-1.27347	-0.55232	4.76488e-05	-1.36345	-0.498015
169322406	chr3:169322406:C:T	3.95387e-07	-1.29087	-0.140487	7.13626e-05	-1.38532	-0.0722268
169322473	chr3:169322473:G:A	3.59215e-07	-1.5273	-3.55835e-10	6.79428e-05	-1.50666	-3.55835e-10
169322752	chr3:169322752:C:T	6.14513e-07	-1.55601e-10	-0.990394	0.000122938	-1.55601e-10	-0.913645
169322806	chr3:169322806:T:C	1.24091e-06	-0.287627	-3.55835e-10	0.000182065	-0.520961	-3.55835e-10
169322855	chr3:169322855:A:G	3.49623e-07	-1.0051	-0.549267	6.42768e-05	-0.948247	-0.613879
169323124	chr3:169323124:G:A	7.03708e-07	-1.55601e-10	-0.85486	0.000137735	-1.55601e-10	-0.799995
169323164	chr3:169323164:T:A	5.74861e-07	-1.55601e-10	-1.05709	0.000114615	-1.55601e-10	-0.983747
169324788	chr3:169324788:G:A	5.90081e-07	-1.55601e-10	-1.03096	0.000114456	-1.55601e-10	-0.985134
169325164	chr3:169325164:C:G	7.8013e-08	-1.71574	-1.33861	1.47506e-05	-1.69772	-1.33632
169325191	chr3:169325191:C:T	4.26782e-07	-1.55601e-10	-1.35495	7.87953e-05	-1.55601e-10	-1.35847
169325382	chr3:169325382:A:G	7.84188e-08	-1.71492	-1.33424	1.48366e-05	-1.69648	-1.33175
169325571	chr3:169325571:A:G	5.31047e-07	-1.55601e-10	-1.13637	0.000104713	-1.55601e-10	-1.0741
169325662	chr3:169325662:C:T	1.03476e-06	-1.55601e-10	-0.469296	0.000202286	-1.55601e-10	-0.415643
169325912	chr3:169325912:T:C	4.37749e-07	-1.55601e-10	-1.32958	8.19474e-05	-1.55601e-10	-1.31925
169326146	chr3:169326146:G:C	8.48897e-08	-1.61321	-1.35666	1.4331e-05	-1.70545	-1.35745
169326284	chr3:169326284:A:G	9.01038e-08	-1.55848	-1.35178	1.49297e-05	-1.67284	-1.34913
169326291	chr3:169326291:C:T	9.13721e-08	-1.54361	-1.35267	1.50413e-05	-1.66438	-1.35015
169326368	chr3:169326368:CT:C	9.36025e-08	-1.51509	-1.35708	1.52265e-05	-1.64701	-1.35528
169327338	chr3:169327338:A:T	5.86264e-07	-1.03745	-3.55835e-10	9.84906e-05	-1.13536	-3.55835e-10
169327544	chr3:169327544:G:A	7.80042e-07	-1.55601e-10	-0.751876	0.000141477	-1.55601e-10	-0.773189
169327876	chr3:169327876:C:T	1.0546e-07	-1.39394	-1.35894	1.67649e-05	-1.54797	-1.35807
169328520	chr3:169328520:A:T	8.43759e-08	-1.70714	-1.26881	1.55683e-05	-1.72103	-1.25905
169328598	chr3:169328598:T:A	1.37771e-07	-1.16748	-1.31815	2.11892e-05	-1.34875	-1.32308
169328645	chr3:169328645:G:C	5.0169e-07	-1.55601e-10	-1.19324	9.81358e-05	-1.55601e-10	-1.13897
169328767	chr3:169328767:G:C	6.80408e-06	-1.5505	2.96455	0.00402857	-1.52706	4.10291
169329166	chr3:169329166:C:T	4.70566e-07	-1.55601e-10	-1.25729	9.11203e-05	-1.55601e-10	-1.21314
169329396	chr3:169329396:A:G	1.34195e-07	-1.15531	-1.35662	2.06447e-05	-1.33806	-1.35981
169330308	chr3:169330308:G:T	4.28557e-07	-1.55601e-10	-1.3508	7.96042e-05	-1.55601e-10	-1.34826
169330442	chr3:169330442:G:A	1.03988e-07	-1.40692	-1.36003	1.65217e-05	-1.56126	-1.35939
169330603	chr3:169330603:C:T	3.65419e-07	-1.51018	-3.55835e-10	7.13051e-05	-1.45836	-3.55835e-10
169330678	chr3:169330678:C:T	8.17469e-08	-1.72826	-1.27933	1.60366e-05	-1.66737	-1.28308
169330802	chr3:169330802:C:T	4.89658e-05	-1.55601e-10	3.38765	0.0601893	-1.55601e-10	5.27993
169330903	chr3:169330903:T:C	4.29711e-07	-1.55601e-10	-1.34811	7.91887e-05	-1.55601e-10	-1.35349
169331601	chr3:169331601:G:A	9.98376e-07	-1.55601e-10	-0.505093	0.000189578	-1.55601e-10	-0.480524
169332828	chr3:169332828:G:C	7.94927e-07	-1.55601e-10	-0.732973	0.000144027	-1.55601e-10	-0.755326
169333082	chr3:169333082:C:T	4.45055e-07	-1.55601e-10	-1.31303	8.26658e-05	-1.55601e-10	-1.31052
169333221	chr3:169333221:A:T	4.77964e-05	-1.55601e-10	3.36348	0.0584945	-1.55601e-10	5.25136
169333237	chr3:169333237:G:A	4.175e-07	-1.70012	0.323178	0.000101233	-1.68742	0.579522
169334436	chr3:169334436:T:C	1.63835e-06	-1.07428	1.0645	0.000802522	-1.01835	1.98079
169334566	chr3:169334566:TGAG:T	3.73283e-07	-1.48889	-3.55835e-10	7.07953e-05	-1.46553	-3.55835e-10
169335476	chr3:169335476:G:A	1.50179e-07	-1.23089	-1.1685	2.62733e-05	-1.29404	-1.16273
169335699	chr3:169335699:A:T	3.53088e-06	-1.55601e-10	0.758079	0.0015669	-1.55601e-10	1.63153
169336036	chr3:169336036:T:G	4.37957e-07	-1.55601e-10	-1.3291	8.22385e-05	-1.55601e-10	-1.3157
169336728	chr3:169336728:A:T	4.58782e-06	-1.55601e-10	1.01994	0.00215281	-1.55601e-10	1.94921
169336994	chr3:169336994:T:C	4.68806e-06	-1.55601e-10	1.04155	0.00220835	-1.55601e-10	1.97468
169337246	chr3:169337246:T:C	4.24607e-07	-1.55601e-10	-1.36006	7.86087e-05	-1.55601e-10	-1.36084
169337413	chr3:169337413:C:T	3.96774e-07	-1.70394	0.27608	9.56238e-05	-1.69269	0.527788
169337526	chr3:169337526:T:G	8.50521e-08	-1.70031	-1.26765	1.56547e-05	-1.71671	-1.25784
169337545	chr3:169337545:G:T	8.55309e-08	-1.69469	-1.26765	1.57128e-05	-1.71301	-1.25784
169337753	chr3:169337753:C:T	4.52822e-07	-1.55601e-10	-1.29573	8.38697e-05	-1.55601e-10	-1.29606
169337909	chr3:169337909:C:A	2.1665e-06	0.601872	-0.332227	0.00030531	0.258456	-0.262454
169337984	chr3:169337984:G:T	4.37012e-07	-1.55601e-10	-1.33126	8.18308e-05	-1.55601e-10	-1.32067
169338140	chr3:169338140:TC:T	2.99677e-07	-1.70852	-3.55835e-10	5.45436e-05	-1.72632	-3.55835e-10
169338502	chr3:169338502:G:A	4.70064e-07	-1.55601e-10	-1.25835	8.90271e-05	-1.55601e-10	-1.23638
169338883	chr3:169338883:T:C	8.69293e-08	-1.69456	-1.25157	1.59829e-05	-1.71283	-1.24097
169339195	chr3:169339195:T:C	4.80775e-07	-1.55601e-10	-1.23582	8.85959e-05	-1.55601e-10	-1.24124
169339768	chr3:169339768:A:G	4.53452e-07	-1.55601e-10	-1.29433	8.65054e-05	-1.55601e-10	-1.26512
169339869	chr3:169339869:G:A	9.35009e-07	-1.55601e-10	-0.570667	0.000206045	-1.55601e-10	-0.397228
169340111	chr3:169340111:T:C	3.43569e-07	-1.57183	-3.55835e-10	6.51848e-05	-1.5481	-3.55835e-10
169340221	chr3:169340221:G:A	5.28189e-07	-1.55601e-10	-1.14177	0.000101752	-1.55601e-10	-1.10278
169340243	chr3:169340243:C:T	8.67336e-08	-1.68098	-1.2674	1.58721e-05	-1.70318	-1.25758
169340307	chr3:169340307:A:C	5.47375e-07	-1.55601e-10	-1.10609	0.000103222	-1.55601e-10	-1.08844
169340842	chr3:169340842:T:A	8.6563e-08	-1.68749	-1.26286	1.58735e-05	-1.70786	-1.25281
169341217	chr3:169341217:T:TA	3.7184e-07	-1.49276	-3.55835e-10	7.53679e-05	-1.40294	-3.55835e-10
169341977	chr3:169341977:C:T	5.07578e-06	-1.33961	2.46063	0.00252085	-1.34315	3.45018
169342298	chr3:169342298:T:C	4.46941e-07	-1.55601e-10	-1.3088	8.39299e-05	-1.55601e-10	-1.29534
169343407	chr3:169343407:T:C	1.2845e-06	-1.55601e-10	-0.253102	0.000292734	-1.55601e-10	-0.0460586
169343409	chr3:169343409:G:A	4.37771e-07	-1.55601e-10	-1.32953	8.22516e-05	-1.55601e-10	-1.31554
169344004	chr3:169344004:GT:G	4.48617e-07	-1.55601e-10	-1.30505	8.20941e-05	-1.55601e-10	-1.31746
169344334	chr3:169344334:T:C	3.57456e-07	-1.53221	-3.55835e-10	6.77376e-05	-1.50968	-3.55835e-10
169344441	chr3:169344441:G:C	7.06038e-07	-1.16726	0.315704	0.000204749	-1.17835	0.774813
169345225	chr3:169345225:C:T	4.67019e-07	-1.55601e-10	-1.26485	8.86484e-05	-1.55601e-10	-1.24065
169345333	chr3:169345333:C:T	8.09964e-07	-1.55601e-10	-0.714233	0.000176159	-1.55601e-10	-0.553937
169345393	chr3:169345393:C:A	8.9805e-08	-1.67307	-1.24051	1.6422e-05	-1.69734	-1.22936
169345540	chr3:169345540:C:T	3.60628e-07	-1.52338	-3.55835e-10	6.82962e-05	-1.50147	-3.55835e-10
169345567	chr3:169345567:C:T	7.45898e-07	-1.55601e-10	-0.796635	0.000135353	-1.55601e-10	-0.817442
169345841	chr3:169345841:C:T	3.71554e-07	-1.49353	-3.55835e-10	7.05161e-05	-1.46948	-3.55835e-10
169346283	chr3:169346283:T:C	4.4115e-07	-1.55601e-10	-1.32184	8.16924e-05	-1.55601e-10	-1.32236
169346465	chr3:169346465:A:G	8.49305e-08	-1.66766	-1.30173	1.63009e-05	-1.65115	-1.28295
169346603	chr3:169346603:AG:A	5.45141e-07	-1.55601e-10	-1.11018	0.000107844	-1.55601e-10	-1.04464
169346715	chr3:169346715:T:A	7.40281e-07	-1.55601e-10	-0.804194	0.000156644	-1.55601e-10	-0.671348
169348190	chr3:169348190:TTCTG:T	1.5131e-07	-1.58518	-0.806709	2.75509e-05	-1.62674	-0.782548
169348444	chr3:169348444:A:G	7.96751e-07	-1.55601e-10	-0.730681	0.000172895	-1.55601e-10	-0.572639
169348900	chr3:169348900:G:A	7.44576e-07	-1.55601e-10	-0.798409	0.000139459	-1.55601e-10	-0.787556
169349811	chr3:169349811:A:G	7.93055e-07	-1.55601e-10	-0.735331	0.00017197	-1.55601e-10	-0.578007
169350289	chr3:169350289:C:A	1.48521e-05	-1.55601e-10	2.19468	0.0124851	-1.55601e-10	3.70697
169351366	chr3:169351366:A:G	1.2524e-07	-1.24333	-1.33766	2.18707e-05	-1.30528	-1.3349
169351377	chr3:169351377:T:G	4.54646e-07	-1.55601e-10	-1.2917	8.55435e-05	-1.55601e-10	-1.2763
169351783	chr3:169351783:T:C	1.17381e-06	-1.55601e-10	-0.343214	0.000245614	-1.55601e-10	-0.221565
169351920	chr3:169351920:G:A	4.59912e-07	-1.55601e-10	-1.28019	8.38774e-05	-1.55601e-10	-1.29597
169352778	chr3:169352778:C:T	1.48033e-05	-1.55601e-10	2.19138	0.012436	-1.55601e-10	3.70303
169352823	chr3:169352823:G:A	2.72205e-06	-1.46003	1.95795	0.00125826	-1.42842	2.84057
169353010	chr3:169353010:A:G	3.47643e-07	-1.56005	-3.55835e-10	6.57816e-05	-1.53898	-3.55835e-10
169353386	chr3:169353386:T:C	3.38523e-07	-1.58663	-3.55835e-10	6.0879e-05	-1.61644	-3.55835e-10
169353418	chr3:169353418:T:A	4.92289e-07	-1.55601e-10	-1.21216	9.08705e-05	-1.55601e-10	-1.21589
169353462	chr3:169353462:A:G	3.10082e-06	-1.48908	2.11727	0.00145874	-1.45956	3.01957
169353582	chr3:169353582:T:C	3.00716e-07	-1.24053	-0.464524	8.24308e-05	-1.00616	-0.307201
169354443	chr3:169354443:T:G	5.23515e-07	-1.72803	0.577375	0.000127718	-1.7259	0.850398
169355217	chr3:169355217:G:C	1.31816e-07	-1.19435	-1.33546	2.29503e-05	-1.25936	-1.33263
169355577	chr3:169355577:T:A	6.97928e-07	-1.55601e-10	-0.863107	0.000126806	-1.55601e-10	-0.882663
169357280	chr3:169357280:C:T	7.45551e-07	-1.55601e-10	-0.797099	0.000146721	-1.55601e-10	-0.736789
169357290	chr3:169357290:G:A	1.21304e-06	-1.55601e-10	-0.310337	0.000280097	-1.55601e-10	-0.0901885
169357451	chr3:169357451:C:T	9.34034e-05	0.539191	3.49427	0.0406919	0.282043	4.60642
169357518	chr3:169357518:T:C	3.60936e-06	-1.55601e-10	0.780063	0.000723377	-1.55601e-10	0.858606
169359003	chr3:169359003:G:A	4.48561e-07	-1.55601e-10	-1.30518	8.42498e-05	-1.55601e-10	-1.29154
169359044	chr3:169359044:G:A	5.99354e-07	-1.55601e-10	-1.01537	0.000116131	-1.55601e-10	-0.970603
169359143	chr3:169359143:T:G	3.45695e-07	-1.56567	-3.55835e-10	6.5364e-05	-1.54535	-3.55835e-10
169359191	chr3:169359191:C:G	1.40339e-07	-1.18847	-1.27869	2.44825e-05	-1.25373	-1.27363
169359731	chr3:169359731:A:G	6.35828e-06	-1.55601e-10	1.34629	0.00149258	-1.55601e-10	1.58294
169360047	chr3:169360047:C:T	6.02652e-07	-1.55601e-10	-1.00988	0.00011681	-1.55601e-10	-0.964772
169360270	chr3:169360270:C:A	1.48191e-07	-1.3722	-1.04052	3.59036e-05	-1.17482	-0.969664
169360691	chr3:169360691:A:G	1.34311e-06	-1.55601e-10	-0.208482	0.000269968	-1.55601e-10	-0.127022
169361253	chr3:169361253:T:A	3.45613e-07	-1.5659	-3.55835e-10	6.53576e-05	-1.54545	-3.55835e-10
169361405	chr3:169361405:T:C	1.53744e-07	-1.34481	-1.03112	2.54008e-05	-1.56469	-0.925852
169361633	chr3:169361633:A:G	8.90008e-07	-1.55601e-10	-0.619993	0.000177052	-1.55601e-10	-0.548883
169361975	chr3:169361975:T:C	6.62993e-07	-0.0413738	-0.873085	9.22354e-05	-0.373977	-0.827003
169362071	chr3:169362071:A:T	1.24107e-07	-1.33936	-1.25072	2.19121e-05	-1.39201	-1.24627
169362397	chr3:169362397:T:G	1.69129e-05	0.644666	1.67994	0.00499815	0.374384	2.41711
169362699	chr3:169362699:T:C	4.29248e-07	-1.55601e-10	-1.34919	7.88309e-05	-1.55601e-10	-1.35802
169363366	chr3:169363366:G:A	4.32121e-07	-1.55601e-10	-1.34252	7.91286e-05	-1.55601e-10	-1.35425
169363667	chr3:169363667:A:C	4.65606e-07	-1.55601e-10	-1.26788	8.48206e-05	-1.55601e-10	-1.28479
169363796	chr3:169363796:G:A	4.55486e-07	-1.55601e-10	-1.28986	8.72418e-05	-1.55601e-10	-1.25664
169363825	chr3:169363825:G:A	7.59344e-07	0.0932545	-0.872022	0.000104281	-0.252358	-0.82588
169364089	chr3:169364089:C:T	6.48479e-07	-1.55601e-10	-0.936594	0.000122867	-1.55601e-10	-0.914224
169364387	chr3:169364387:T:C	1.55353e-07	-1.35219	-1.01334	3.80479e-05	-1.14713	-0.939345
169364541	chr3:169364541:C:T	4.48384e-07	-1.55601e-10	-1.30557	8.42126e-05	-1.55601e-10	-1.29198
169364845	chr3:169364845:G:A	9.85546e-07	-1.55601e-10	-0.518028	0.000219233	-1.55601e-10	-0.335189
169365164	chr3:169365164:G:A	1.17992e-07	-1.43913	-1.20148	1.87752e-05	-1.62616	-1.16663
169365198	chr3:169365198:A:C	1.41101e-07	-1.14931	-1.31244	2.48896e-05	-1.21545	-1.29543
169365337	chr3:169365337:G:A	9.64946e-07	-1.28057	0.741422	0.000333968	-1.24314	1.32886
169366403	chr3:169366403:A:G	1.34555e-06	-1.55601e-10	-0.206663	0.000270474	-1.55601e-10	-0.125146
169366682	chr3:169366682:C:T	4.27576e-07	-1.55601e-10	-1.35309	8.00724e-05	-1.55601e-10	-1.34239
169366700	chr3:169366700:C:T	3.48501e-07	-1.55758	-3.55835e-10	6.5718e-05	-1.53995	-3.55835e-10
169366788	chr3:169366788:A:C	1.01825e-05	-1.55601e-10	1.8172	0.00772807	-1.55601e-10	3.22729
169367039	chr3:169367039:C:A	1.11086e-07	-1.71822	-0.982699	2.23378e-05	-1.71801	-0.901035
169367192	chr3:169367192:G:A	4.62827e-07	-1.55601e-10	-1.27387	8.77875e-05	-1.55601e-10	-1.25041
169367782	chr3:169367782:G:C	6.32805e-06	-1.55601e-10	1.34152	0.00148516	-1.55601e-10	1.57795
169368223	chr3:169368223:C:T	4.37847e-07	-1.55601e-10	-1.32935	8.22722e-05	-1.55601e-10	-1.31529
169368239	chr3:169368239:G:A	1.30777e-07	-1.20421	-1.33352	2.30734e-05	-1.26622	-1.32042
169368589	chr3:169368589:T:C	4.61157e-07	-1.55601e-10	-1.27749	8.74306e-05	-1.55601e-10	-1.25448
169368912	chr3:169368912:A:T	5.13021e-07	-1.38021	0.209306	0.00016203	-1.34722	0.709678
169369109	chr3:169369109:G:A	5.62617e-07	-1.55601e-10	-1.07862	0.000111779	-1.55601e-10	-1.0088
169369511	chr3:169369511:TA:T	1.28113e-07	-1.3132	-1.24511	2.30516e-05	-1.34627	-1.24132
169370177	chr3:169370177:T:A	5.42087e-07	-1.55601e-10	-1.1158	9.96714e-05	-1.55601e-10	-1.12345
169370458	chr3:169370458:G:T	4.48554e-07	-1.55601e-10	-1.30519	8.42477e-05	-1.55601e-10	-1.29156
169370613	chr3:169370613:G:C	4.48132e-07	-1.55601e-10	-1.30613	8.416e-05	-1.55601e-10	-1.2926
169370906	chr3:169370906:T:C	2.93843e-07	-1.72818	-3.55835e-10	5.97163e-05	-1.63572	-3.55835e-10
169371575	chr3:169371575:T:C	1.15344e-07	-1.40268	-1.26062	1.86823e-05	-1.56208	-1.23567
169371761	chr3:169371761:A:G	1.3707e-06	-1.55601e-10	-0.18815	0.00026398	-1.55601e-10	-0.149449
169371794	chr3:169371794:C:A	4.62819e-07	-1.27389	-3.55835e-10	8.80048e-05	-1.24793	-3.55835e-10
169372008	chr3:169372008:T:C	9.42543e-08	-1.7023	-1.16292	1.75919e-05	-1.71149	-1.1464
169372246	chr3:169372246:A:G	4.91992e-07	-1.55601e-10	-1.21276	9.12221e-05	-1.55601e-10	-1.21203
169372338	chr3:169372338:A:G	1.05807e-07	-1.72646	-1.02314	2.11433e-05	-1.68494	-0.989059
169373169	chr3:169373169:G:T	4.24337e-07	-1.55601e-10	-1.3607	7.87016e-05	-1.55601e-10	-1.35966
169373533	chr3:169373533:C:T	4.31698e-07	-1.55601e-10	-1.3435	8.04076e-05	-1.55601e-10	-1.33822
169374162	chr3:169374162:T:C	6.10448e-07	-1.55601e-10	-0.997031	0.000118572	-1.55601e-10	-0.9498
169374250	chr3:169374250:A:G	7.65914e-08	-1.71241	-1.36032	1.47692e-05	-1.67196	-1.36082
169374400	chr3:169374400:C:A	4.74617e-07	-1.55601e-10	-1.24872	9.06529e-05	-1.55601e-10	-1.21829
169374633	chr3:169374633:T:C	1.09191e-07	-1.44464	-1.27349	2.21574e-05	-1.35607	-1.27108
169374738	chr3:169374738:A:G	4.84386e-07	-1.55601e-10	-1.22834	9.30104e-05	-1.55601e-10	-1.19261
169374793	chr3:169374793:G:A	6.17487e-07	-1.55601e-10	-0.985565	0.00011719	-1.55601e-10	-0.961528
169375018	chr3:169375018:G:A	4.24315e-07	-1.55601e-10	-1.36075	7.8614e-05	-1.55601e-10	-1.36077
169375207	chr3:169375207:C:T	1.03695e-07	-1.51264	-1.25712	3.42927e-05	-0.959255	-1.23114
169375877	chr3:169375877:AAAAG:A	9.98232e-08	-1.54636	-1.26147	3.19548e-05	-1.02491	-1.23609
169375918	chr3:169375918:C:T	4.02779e-07	-1.41284	-3.55835e-10	7.47701e-05	-1.41091	-3.55835e-10
169376004	chr3:169376004:G:A	2.78852e-06	0.834728	-0.312685	0.00108284	1.38686	-0.124836
169376619	chr3:169376619:A:C	1.28556e-07	-1.72764	-0.827222	2.50784e-05	-1.69866	-0.804657
169376690	chr3:169376690:A:C	6.20613e-07	-1.55601e-10	-0.980515	0.000120664	-1.55601e-10	-0.932318
169376971	chr3:169376971:A:G	9.11593e-07	-1.05931	0.46328	0.000139525	-1.30517	0.518083
169376975	chr3:169376975:G:A	1.02448e-07	-1.5235	-1.25837	3.35313e-05	-0.980305	-1.23254
169377454	chr3:169377454:G:A	8.1162e-07	-1.55601e-10	-0.712191	0.000148633	-1.55601e-10	-0.723843
169377587	chr3:169377587:G:A	1.42096e-07	-1.50744	-0.947279	3.87287e-05	-1.16523	-0.903512
169378080	chr3:169378080:A:G	6.85158e-07	-1.55601e-10	-0.881574	0.000130122	-1.55601e-10	-0.856851
169378369	chr3:169378369:G:A	8.49977e-07	-1.55601e-10	-0.666014	0.000160482	-1.55601e-10	-0.647144
169378940	chr3:169378940:T:C	6.6222e-07	-0.915626	-3.55835e-10	0.000149376	-0.71886	-3.55835e-10
169379112	chr3:169379112:C:T	1.07888e-07	-1.52276	-1.20737	3.47111e-05	-1.00203	-1.17624
169379545	chr3:169379545:A:C	1.14769e-07	-1.70054	-0.967766	2.17848e-05	-1.65192	-0.992193
169379593	chr3:169379593:C:T	9.02109e-08	-1.67577	-1.23331	2.44837e-05	-1.33019	-1.19713
169380148	chr3:169380148:T:C	7.63787e-08	-1.71768	-1.35784	1.46431e-05	-1.68194	-1.35941
169380196	chr3:169380196:C:T	6.87904e-07	-1.55601e-10	-0.877575	0.000130664	-1.55601e-10	-0.852694
169380503	chr3:169380503:T:C	1.10542e-07	-1.41159	-1.29424	2.24416e-05	-1.31861	-1.2958
169380557	chr3:169380557:A:G	5.31816e-07	-1.55601e-10	-1.13493	0.000103182	-1.55601e-10	-1.08883
169380887	chr3:169380887:A:G	9.85218e-07	-1.0228	0.50444	0.000149942	-1.27593	0.560861
169381003	chr3:169381003:C:T	9.99932e-08	-1.48279	-1.32333	3.35781e-05	-0.902797	-1.30865
169381073	chr3:169381073:C:T	9.69305e-08	-1.51422	-1.32301	3.16426e-05	-0.962611	-1.30821
169381204	chr3:169381204:G:A	9.49502e-07	-1.03031	0.475024	0.000144706	-1.28168	0.531053
169381750	chr3:169381750:C:T	5.7939e-07	-1.04925	-3.55835e-10	0.000128663	-0.868129	-3.55835e-10
169382119	chr3:169382119:T:C	1.55836e-07	-1.72635	-0.636073	2.98628e-05	-1.72561	-0.603098
169382169	chr3:169382169:T:A	1.13379e-07	-1.67131	-1.00918	2.18864e-05	-1.60723	-1.03223
169382329	chr3:169382329:G:A	1.64533e-07	-1.50994	-0.798174	4.67904e-05	-1.17116	-0.708488
169382462	chr3:169382462:G:C	4.18921e-07	-1.37354	-3.55835e-10	7.8679e-05	-1.35995	-3.55835e-10
169382967	chr3:169382967:C:T	9.40545e-08	-1.52904	-1.33831	2.7266e-05	-1.09403	-1.32566
169383098	chr3:169383098:T:C	9.4144e-08	-1.53006	-1.33634	2.73076e-05	-1.09499	-1.32317
169383111	chr3:169383111:G:A	9.56436e-08	-1.52215	-1.32844	2.79583e-05	-1.08101	-1.3136
169383541	chr3:169383541:C:A	6.29663e-07	-1.55601e-10	-0.966038	0.0001224	-1.55601e-10	-0.918033
169383976	chr3:169383976:C:A	5.93593e-07	-1.55601e-10	-1.02503	0.000112503	-1.55601e-10	-1.00234
169384295	chr3:169384295:C:T	2.17866e-07	-1.72269	-0.304652	4.15712e-05	-1.72788	-0.270034
169384508	chr3:169384508:A:T	7.77032e-07	-1.55601e-10	-0.755742	0.000150776	-1.55601e-10	-0.709532
169384583	chr3:169384583:C:T	6.21748e-07	-1.55601e-10	-0.978688	0.000120898	-1.55601e-10	-0.930374
169384832	chr3:169384832:G:A	1.34449e-07	-1.25325	-1.25679	2.81112e-05	-1.13502	-1.25414
169384901	chr3:169384901:G:A	2.33471e-07	-1.72492	-0.233243	4.46601e-05	-1.72691	-0.199333
169384915	chr3:169384915:C:T	5.57699e-07	-1.55601e-10	-1.0874	0.000105328	-1.55601e-10	-1.06824
169384979	chr3:169384979:C:A	4.94705e-07	-1.55601e-10	-1.20726	9.52692e-05	-1.55601e-10	-1.16862
169386043	chr3:169386043:T:C	3.16412e-06	0.814626	-0.166218	0.00125403	1.37579	0.0329985
169386113	chr3:169386113:C:T	1.53708e-07	-1.64253	-0.733636	2.82827e-05	-1.65278	-0.730299
169386435	chr3:169386435:C:T	1.91531e-07	-1.72653	-0.429638	3.79979e-05	-1.72433	-0.363469
169386754	chr3:169386754:A:G	1.66783e-07	-1.41084	-0.883694	4.82566e-05	-1.01168	-0.837111
169386859	chr3:169386859:A:G	2.00248e-07	-1.72819	-0.38347	4.02092e-05	-1.71551	-0.315716
169387300	chr3:169387300:G:A	4.24266e-07	-1.55601e-10	-1.36086	7.86457e-05	-1.55601e-10	-1.36037
169387423	chr3:169387423:C:T	1.40699e-07	-1.18843	-1.27617	2.96548e-05	-1.06188	-1.27382
169388582	chr3:169388582:G:A	4.5015e-07	-1.55601e-10	-1.30164	8.43046e-05	-1.55601e-10	-1.29089
169388935	chr3:169388935:G:C	4.40993e-07	-1.55601e-10	-1.32219	8.33477e-05	-1.55601e-10	-1.3023
169388985	chr3:169388985:A:G	7.52152e-07	-1.55601e-10	-0.788285	0.000142874	-1.55601e-10	-0.763359
169389140	chr3:169389140:A:G	3.23735e-07	-0.402893	-1.2284	6.29662e-05	-0.391879	-1.19085
169389272	chr3:169389272:T:C	7.79114e-06	-1.55601e-10	1.54952	0.00161221	-1.55601e-10	1.66003
169389659	chr3:169389659:G:T	3.19771e-07	-1.64362	-3.55835e-10	6.07655e-05	-1.6183	-3.55835e-10
169389669	chr3:169389669:G:A	4.25953e-07	-1.55601e-10	-1.35689	7.8888e-05	-1.55601e-10	-1.3573
169389855	chr3:169389855:G:A	5.926e-07	-1.55601e-10	-1.0267	0.000112275	-1.55601e-10	-1.00437
169390581	chr3:169390581:G:T	4.2898e-07	-1.55601e-10	-1.34981	7.97385e-05	-1.55601e-10	-1.34657
169391131	chr3:169391131:G:A	5.26375e-07	-1.55601e-10	-1.14521	9.80413e-05	-1.55601e-10	-1.13994
169391514	chr3:169391514:T:C	4.33116e-07	-1.55601e-10	-1.34022	8.07711e-05	-1.55601e-10	-1.3337
169392035	chr3:169392035:A:G	8.86344e-08	-1.68577	-1.24093	1.65968e-05	-1.70538	-1.21073
169392760	chr3:169392760:T:C	2.63195e-07	-0.637752	-1.20058	5.1239e-05	-0.625169	-1.16365
169393233	chr3:169393233:A:G	4.11054e-07	-1.3925	-3.55835e-10	6.92587e-05	-1.48748	-3.55835e-10
169393701	chr3:169393701:A:G	7.13666e-06	-1.55601e-10	1.46178	0.00147419	-1.55601e-10	1.57054
169393977	chr3:169393977:T:C	4.91518e-07	-1.55601e-10	-1.21372	9.45322e-05	-1.55601e-10	-1.17638
169394127	chr3:169394127:C:T	8.1498e-08	-1.70623	-1.30441	1.94316e-05	-1.47645	-1.28197
169394354	chr3:169394354:T:C	2.1406e-07	-1.42459	-0.620377	3.06428e-05	-1.65334	-0.649588
169394987	chr3:169394987:A:C	7.75958e-07	-1.55601e-10	-0.757125	0.000150559	-1.55601e-10	-0.710966
169395237	chr3:169395237:C:A	7.16767e-06	-1.55601e-10	1.46611	0.00148062	-1.55601e-10	1.57489
169395322	chr3:169395322:C:A	8.44037e-08	-1.70733	-1.26829	2.00157e-05	-1.4935	-1.23531
169395437	chr3:169395437:C:T	4.24686e-07	-1.55601e-10	-1.35987	7.86304e-05	-1.55601e-10	-1.36057
169395599	chr3:169395599:CT:C	4.65023e-07	-1.55601e-10	-1.26914	8.8805e-05	-1.55601e-10	-1.23888
169395740	chr3:169395740:G:A	1.43901e-07	-1.08921	-1.35289	2.7964e-05	-1.04446	-1.34995
169395809	chr3:169395809:C:T	1.34359e-07	-1.25308	-1.25764	2.80926e-05	-1.13482	-1.25499
169395964	chr3:169395964:G:A	1.34542e-07	-1.25255	-1.25679	2.81327e-05	-1.13425	-1.25414
169396076	chr3:169396076:G:A	1.68865e-07	-1.65614	-0.62599	3.11481e-05	-1.66545	-0.621123
169396114	chr3:169396114:C:T	6.40091e-06	-1.55601e-10	1.35297	0.00151835	-1.55601e-10	1.60005
169396966	chr3:169396966:T:G	9.58539e-08	-1.6674	-1.181	1.67832e-05	-1.72713	-1.17781
169397212	chr3:169397212:A:G	6.21001e-07	-1.55601e-10	-0.97989	0.000120745	-1.55601e-10	-0.931646
169397291	chr3:169397291:G:A	3.15208e-06	0.644595	-3.55835e-10	0.00106332	1.24383	-3.55835e-10
169397306	chr3:169397306:T:C	1.89837e-07	-0.920515	-1.24454	3.53512e-05	-0.947444	-1.21255
169398440	chr3:169398440:T:C	1.45911e-07	-1.72756	-0.700662	2.79917e-05	-1.72322	-0.670198
169398691	chr3:169398691:T:A	7.9935e-08	-1.7012	-1.32881	1.43707e-05	-1.72794	-1.3322
169399066	chr3:169399066:G:A	6.74409e-07	-1.55601e-10	-0.897386	0.000132412	-1.55601e-10	-0.839404
169399217	chr3:169399217:A:G	8.51816e-08	-1.71191	-1.25453	2.02887e-05	-1.49534	-1.21992
169399361	chr3:169399361:AG:A	4.84927e-07	-1.55601e-10	-1.22722	9.311e-05	-1.55601e-10	-1.19154
169399768	chr3:169399768:T:C	2.31875e-07	-1.72826	-0.236767	4.48224e-05	-1.71969	-0.202925
169399926	chr3:169399926:C:A	1.33892e-07	-1.21959	-1.2946	2.80541e-05	-1.09882	-1.29237
169399934	chr3:169399934:A:G	8.36639e-07	-1.55601e-10	-0.681831	0.000162773	-1.55601e-10	-0.632971
169399976	chr3:169399976:A:G	1.57576e-07	-1.6806	-0.670714	2.91916e-05	-1.68643	-0.665009
169400004	chr3:169400004:A:C	9.14266e-08	-1.72773	-1.16796	1.97486e-05	-1.62231	-1.11993
169400061	chr3:169400061:C:T	4.77641e-07	-1.55601e-10	-1.24236	9.15256e-05	-1.55601e-10	-1.20871
169400303	chr3:169400303:A:G	2.94501e-07	-1.72594	-3.55835e-10	5.59888e-05	-1.70017	-3.55835e-10
169400411	chr3:169400411:A:G	5.44204e-07	-1.55601e-10	-1.1119	9.93348e-05	-1.55601e-10	-1.12683
169400776	chr3:169400776:A:T	1.82909e-07	-0.932751	-1.26948	3.38799e-05	-0.96136	-1.24114
169400872	chr3:169400872:A:G	1.76251e-07	-0.966471	-1.27284	3.26626e-05	-0.994094	-1.245
169401107	chr3:169401107:C:T	4.2717e-07	-1.55601e-10	-1.35404	7.93403e-05	-1.55601e-10	-1.35158
169401628	chr3:169401628:C:G	1.77685e-07	-0.986832	-1.24438	3.30785e-05	-1.014	-1.21244
169401641	chr3:169401641:C:T	1.36249e-07	-1.14564	-1.3511	2.64117e-05	-1.10363	-1.34788
169401675	chr3:169401675:G:A	4.45472e-07	-1.55601e-10	-1.31209	8.44125e-05	-1.55601e-10	-1.28961
169401694	chr3:169401694:C:T	8.45396e-07	-0.671419	-3.55835e-10	0.000149555	-0.71766	-3.55835e-10
169401895	chr3:169401895:A:G	6.25486e-07	-1.55601e-10	-0.972694	0.000121773	-1.55601e-10	-0.923169
169401905	chr3:169401905:G:T	7.18959e-06	-1.55601e-10	1.46917	0.00148494	-1.55601e-10	1.5778
169402028	chr3:169402028:G:A	1.45881e-07	-1.07477	-1.35366	2.83232e-05	-1.03076	-1.35088
169402174	chr3:169402174:A:G	7.8715e-08	-1.71733	-1.32806	1.50342e-05	-1.68114	-1.33386
169402450	chr3:169402450:G:A	5.13405e-06	-1.55601e-10	1.13243	0.00119424	-1.55601e-10	1.35994
169402762	chr3:169402762:G:C	4.96145e-07	-1.55601e-10	-1.20436	9.47688e-05	-1.55601e-10	-1.17388
169402805	chr3:169402805:G:A	8.37896e-07	-1.55601e-10	-0.680329	0.000163026	-1.55601e-10	-0.631415
169403632	chr3:169403632:C:T	1.60151e-07	-1.68451	-0.650594	2.96521e-05	-1.69031	-0.645478
169403985	chr3:169403985:G:C	1.41272e-07	-1.10543	-1.35511	2.74099e-05	-1.06185	-1.35257
169404143	chr3:169404143:A:T	9.11398e-08	-1.72142	-1.17741	2.12888e-05	-1.53666	-1.13048
169404170	chr3:169404170:T:A	1.66329e-07	-0.977265	-1.31999	3.05737e-05	-1.00446	-1.30073
169404199	chr3:169404199:G:A	2.94455e-07	-1.7261	-3.55835e-10	5.50605e-05	-1.71689	-3.55835e-10
169404362	chr3:169404362:T:C	5.44819e-07	0.218189	-1.32896	0.000159597	0.69104	-1.34371
169404423	chr3:169404423:G:A	2.97159e-07	-1.71696	-3.55835e-10	5.44466e-05	-1.7281	-3.55835e-10
169404939	chr3:169404939:A:G	6.16653e-07	-1.55601e-10	-0.986917	0.000119907	-1.55601e-10	-0.938607
169405049	chr3:169405049:G:A	1.46979e-07	-1.72281	-0.698119	2.80185e-05	-1.72755	-0.664909
169405284	chr3:169405284:CAA:C	4.71935e-07	-1.55601e-10	-1.25438	9.02899e-05	-1.55601e-10	-1.2223
169405317	chr3:169405317:T:A	1.36662e-07	-1.21282	-1.28089	2.86934e-05	-1.0905	-1.27815
169405552	chr3:169405552:G:A	8.42205e-07	0.530957	-1.20616	0.000230775	0.960828	-1.24471
169405660	chr3:169405660:T:G	3.99235e-06	-1.55601e-10	0.880911	0.000918271	-1.55601e-10	1.09717
169406166	chr3:169406166:C:T	5.18264e-07	-1.55601e-10	-1.16074	9.96887e-05	-1.55601e-10	-1.12327
169406577	chr3:169406577:A:G	1.00417e-06	-1.55601e-10	-0.499305	0.000185067	-1.55601e-10	-0.504607
169407094	chr3:169407094:A:G	4.39042e-07	-1.54813	0.221505	0.000102754	-1.45283	0.35984
169407286	chr3:169407286:G:A	4.89815e-07	-1.55601e-10	-1.2172	8.94996e-05	-1.55601e-10	-1.23109
169407453	chr3:169407453:CA:C	1.55616e-07	-1.01619	-1.34765	2.47071e-05	-1.16922	-1.34901
169408139	chr3:169408139:A:T	1.55276e-07	-1.09748	-1.26854	3.28801e-05	-0.963398	-1.26906
169408218	chr3:169408218:A:T	6.90099e-07	-1.55601e-10	-0.874389	0.000125663	-1.55601e-10	-0.891719
169408739	chr3:169408739:G:A	7.33888e-07	-1.55601e-10	-0.812867	0.000149771	-1.55601e-10	-0.716217
169408804	chr3:169408804:T:C	6.59774e-07	-1.55601e-10	-0.919326	0.000123892	-1.55601e-10	-0.905911
169408868	chr3:169408868:A:C	7.38489e-07	-1.55601e-10	-0.806618	0.000150635	-1.55601e-10	-0.710468
169409275	chr3:169409275:T:C	7.10425e-07	-1.55601e-10	-0.84536	0.000139314	-1.55601e-10	-0.788595
169409341	chr3:169409341:T:A	4.52416e-07	-1.29662	-3.55835e-10	7.46824e-05	-1.41208	-3.55835e-10
169409385	chr3:169409385:G:A	3.49334e-07	-1.47631	-0.0788821	7.13029e-05	-1.492	0.0336155
169409648	chr3:169409648:C:T	1.46387e-07	-1.3262	-1.09877	2.33682e-05	-1.47069	-1.10326
169409850	chr3:169409850:C:G	1.46613e-06	-0.120843	-3.55835e-10	0.000208165	-0.386991	-3.55835e-10
169410058	chr3:169410058:G:C	6.73114e-07	-1.55601e-10	-0.899309	0.000126426	-1.55601e-10	-0.885671
169410137	chr3:169410137:G:A	7.08237e-07	-1.55601e-10	-0.848445	0.000138873	-1.55601e-10	-0.791766
169410140	chr3:169410140:A:T	6.71872e-07	-1.55601e-10	-0.901155	0.000126192	-1.55601e-10	-0.887521
169410486	chr3:169410486:A:G	9.48534e-08	-1.67417	-1.18472	2.45417e-05	-1.38122	-1.14373
169410560	chr3:169410560:C:A	6.60384e-07	-1.55601e-10	-0.918402	0.000123999	-1.55601e-10	-0.905047
169411711	chr3:169411711:C:T	2.03662e-07	-1.72827	-0.36649	4.23891e-05	-1.72594	-0.252489
169411863	chr3:169411863:T:C	9.89701e-08	-1.68967	-1.12673	2.51694e-05	-1.42237	-1.07733
169411982	chr3:169411982:C:T	1.73544e-06	-1.55601e-10	0.0477914	0.000388842	-1.55601e-10	0.237849
169411984	chr3:169411984:T:C	6.952e-07	-1.55601e-10	-0.867024	0.000130665	-1.55601e-10	-0.852689
169412216	chr3:169412216:G:A	1.49785e-07	-1.13153	-1.2705	3.16065e-05	-1.00095	-1.27102
169412352	chr3:169412352:A:T	2.94887e-07	-1.72463	-3.55835e-10	5.47284e-05	-1.72294	-3.55835e-10
169412481	chr3:169412481:C:T	1.42183e-07	-1.35977	-1.09434	2.28411e-05	-1.49777	-1.099
169412794	chr3:169412794:T:C	7.91168e-08	-1.70936	-1.33093	1.54936e-05	-1.65228	-1.33262
169412821	chr3:169412821:T:C	7.42834e-07	-1.55601e-10	-0.800751	0.00014604	-1.55601e-10	-0.741447
169412959	chr3:169412959:A:G	1.14699e-06	0.994431	-1.36076	0.00037815	1.56728	-1.35732
169413076	chr3:169413076:T:A	2.79384e-07	-1.21381	-0.564832	6.7037e-05	-1.08521	-0.434871
169413328	chr3:169413328:C:T	8.01674e-08	-1.71416	-1.31295	1.5609e-05	-1.6624	-1.31508
169413773	chr3:169413773:G:A	1.47267e-07	-1.3381	-1.08087	2.35887e-05	-1.48064	-1.08392
169413827	chr3:169413827:G:C	5.05558e-07	-1.55601e-10	-1.18556	9.40995e-05	-1.55601e-10	-1.18097
169413943	chr3:169413943:G:A	7.3926e-07	-1.55601e-10	-0.805574	0.000145284	-1.55601e-10	-0.746635
169413952	chr3:169413952:A:G	6.64968e-07	-1.55601e-10	-0.911484	0.000123874	-1.55601e-10	-0.906062
169414290	chr3:169414290:C:T	2.29738e-06	-1.55601e-10	0.328303	0.000511112	-1.55601e-10	0.511265
169414310	chr3:169414310:AG:A	5.57027e-07	-1.08861	-3.55835e-10	8.28501e-05	-1.30829	-3.55835e-10
169414414	chr3:169414414:A:G	6.84514e-07	-1.55601e-10	-0.882514	0.00013419	-1.55601e-10	-0.826069
169414674	chr3:169414674:T:C	4.44457e-07	-1.55601e-10	-1.31437	8.20342e-05	-1.55601e-10	-1.31819
169414930	chr3:169414930:G:A	6.93735e-07	-1.55601e-10	-0.869133	0.00013037	-1.55601e-10	-0.854946
169415020	chr3:169415020:G:A	6.85772e-07	-1.55601e-10	-0.880679	0.000128853	-1.55601e-10	-0.866652
169415153	chr3:169415153:A:G	3.06507e-07	-1.21322	-0.472764	7.41123e-05	-1.08447	-0.335269
169415161	chr3:169415161:C:T	7.79326e-07	-1.55601e-10	-0.752794	0.00015979	-1.55601e-10	-0.651465
169415166	chr3:169415166:C:T	1.53347e-07	-1.10998	-1.26854	3.24295e-05	-0.977197	-1.26906
169415292	chr3:169415292:A:C	8.03595e-08	-1.7228	-1.30191	1.54213e-05	-1.68678	-1.30279
169415365	chr3:169415365:C:T	1.13926e-07	-1.61396	-1.06172	2.08906e-05	-1.62256	-1.06346
169415448	chr3:169415448:A:G	4.25414e-07	-1.55601e-10	-1.35816	7.88695e-05	-1.55601e-10	-1.35753
169415772	chr3:169415772:A:AAAAG	1.1692e-06	1.0136	-1.36075	0.00038626	1.58847	-1.35729
169416490	chr3:169416490:T:A	1.53745e-07	-1.10482	-1.2711	3.25323e-05	-0.971482	-1.27161
169416703	chr3:169416703:A:T	4.78494e-07	-1.55601e-10	-1.24058	9.3135e-05	-1.55601e-10	-1.19127
169416826	chr3:169416826:T:C	6.81765e-07	-1.55601e-10	-0.886538	0.000133623	-1.55601e-10	-0.830305
169416833	chr3:169416833:A:C	8.66334e-08	-1.58907	-1.36047	2.33037e-05	-1.21614	-1.36057
169416972	chr3:169416972:A:T	7.91203e-08	-1.71636	-1.32389	1.5369e-05	-1.66721	-1.32576
169417258	chr3:169417258:C:T	1.52248e-07	-1.35916	-1.02655	2.44693e-05	-1.4961	-1.03181
169417700	chr3:169417700:A:C	1.14773e-06	-0.914427	0.548743	0.000326107	-0.543005	0.604907
169418126	chr3:169418126:A:C	8.29297e-08	-1.72261	-1.27062	1.60092e-05	-1.68274	-1.26942
169418488	chr3:169418488:C:T	1.81619e-07	-1.63226	-0.577051	3.42765e-05	-1.68618	-0.504684
169418492	chr3:169418492:T:A	6.73805e-07	-1.55601e-10	-0.898283	0.000126568	-1.55601e-10	-0.884544
169418653	chr3:169418653:T:C	6.83092e-07	-1.55601e-10	-0.884594	0.000128342	-1.55601e-10	-0.87063
169418776	chr3:169418776:C:CTG	8.02508e-08	-1.72371	-1.30236	1.5376e-05	-1.6893	-1.30322
169418777	chr3:169418777:C:G	8.02731e-08	-1.72438	-1.30141	1.53599e-05	-1.69126	-1.3023
169418778	chr3:169418778:AC:A	8.0054e-08	-1.72572	-1.3028	1.52695e-05	-1.69576	-1.30371
169418782	chr3:169418782:CCAATATCATACTGA:C	8.05455e-08	-1.72086	-1.30154	1.5506e-05	-1.68166	-1.30243
169418844	chr3:169418844:A:G	1.63195e-06	-1.55601e-10	-0.0136903	0.000343049	-1.55601e-10	0.11255
169419020	chr3:169419020:T:C	8.03483e-08	-1.71322	-1.31163	1.56614e-05	-1.66034	-1.31378
169419070	chr3:169419070:C:T	6.81001e-07	-1.55601e-10	-0.88766	0.000127944	-1.55601e-10	-0.873734
169419271	chr3:169419271:C:T	8.06727e-08	-1.72379	-1.29703	1.54546e-05	-1.6895	-1.29792
169419513	chr3:169419513:A:C	1.48352e-07	-1.36798	-1.04365	2.38497e-05	-1.50438	-1.04917
169419613	chr3:169419613:C:T	2.07906e-06	-1.55601e-10	0.228447	0.0004417	-1.55601e-10	0.365307
169419927	chr3:169419927:C:G	6.65713e-07	-1.55601e-10	-0.910364	0.000121286	-1.55601e-10	-0.927171
169420550	chr3:169420550:C:T	1.54878e-07	-1.10075	-1.26783	3.27837e-05	-0.967034	-1.26836
169420563	chr3:169420563:C:T	8.14013e-07	-1.55601e-10	-0.709247	0.00016077	-1.55601e-10	-0.64535
169420651	chr3:169420651:C:A	8.03099e-08	-1.7154	-1.30993	1.56139e-05	-1.66504	-1.31212
169420873	chr3:169420873:C:T	8.0563e-08	-1.71466	-1.30752	1.56892e-05	-1.66396	-1.30839
169420900	chr3:169420900:T:C	1.55989e-07	-1.09657	-1.26487	3.30371e-05	-0.962434	-1.26526
169421485	chr3:169421485:C:T	1.4898e-07	-1.07079	-1.33662	2.38069e-05	-1.21713	-1.33822
169421651	chr3:169421651:T:C	4.6976e-07	-1.55601e-10	-1.259	8.60398e-05	-1.55601e-10	-1.27051
169422102	chr3:169422102:T:C	2.59116e-07	-1.58566	-0.268291	4.7155e-05	-1.71045	-0.161432
169422289	chr3:169422289:G:A	4.82587e-07	-1.55601e-10	-1.23206	8.8261e-05	-1.55601e-10	-1.24503
169422583	chr3:169422583:A:G	1.52714e-06	-1.55601e-10	-0.0800723	0.000330959	-1.55601e-10	0.0766694
169422660	chr3:169422660:A:G	8.30937e-08	-1.72522	-1.26603	1.58721e-05	-1.694	-1.26676
169423318	chr3:169423318:A:G	6.31071e-07	-1.55601e-10	-0.963804	0.000118435	-1.55601e-10	-0.950958
169423351	chr3:169423351:AG:A	1.87521e-06	-1.55601e-10	0.125255	0.000390938	-1.55601e-10	0.243225
169423641	chr3:169423641:G:T	3.64542e-07	-1.51258	-3.55835e-10	6.50506e-05	-1.55016	-3.55835e-10
169423746	chr3:169423746:T:A	1.50513e-07	-1.41668	-0.980493	2.44957e-05	-1.54077	-0.986059
169423770	chr3:169423770:C:T	6.02038e-07	-1.55601e-10	-1.0109	0.000110357	-1.55601e-10	-1.0216
169423796	chr3:169423796:T:G	8.34931e-08	-1.71643	-1.27003	1.62289e-05	-1.66778	-1.27075
169424092	chr3:169424092:A:G	9.20152e-08	-1.66453	-1.22474	1.8007e-05	-1.59538	-1.23918
169424256	chr3:169424256:G:A	1.15651e-07	-1.60471	-1.05593	2.12444e-05	-1.61415	-1.05508
169424315	chr3:169424315:C:T	6.33458e-07	-1.55601e-10	-0.96003	0.00011889	-1.55601e-10	-0.947126
169425065	chr3:169425065:G:T	4.1121e-07	-1.39212	-3.55835e-10	7.65992e-05	-1.38674	-3.55835e-10
169425310	chr3:169425310:G:A	6.15178e-07	-0.989311	-3.55835e-10	0.000104834	-1.07295	-3.55835e-10
169425593	chr3:169425593:C:T	2.76218e-06	-1.55601e-10	0.512553	0.000619388	-1.55601e-10	0.703407
169426250	chr3:169426250:A:G	8.30702e-08	-1.72616	-1.26538	1.58311e-05	-1.69724	-1.26611
169426431	chr3:169426431:C:A	6.74658e-07	-1.55601e-10	-0.897017	0.000131914	-1.55601e-10	-0.843174
169427175	chr3:169427175:T:C	2.45978e-07	-1.66537	-0.24061	4.86627e-05	-1.70884	-0.131575
169427204	chr3:169427204:A:T	1.37283e-07	-1.42235	-1.06683	2.24366e-05	-1.54505	-1.06958
169428438	chr3:169428438:A:T	2.66405e-07	-1.29916	-0.527051	6.26091e-05	-1.18136	-0.407051
169428703	chr3:169428703:C:A	7.50117e-07	-1.55601e-10	-0.790994	0.000153219	-1.55601e-10	-0.693456
169428709	chr3:169428709:C:T	1.21886e-07	-1.46941	-1.13872	1.8934e-05	-1.67483	-1.10954
169428991	chr3:169428991:C:CA	8.86601e-08	-1.66998	-1.25643	1.73394e-05	-1.6033	-1.26904
169429157	chr3:169429157:A:G	8.43479e-08	-1.72004	-1.25624	1.6263e-05	-1.67942	-1.25702
169429475	chr3:169429475:G:A	4.64579e-07	-1.55601e-10	-1.27009	8.51502e-05	-1.55601e-10	-1.28091
169429809	chr3:169429809:G:C	5.80272e-07	-1.55601e-10	-1.04773	0.000103778	-1.55601e-10	-1.08307
169430073	chr3:169430073:T:C	8.26044e-08	-1.71926	-1.2779	1.59448e-05	-1.67765	-1.27854
169430191	chr3:169430191:T:C	5.03761e-07	-1.55601e-10	-1.18912	9.45747e-05	-1.55601e-10	-1.17593
169430556	chr3:169430556:CT:C	4.8801e-07	-1.22089	-3.55835e-10	0.000153958	-0.688647	-3.55835e-10
169430623	chr3:169430623:G:A	1.63509e-07	-1.7225	-0.59186	3.33317e-05	-1.72737	-0.491444
169430632	chr3:169430632:A:G	1.37753e-07	-1.36753	-1.11823	2.22213e-05	-1.50219	-1.12208
169430647	chr3:169430647:C:A	1.33601e-07	-1.38878	-1.12759	2.16529e-05	-1.51886	-1.13133
169430682	chr3:169430682:C:G	1.0983e-07	-1.6172	-1.09509	2.01816e-05	-1.6262	-1.09436
169430695	chr3:169430695:T:C	1.28439e-06	1.06915	-1.32233	0.000416029	1.64595	-1.34052
169431042	chr3:169431042:T:A	1.42903e-07	-1.36548	-1.08358	2.30344e-05	-1.50059	-1.08775
169431317	chr3:169431317:G:A	9.14809e-08	-1.64871	-1.24639	1.80459e-05	-1.5731	-1.25931
169431427	chr3:169431427:G:A	5.34002e-07	-1.55601e-10	-1.13082	9.60044e-05	-1.55601e-10	-1.16093
169431980	chr3:169431980:T:C	1.0114e-06	-1.55601e-10	-0.492135	0.000195305	-1.55601e-10	-0.450763
169432290	chr3:169432290:C:T	4.87734e-07	-1.55601e-10	-1.22145	8.84727e-05	-1.55601e-10	-1.24263
169432363	chr3:169432363:G:T	4.24756e-07	-1.55601e-10	-1.35971	7.86085e-05	-1.55601e-10	-1.36085
169432721	chr3:169432721:G:A	9.34148e-07	-0.571588	-3.55835e-10	0.000214355	-0.357691	-3.55835e-10
169432844	chr3:169432844:T:C	8.16784e-08	-1.72232	-1.28611	1.56878e-05	-1.68559	-1.28685
169433009	chr3:169433009:C:T	8.17444e-08	-1.72113	-1.28649	1.57309e-05	-1.68247	-1.28723
169433089	chr3:169433089:C:T	4.48327e-07	-1.55601e-10	-1.3057	8.27972e-05	-1.55601e-10	-1.30893
169434195	chr3:169434195:T:G	8.33791e-08	-1.72469	-1.26314	1.59445e-05	-1.69229	-1.26392
169434365	chr3:169434365:C:A	1.49237e-07	-1.5856	-0.820083	2.74876e-05	-1.59582	-0.815775
169434875	chr3:169434875:C:T	2.52121e-07	-1.58293	-0.298385	7.58737e-05	-1.23893	-0.15732
169434976	chr3:169434976:C:T	5.01201e-07	-1.55601e-10	-1.19422	9.40989e-05	-1.55601e-10	-1.18098
169434997	chr3:169434997:G:A	4.4206e-07	-1.55601e-10	-1.31978	8.09086e-05	-1.55601e-10	-1.332
169435122	chr3:169435122:C:T	1.67263e-06	1.25933	-1.2484	0.000500788	1.77494	-1.28408
169435141	chr3:169435141:A:G	5.23051e-07	-1.55601e-10	-1.15155	9.43854e-05	-1.55601e-10	-1.17794
169435558	chr3:169435558:T:A	2.13876e-06	-1.55601e-10	0.256759	0.00047324	-1.55601e-10	0.434279
169435685	chr3:169435685:G:C	7.35185e-07	-1.55601e-10	-0.811101	0.000141995	-1.55601e-10	-0.769535
169435722	chr3:169435722:T:C	2.0701e-06	0.22413	-3.55835e-10	0.000259823	-0.165326	-3.55835e-10
169435815	chr3:169435815:A:T	8.27779e-08	-1.71917	-1.27589	1.59729e-05	-1.6778	-1.27664
169435955	chr3:169435955:C:A	4.24304e-07	-1.55601e-10	-1.36077	7.86711e-05	-1.55601e-10	-1.36005
169436071	chr3:169436071:A:T	3.85702e-07	-1.45616	-3.55835e-10	6.77145e-05	-1.51002	-3.55835e-10
169436174	chr3:169436174:A:G	5.07318e-07	-1.55601e-10	-1.18208	9.17006e-05	-1.55601e-10	-1.2068
169436569	chr3:169436569:G:A	1.42038e-07	-1.39588	-1.05925	2.30134e-05	-1.52542	-1.06383
169436714	chr3:169436714:A:T	4.32846e-07	-1.55601e-10	-1.34084	8.04824e-05	-1.55601e-10	-1.33729
169436723	chr3:169436723:A:T	1.22969e-07	-1.46965	-1.12965	3.55784e-05	-1.06592	-1.08766
169436740	chr3:169436740:G:T	1.60411e-07	-1.59028	-0.743202	2.94647e-05	-1.60045	-0.741681
169437530	chr3:169437530:G:A	9.26313e-08	-1.69413	-1.18847	2.27576e-05	-1.45207	-1.14836
169437670	chr3:169437670:T:C	1.38735e-07	-1.41291	-1.06575	2.2577e-05	-1.53794	-1.07045
169437688	chr3:169437688:G:A	1.00068e-07	-1.6618	-1.14358	2.20498e-05	-1.55627	-1.07575
169437875	chr3:169437875:T:C	1.30865e-06	1.10401	-1.33848	0.000395756	1.60771	-1.35224
169438131	chr3:169438131:C:G	1.41605e-07	-1.6041	-0.854085	2.61055e-05	-1.61398	-0.849195
169438271	chr3:169438271:T:C	4.55951e-07	-1.28884	-3.55835e-10	0.000139552	-0.786885	-3.55835e-10
169438290	chr3:169438290:A:G	5.44356e-07	-1.55601e-10	-1.11162	0.000101295	-1.55601e-10	-1.10728
169438655	chr3:169438655:T:C	1.4893e-07	-1.66082	-0.746933	3.21443e-05	-1.50874	-0.746345
169438686	chr3:169438686:G:GTACT	1.61625e-07	-1.3286	-0.997345	2.60232e-05	-1.46297	-1.00337
169438890	chr3:169438890:A:G	9.43322e-07	-1.55601e-10	-0.561816	0.000183939	-1.55601e-10	-0.510722
169439032	chr3:169439032:C:T	1.1172e-06	-1.55601e-10	-0.392642	0.000237182	-1.55601e-10	-0.256495
169439052	chr3:169439052:G:A	5.00603e-07	-1.55601e-10	-1.19541	9.07626e-05	-1.55601e-10	-1.21708
169439073	chr3:169439073:T:A	9.74518e-08	-1.4711	-1.36076	1.97449e-05	-1.38326	-1.35917
169439146	chr3:169439146:TA:T	1.36064e-06	-1.55601e-10	-0.195511	0.000292681	-1.55601e-10	-0.04624
169439285	chr3:169439285:T:C	1.14416e-06	-0.368801	-3.55835e-10	0.000289305	-0.0578435	-3.55835e-10
169439364	chr3:169439364:A:C	5.55046e-07	-1.55601e-10	-1.09217	0.000105795	-1.55601e-10	-1.06382
169439420	chr3:169439420:T:C	1.67253e-07	-1.25414	-1.03758	2.66379e-05	-1.40204	-1.04095
169439669	chr3:169439669:C:T	4.25665e-07	-1.55601e-10	-1.35757	7.87344e-05	-1.55601e-10	-1.35924
169440210	chr3:169440210:ATG:A	9.72031e-08	-1.69091	-1.14351	2.41419e-05	-1.44375	-1.09763
169440227	chr3:169440227:C:A	1.09978e-07	-1.49581	-1.21513	2.2836e-05	-1.41407	-1.18291
169440473	chr3:169440473:A:G	7.57488e-08	-1.72376	-1.36004	1.48337e-05	-1.67434	-1.35409
169440603	chr3:169440603:G:A	1.32778e-06	1.11779	-1.33775	0.000402073	1.62269	-1.35138
169440667	chr3:169440667:T:C	9.10808e-07	-1.55601e-10	-0.596892	0.000177452	-1.55601e-10	-0.546626
169440730	chr3:169440730:G:A	5.05558e-07	-1.55601e-10	-1.18556	9.16065e-05	-1.55601e-10	-1.20782
169441075	chr3:169441075:T:A	7.24514e-07	-1.55601e-10	-0.825722	0.000147569	-1.55601e-10	-0.731028
169441237	chr3:169441237:T:A	8.88426e-07	-1.55601e-10	-0.621772	0.000172955	-1.55601e-10	-0.572296
169441348	chr3:169441348:T:C	5.47116e-07	-1.10656	-3.55835e-10	8.17137e-05	-1.3221	-3.55835e-10
169441706	chr3:169441706:A:G	9.97258e-07	-1.55601e-10	-0.506214	0.000194732	-1.55601e-10	-0.453699
169441796	chr3:169441796:T:A	5.23473e-07	-1.55601e-10	-1.15074	0.000102675	-1.55601e-10	-1.09375
169442514	chr3:169442514:T:A	9.97979e-08	-1.499	-1.30908	1.70764e-05	-1.58251	-1.30512
169443114	chr3:169443114:C:A	1.73747e-07	-1.25747	-0.996152	2.77233e-05	-1.40353	-0.999519
169443715	chr3:169443715:C:T	1.69486e-07	-0.970693	-1.30776	3.6406e-05	-0.823526	-1.30706
169443864	chr3:169443864:C:A	4.5539e-07	-1.55601e-10	-1.29007	8.4537e-05	-1.55601e-10	-1.28814
169443868	chr3:169443868:A:G	6.89722e-07	-1.55601e-10	-0.874935	0.000130093	-1.55601e-10	-0.857074
169444373	chr3:169444373:C:T	4.60342e-07	-1.55601e-10	-1.27925	8.45565e-05	-1.55601e-10	-1.2879
169444424	chr3:169444424:T:C	9.574e-08	-1.71421	-1.13538	2.28938e-05	-1.50473	-1.08973
169444847	chr3:169444847:G:A	2.97606e-07	-1.71545	-3.55835e-10	5.45213e-05	-1.72673	-3.55835e-10
169444877	chr3:169444877:T:C	5.28438e-07	-1.1413	-3.55835e-10	0.000104093	-1.08004	-3.55835e-10
169444961	chr3:169444961:C:A	5.09987e-07	-1.55601e-10	-1.17684	9.23654e-05	-1.55601e-10	-1.19957
169445064	chr3:169445064:A:G	7.28132e-07	0.531395	-1.35214	0.000232051	1.06254	-1.3409
169445118	chr3:169445118:G:C	5.7167e-07	-1.55601e-10	-1.06266	0.000109113	-1.55601e-10	-1.03294
169445431	chr3:169445431:A:G	1.11338e-07	-1.47069	-1.22796	2.3193e-05	-1.38438	-1.19709
169445458	chr3:169445458:C:T	5.02903e-07	-1.55601e-10	-1.19083	9.08088e-05	-1.55601e-10	-1.21657
169446510	chr3:169446510:G:A	4.9013e-07	-1.55601e-10	-1.21655	8.90103e-05	-1.55601e-10	-1.23657
169446955	chr3:169446955:T:C	7.24587e-07	-1.55601e-10	-0.825621	0.000147586	-1.55601e-10	-0.730911
169447040	chr3:169447040:A:T	1.43614e-07	-1.39578	-1.04831	2.34376e-05	-1.51806	-1.05292
169447385	chr3:169447385:A:G	1.00404e-07	-1.6884	-1.11362	2.55039e-05	-1.42081	-1.06569
169447633	chr3:169447633:A:G	4.243e-07	-1.55601e-10	-1.36078	7.866e-05	-1.55601e-10	-1.36019
169448058	chr3:169448058:C:T	8.91596e-07	0.736812	-1.35502	0.000285757	1.28999	-1.36017
169448100	chr3:169448100:C:T	9.70954e-08	-1.68574	-1.14979	2.46995e-05	-1.41305	-1.10549
169448251	chr3:169448251:C:T	2.98331e-07	-1.71302	-3.55835e-10	5.44636e-05	-1.72779	-3.55835e-10
169448343	chr3:169448343:A:G	5.28617e-07	-1.14096	-3.55835e-10	0.00011721	-0.961361	-3.55835e-10
169449334	chr3:169449334:C:T	1.87855e-06	-1.55601e-10	0.12703	0.000341359	-1.55601e-10	0.10761
169449674	chr3:169449674:C:T	1.65122e-06	-1.55601e-10	-0.00195573	0.000338591	-1.55601e-10	0.099468
169450229	chr3:169450229:T:G	7.65736e-08	-1.7268	-1.34617	1.51455e-05	-1.66076	-1.34686
169451501	chr3:169451501:C:T	5.15882e-07	-1.55601e-10	-1.16535	9.30358e-05	-1.55601e-10	-1.19234
169451893	chr3:169451893:C:T	1.18076e-07	-1.39174	-1.24816	2.48621e-05	-1.29279	-1.21919
169451909	chr3:169451909:T:C	2.95066e-07	-1.72403	-3.55835e-10	5.46125e-05	-1.72506	-3.55835e-10
169452177	chr3:169452177:G:A	5.17694e-07	-1.55601e-10	-1.16184	9.36166e-05	-1.55601e-10	-1.18612
169452958	chr3:169452958:C:A	6.95419e-07	-1.55601e-10	-0.866709	0.000133608	-1.55601e-10	-0.830416
169453042	chr3:169453042:G:A	1.00574e-07	-1.57482	-1.22552	2.01298e-05	-1.52899	-1.19414
169453474	chr3:169453474:A:C	7.88799e-07	-1.55601e-10	-0.740712	0.000152824	-1.55601e-10	-0.696035
169453493	chr3:169453493:A:G	1.32787e-06	-1.55601e-10	-0.219889	0.000270241	-1.55601e-10	-0.126009
169453664	chr3:169453664:C:T	4.2441e-07	-1.55601e-10	-1.36052	7.8716e-05	-1.55601e-10	-1.35948
169453830	chr3:169453830:A:T	5.65377e-07	-1.55601e-10	-1.07373	0.000101728	-1.55601e-10	-1.10303
169453911	chr3:169453911:A:G	7.13847e-07	-1.55601e-10	-0.840555	0.000134561	-1.55601e-10	-0.823308
169453921	chr3:169453921:A:T	7.77555e-07	-1.55601e-10	-0.755069	0.000145209	-1.55601e-10	-0.747148
169453947	chr3:169453947:G:A	1.1833e-07	-1.40777	-1.22998	2.49168e-05	-1.31094	-1.19884
169454555	chr3:169454555:T:C	9.92477e-08	-1.55458	-1.25902	1.98337e-05	-1.50641	-1.23153
169454886	chr3:169454886:A:G	1.15809e-07	-1.40838	-1.2509	2.43213e-05	-1.31169	-1.22229
169454922	chr3:169454922:C:T	8.41471e-08	-1.61832	-1.36034	1.49705e-05	-1.65916	-1.36009
169455882	chr3:169455882:G:A	8.79656e-08	-1.72212	-1.21216	1.97001e-05	-1.57463	-1.17007
169456164	chr3:169456164:C:A	4.96362e-07	-1.55601e-10	-1.20392	9.3116e-05	-1.55601e-10	-1.19148
169456320	chr3:169456320:A:G	9.74172e-07	-1.55601e-10	-0.529636	0.000190144	-1.55601e-10	-0.477544
169456412	chr3:169456412:T:C	4.91963e-07	-1.55601e-10	-1.21282	9.04832e-05	-1.55601e-10	-1.22016
169456684	chr3:169456684:G:A	4.50202e-07	-1.55601e-10	-1.30153	8.20959e-05	-1.55601e-10	-1.31744
169456727	chr3:169456727:G:A	9.43178e-08	-1.64388	-1.22067	1.73579e-05	-1.65924	-1.21203
169456821	chr3:169456821:C:T	1.45502e-07	-1.72641	-0.704623	2.81103e-05	-1.72732	-0.661867
169456873	chr3:169456873:CAT:C	4.24383e-07	-1.55601e-10	-1.36059	7.86789e-05	-1.55601e-10	-1.35995
169456990	chr3:169456990:G:C	7.47147e-07	-0.794962	-3.55835e-10	0.000158163	-0.661699	-3.55835e-10
169457336	chr3:169457336:A:G	4.76807e-07	-1.55601e-10	-1.24411	8.63779e-05	-1.55601e-10	-1.26659
169457630	chr3:169457630:A:C	6.04393e-07	-1.55601e-10	-1.007	0.000109933	-1.55601e-10	-1.02545
169459351	chr3:169459351:G:A	4.58919e-07	-1.55601e-10	-1.28235	8.34916e-05	-1.55601e-10	-1.30058
169459730	chr3:169459730:T:G	4.26243e-07	-1.35621	-3.55835e-10	9.27632e-05	-1.19527	-3.55835e-10
169459924	chr3:169459924:A:G	1.42565e-06	-1.55601e-10	-0.148839	0.000289543	-1.55601e-10	-0.0570219
169460172	chr3:169460172:C:A	5.68309e-07	-1.55601e-10	-1.06856	0.000105081	-1.55601e-10	-1.0706
169460218	chr3:169460218:A:G	1.29913e-06	-1.55601e-10	-0.241772	0.000263722	-1.55601e-10	-0.150428
169460750	chr3:169460750:C:T	5.58037e-07	-1.55601e-10	-1.0868	0.000101876	-1.55601e-10	-1.10157
169461154	chr3:169461154:C:T	5.85627e-07	0.296843	-1.33538	0.00013812	0.554119	-1.35132
169461214	chr3:169461214:T:A	1.8477e-06	0.825431	-0.714956	0.000524732	1.14041	-0.602846
169461472	chr3:169461472:A:G	4.56795e-07	-1.55601e-10	-1.28699	8.7147e-05	-1.55601e-10	-1.25773
169461968	chr3:169461968:C:T	2.94783e-07	-1.72498	-3.55835e-10	5.47107e-05	-1.72327	-3.55835e-10
169462088	chr3:169462088:C:T	1.16354e-07	-1.47342	-1.18116	1.81347e-05	-1.65631	-1.17118
169462354	chr3:169462354:C:G	1.76178e-07	-1.04035	-1.19938	3.7846e-05	-0.895489	-1.19631
169462529	chr3:169462529:A:G	4.50185e-07	-1.55601e-10	-1.30156	8.26488e-05	-1.55601e-10	-1.31072
169462630	chr3:169462630:T:G	1.5884e-07	-0.995532	-1.34779	3.41481e-05	-0.846115	-1.3485
169463794	chr3:169463794:C:T	1.135e-07	-1.54713	-1.1323	1.75555e-05	-1.7246	-1.13536
169464241	chr3:169464241:G:A	4.64454e-07	-1.55601e-10	-1.27036	8.66959e-05	-1.55601e-10	-1.26292
169464399	chr3:169464399:A:G	5.17128e-07	-1.55601e-10	-1.16293	9.36988e-05	-1.55601e-10	-1.18524
169464566	chr3:169464566:A:G	5.94326e-07	-1.55601e-10	-1.02379	0.000109869	-1.55601e-10	-1.02603
169464808	chr3:169464808:T:A	1.8822e-06	-1.55601e-10	0.128973	0.000373263	-1.55601e-10	0.196958
169465173	chr3:169465173:C:G	3.12605e-07	-1.66628	-3.55835e-10	6.8028e-05	-1.5054	-3.55835e-10
169465655	chr3:169465655:A:G	2.29138e-06	1.57078	-1.24509	0.000788506	2.15172	-1.2069
169465681	chr3:169465681:A:G	1.06665e-07	-1.39128	-1.35024	3.66365e-05	-0.768928	-1.35535
169466079	chr3:169466079:TGA:T	5.5921e-07	-1.55601e-10	-1.0847	0.000103403	-1.55601e-10	-1.08669
169466320	chr3:169466320:C:T	1.1652e-07	-1.34458	-1.30857	1.84178e-05	-1.50821	-1.3038
169466458	chr3:169466458:TG:T	3.12402e-07	-1.66693	-3.55835e-10	6.79478e-05	-1.50659	-3.55835e-10
169466635	chr3:169466635:C:T	1.17562e-07	-1.33641	-1.30785	1.85524e-05	-1.50169	-1.30304
169466933	chr3:169466933:T:C	1.01173e-07	-1.43428	-1.36011	1.75117e-05	-1.50469	-1.35777
169467217	chr3:169467217:C:T	1.61603e-06	-1.55601e-10	-0.0234928	0.000349444	-1.55601e-10	0.131019
169467540	chr3:169467540:TAA:T	9.89948e-08	-1.64466	-1.1715	2.86467e-05	-1.23366	-1.13663
169467611	chr3:169467611:A:G	1.05717e-07	-1.4273	-1.32316	1.50575e-05	-1.69003	-1.32342
169467729	chr3:169467729:G:A	3.35414e-07	-1.59586	-3.55835e-10	6.77915e-05	-1.50889	-3.55835e-10
169467942	chr3:169467942:A:C	1.07157e-06	-1.55601e-10	-0.434347	0.000201572	-1.55601e-10	-0.419175
169468036	chr3:169468036:C:T	4.55787e-07	-1.55601e-10	-1.2892	8.32423e-05	-1.55601e-10	-1.30357
169468210	chr3:169468210:C:A	5.1715e-07	-1.55601e-10	-1.16289	9.31929e-05	-1.55601e-10	-1.19065
169468505	chr3:169468505:G:A	7.65312e-08	-1.71275	-1.36078	1.5158e-05	-1.64778	-1.35902
169469115	chr3:169469115:C:CACTGAACAGATTATAA	4.88751e-07	-1.55601e-10	-1.21937	9.02606e-05	-1.55601e-10	-1.22262
169469254	chr3:169469254:A:G	9.97034e-07	-1.55601e-10	-0.506438	0.000192033	-1.55601e-10	-0.467657
169469561	chr3:169469561:T:G	4.97362e-07	-1.55601e-10	-1.2019	9.07396e-05	-1.55601e-10	-1.21733
169469630	chr3:169469630:C:T	7.12621e-07	-1.55601e-10	-0.842274	0.000137482	-1.55601e-10	-0.801835
169469827	chr3:169469827:C:T	7.50092e-07	-1.55601e-10	-0.791028	0.000142485	-1.55601e-10	-0.766086
169469938	chr3:169469938:G:A	2.26584e-06	-1.55601e-10	0.314478	0.000425331	-1.55601e-10	0.327543
169470116	chr3:169470116:A:G	7.99427e-07	-1.55601e-10	-0.727328	0.000150553	-1.55601e-10	-0.711007
169470179	chr3:169470179:G:A	6.96557e-07	-1.55601e-10	-0.865073	0.00013212	-1.55601e-10	-0.841616
169470602	chr3:169470602:T:C	4.67879e-07	-1.55601e-10	-1.26301	8.64842e-05	-1.55601e-10	-1.26536
169470789	chr3:169470789:T:C	4.5887e-07	-1.55601e-10	-1.28246	8.46284e-05	-1.55601e-10	-1.28705
169470832	chr3:169470832:A:G	8.45707e-07	-0.67105	-3.55835e-10	0.00020536	-0.400559	-3.55835e-10
169471028	chr3:169471028:T:C	3.2172e-07	-1.63754	-3.55835e-10	5.56563e-05	-1.70613	-3.55835e-10
169471375	chr3:169471375:AAT:A	2.84794e-07	-0.401131	-1.35833	6.41388e-05	-0.205435	-1.35884
169471383	chr3:169471383:C:T	1.63606e-06	-1.55601e-10	-0.0111781	0.00035425	-1.55601e-10	0.144679
169471428	chr3:169471428:C:T	4.24719e-07	-1.55601e-10	-1.3598	7.86071e-05	-1.55601e-10	-1.36086
169471629	chr3:169471629:A:G	9.46105e-08	-1.69812	-1.16334	1.7436e-05	-1.71418	-1.15261
169471855	chr3:169471855:A:G	2.25937e-06	-1.55601e-10	0.311619	0.000498168	-1.55601e-10	0.485613
169471972	chr3:169471972:T:C	2.77178e-07	-0.457736	-1.32883	5.45837e-05	-0.386572	-1.33902
169472056	chr3:169472056:G:T	1.15956e-06	-1.55601e-10	-0.355426	0.000210634	-1.55601e-10	-0.375202
169472372	chr3:169472372:C:T	4.64485e-07	-1.55601e-10	-1.27029	8.49416e-05	-1.55601e-10	-1.28336
169473119	chr3:169473119:G:A	8.34438e-08	-1.69372	-1.29333	1.53897e-05	-1.71524	-1.27639
169473241	chr3:169473241:G:A	4.34034e-07	-1.55601e-10	-1.3381	8.03549e-05	-1.55601e-10	-1.33887
169473398	chr3:169473398:G:A	8.93568e-08	-1.69397	-1.22461	2.25435e-05	-1.4035	-1.20638
169473640	chr3:169473640:A:G	1.16165e-07	-1.67676	-0.979452	2.08812e-05	-1.72421	-0.962265
169473685	chr3:169473685:C:T	4.39347e-07	-1.55601e-10	-1.32593	8.19091e-05	-1.55601e-10	-1.31971
169473729	chr3:169473729:A:T	4.94388e-07	-0.147441	-1.06046	9.74129e-05	-0.16521	-0.981156
169473789	chr3:169473789:AC:A	8.81506e-08	-1.71975	-1.21243	1.85047e-05	-1.62678	-1.18052
169473928	chr3:169473928:A:G	4.25828e-07	-0.331675	-1.02551	9.14246e-05	-0.265874	-0.943936
169473965	chr3:169473965:G:A	4.08353e-07	-1.39909	-3.55835e-10	7.12607e-05	-1.45898	-3.55835e-10
169474252	chr3:169474252:T:C	9.00317e-08	-1.67119	-1.23987	2.35654e-05	-1.33867	-1.22688
169474828	chr3:169474828:TA:T	1.04566e-07	-1.59599	-1.16541	2.63405e-05	-1.30583	-1.14839
169475079	chr3:169475079:A:ACAG	5.69843e-07	-1.55601e-10	-1.06586	0.000111387	-1.55601e-10	-1.01231
169475125	chr3:169475125:A:C	4.27156e-07	-1.55601e-10	-1.35407	7.91757e-05	-1.55601e-10	-1.35365
169475276	chr3:169475276:A:G	8.45619e-08	-1.65966	-1.31408	1.55655e-05	-1.66436	-1.31591
169475498	chr3:169475498:G:A	5.16212e-07	-1.55601e-10	-1.16471	9.32965e-05	-1.55601e-10	-1.18954
169475595	chr3:169475595:C:T	1.55356e-06	1.21823	-1.28115	0.000189773	0.783215	-1.26271
169475768	chr3:169475768:A:C	3.51526e-07	-0.822409	-0.726532	7.23195e-05	-0.775782	-0.668449
169475849	chr3:169475849:A:G	8.5198e-08	-1.67146	-1.29479	2.0234e-05	-1.44701	-1.27095
169475859	chr3:169475859:C:T	4.5203e-07	-1.55601e-10	-1.29747	8.60602e-05	-1.55601e-10	-1.27028
169476358	chr3:169476358:A:G	4.64606e-07	-1.55601e-10	-1.27003	8.89323e-05	-1.55601e-10	-1.23745
169476940	chr3:169476940:G:C	5.18841e-07	-1.55601e-10	-1.15963	9.38247e-05	-1.55601e-10	-1.1839
169477044	chr3:169477044:G:A	4.29514e-07	-0.0928209	-1.25575	0.000260483	1.10261	-1.2654
169477561	chr3:169477561:C:T	1.08824e-07	-1.57718	-1.14431	1.84614e-05	-1.67461	-1.13503
169478082	chr3:169478082:C:G	5.09813e-07	-1.17718	-3.55835e-10	0.000173869	-0.567023	-3.55835e-10
169478488	chr3:169478488:T:C	8.98946e-08	-1.5593	-1.35329	1.50795e-05	-1.66393	-1.34806
169478602	chr3:169478602:A:T	8.28354e-08	-1.64519	-1.34918	1.67546e-05	-1.55481	-1.35184
169478861	chr3:169478861:C:T	5.53508e-07	-1.09495	-3.55835e-10	0.00019576	-0.448437	-3.55835e-10
169478918	chr3:169478918:T:C	1.24209e-06	-1.55601e-10	-0.286672	0.000227063	-1.55601e-10	-0.300095
169479002	chr3:169479002:T:G	5.27176e-07	-1.14369	-3.55835e-10	0.000182128	-0.520616	-3.55835e-10
169479190	chr3:169479190:C:T	9.67676e-08	-1.49338	-1.34554	1.62894e-05	-1.58169	-1.35312
169479545	chr3:169479545:A:G	9.83757e-08	-1.46221	-1.36022	2.06902e-05	-1.33992	-1.35574
169479694	chr3:169479694:G:A	8.63267e-08	-1.59426	-1.35882	1.49196e-05	-1.66184	-1.36081
169479714	chr3:169479714:C:T	3.38229e-07	-1.5875	-3.55835e-10	6.92703e-05	-1.48731	-3.55835e-10
169480236	chr3:169480236:A:G	1.03773e-07	-1.4138	-1.35521	2.17135e-05	-1.28786	-1.35953
169480407	chr3:169480407:C:T	3.07605e-07	-1.68241	-3.55835e-10	5.70306e-05	-1.68174	-3.55835e-10
169480631	chr3:169480631:C:T	6.02993e-07	-1.55601e-10	-1.00932	0.000121676	-1.55601e-10	-0.923962
169480654	chr3:169480654:T:C	1.0515e-07	-1.52338	-1.23245	1.744e-05	-1.64097	-1.22559
169481021	chr3:169481021:G:A	4.0159e-06	1.39472	-0.507925	0.0054668	3.07321	-0.192083
169481222	chr3:169481222:A:G	1.00063e-07	-1.45482	-1.3506	2.0731e-05	-1.33681	-1.35689
169481227	chr3:169481227:T:C	3.36848e-07	-1.59159	-3.55835e-10	6.44489e-05	-1.55945	-3.55835e-10
169481316	chr3:169481316:G:A	5.22397e-06	1.93116	-0.781367	0.0140662	4.33552	-0.509315
169481644	chr3:169481644:A:G	4.28509e-07	-1.55601e-10	-1.35091	7.90376e-05	-1.55601e-10	-1.3554
169481958	chr3:169481958:G:A	4.45983e-06	1.81452	-0.82288	0.0115281	4.18702	-0.559801
169482432	chr3:169482432:A:C	4.6908e-06	1.83964	-0.79751	0.0122939	4.22064	-0.529102
169482456	chr3:169482456:C:T	4.83477e-07	-1.23022	-3.55835e-10	0.000161905	-0.638314	-3.55835e-10
169482576	chr3:169482576:C:T	6.25437e-07	-1.55601e-10	-0.972773	0.000126629	-1.55601e-10	-0.88406
169482685	chr3:169482685:T:C	2.2553e-06	1.2993	-0.989485	0.00259441	2.93612	-0.800331
169482779	chr3:169482779:T:C	4.74211e-06	1.86282	-0.809806	0.0124835	4.25058	-0.543747
169483024	chr3:169483024:T:G	4.18199e-06	1.76119	-0.833872	0.0106104	4.11782	-0.573552
169483139	chr3:169483139:G:A	3.93192e-06	1.74705	-0.881388	0.00983611	4.1005	-0.632012
169483180	chr3:169483180:C:A	4.29056e-06	1.87509	-0.922144	0.0110595	4.26829	-0.682568
169483214	chr3:169483214:T:A	4.11935e-06	1.76094	-0.848716	0.010434	4.11916	-0.591665
169483499	chr3:169483499:A:C	4.80835e-06	1.95058	-0.883691	0.0127785	4.36481	-0.634615
169483724	chr3:169483724:A:G	2.84368e-06	-1.55601e-10	0.541632	0.000550524	-1.55601e-10	0.585546
169484290	chr3:169484290:AAAG:A	4.73014e-07	-1.2521	-3.55835e-10	0.0001568	-0.670352	-3.55835e-10
169484396	chr3:169484396:AT:A	4.53305e-06	1.87692	-0.868992	0.0118187	4.26875	-0.616637
169484425	chr3:169484425:C:T	4.18704e-06	1.74954	-0.821017	0.0106335	4.10435	-0.557907
169484456	chr3:169484456:T:C	2.06211e-06	-1.55601e-10	0.220263	0.000376905	-1.55601e-10	0.206669
169484741	chr3:169484741:A:G	5.91316e-07	-1.55601e-10	-1.02887	0.000112117	-1.55601e-10	-1.00578
169484746	chr3:169484746:G:A	4.33174e-07	-1.55601e-10	-1.34008	8.04871e-05	-1.55601e-10	-1.33723
169484760	chr3:169484760:G:T	4.85547e-06	1.91901	-0.842373	0.0129853	4.33049	-0.584242
169484790	chr3:169484790:AT:A	1.14708e-07	-1.30867	-1.36016	2.47027e-05	-1.15854	-1.35987
169484838	chr3:169484838:T:C	4.70211e-06	1.92159	-0.877044	0.0124294	4.32929	-0.626799
169484934	chr3:169484934:G:A	9.93516e-07	-1.55601e-10	-0.509973	0.000180531	-1.55601e-10	-0.529424
169485174	chr3:169485174:G:A	5.25437e-06	2.01719	-0.861597	0.0143121	4.45155	-0.60801
169485395	chr3:169485395:A:G	5.26821e-06	1.99217	-0.833944	0.0143352	4.41927	-0.574126
169485561	chr3:169485561:C:G	1.32898e-06	-0.219059	-3.55835e-10	0.000201433	-0.419869	-3.55835e-10
169485726	chr3:169485726:A:G	3.78617e-07	-1.4747	-3.55835e-10	7.38897e-05	-1.42275	-3.55835e-10
169485759	chr3:169485759:G:C	4.77641e-07	-1.24236	-3.55835e-10	0.000159012	-0.656346	-3.55835e-10
169486133	chr3:169486133:ACT:A	2.27838e-06	1.29624	-0.976244	0.00263319	2.93449	-0.783866
169486167	chr3:169486167:G:A	1.07334e-06	-1.55601e-10	-0.432696	0.000194952	-1.55601e-10	-0.452568
169486749	chr3:169486749:T:C	6.80796e-07	-1.55601e-10	-0.88796	0.000123972	-1.55601e-10	-0.905266
169487034	chr3:169487034:G:T	8.34268e-07	-1.55601e-10	-0.684669	0.000151533	-1.55601e-10	-0.70452
169487387	chr3:169487387:G:A	1.03046e-06	-1.55601e-10	-0.473467	0.000187159	-1.55601e-10	-0.493365
169487417	chr3:169487417:A:G	4.567e-07	-1.2872	-3.55835e-10	0.000148764	-0.722962	-3.55835e-10
169487447	chr3:169487447:G:A	2.47388e-06	1.44032	-1.038	0.00391064	3.43797	-0.891833
169487594	chr3:169487594:A:G	2.48479e-06	1.38711	-0.980392	0.00289417	3.03498	-0.789852
169487822	chr3:169487822:GAAGT:G	5.90745e-07	-1.55601e-10	-1.02984	0.000108176	-1.55601e-10	-1.04157
169488054	chr3:169488054:A:G	1.02341e-07	-1.46078	-1.32214	1.657e-05	-1.59948	-1.31826
169488145	chr3:169488145:A:G	8.81769e-08	-1.57102	-1.36086	1.52866e-05	-1.63892	-1.35943
169488173	chr3:169488173:A:C	9.94408e-07	-1.55601e-10	-0.509076	0.00018069	-1.55601e-10	-0.528544
169488399	chr3:169488399:A:T	9.16177e-08	-1.55982	-1.33378	1.57568e-05	-1.62259	-1.34546
169488551	chr3:169488551:AT:A	9.44029e-08	-1.57003	-1.29363	1.61891e-05	-1.6286	-1.31239
169488553	chr3:169488553:A:C	9.22175e-08	-1.59027	-1.2968	1.58904e-05	-1.64449	-1.31512
169488705	chr3:169488705:A:G	1.13588e-07	-1.33662	-1.34202	2.46762e-05	-1.19212	-1.32737
169489228	chr3:169489228:G:A	6.2561e-07	-1.55601e-10	-0.972497	0.000126778	-1.55601e-10	-0.88289
169489299	chr3:169489299:C:T	1.63543e-06	-1.55601e-10	-0.0115635	0.000314254	-1.55601e-10	0.0248774
169489687	chr3:169489687:C:T	1.37778e-07	-1.18609	-1.29949	2.98411e-05	-1.03638	-1.29306
169489736	chr3:169489736:T:A	1.05687e-07	-1.59385	-1.1569	1.79231e-05	-1.64773	-1.19151
169490077	chr3:169490077:A:G	4.3687e-07	-1.55601e-10	-1.33159	8.26041e-05	-1.55601e-10	-1.31127
169490133	chr3:169490133:T:A	4.45451e-07	-1.55601e-10	-1.31214	8.16203e-05	-1.55601e-10	-1.32325
169490236	chr3:169490236:T:C	6.6944e-07	-1.55601e-10	-0.904782	0.000127008	-1.55601e-10	-0.881073
169490238	chr3:169490238:G:T	9.22433e-08	-1.56169	-1.3251	1.58711e-05	-1.62219	-1.33863
169490247	chr3:169490247:T:C	8.47329e-08	-1.61118	-1.36054	1.43212e-05	-1.70306	-1.36053
169490485	chr3:169490485:A:G	9.18931e-08	-1.56492	-1.32568	1.58261e-05	-1.62458	-1.33908
169490612	chr3:169490612:A:G	4.48908e-07	-1.55601e-10	-1.30441	8.37281e-05	-1.55601e-10	-1.29775
169490997	chr3:169490997:T:C	4.34305e-07	-1.55601e-10	-1.33748	7.98671e-05	-1.55601e-10	-1.34496
169491319	chr3:169491319:G:T	6.26432e-07	-1.55601e-10	-0.971183	0.00012697	-1.55601e-10	-0.881372
169491436	chr3:169491436:T:G	4.6499e-07	-1.55601e-10	-1.26921	8.56057e-05	-1.55601e-10	-1.27557
169491488	chr3:169491488:A:G	8.63424e-08	-1.59683	-1.35608	1.44857e-05	-1.69615	-1.35601
169491789	chr3:169491789:G:A	8.98022e-08	-1.57621	-1.3374	1.55467e-05	-1.63344	-1.34803
169491794	chr3:169491794:G:A	1.52534e-07	-1.1505	-1.23334	5.09423e-05	-0.538614	-1.25602
169491943	chr3:169491943:T:G	4.36506e-07	-1.55601e-10	-1.33242	8.02052e-05	-1.55601e-10	-1.34074
169492109	chr3:169492109:A:C	9.15636e-08	-1.56495	-1.32924	1.57838e-05	-1.62448	-1.34186
169492325	chr3:169492325:A:T	8.55069e-08	-1.60739	-1.35524	1.44219e-05	-1.7014	-1.35518
169492586	chr3:169492586:C:T	4.49138e-07	-1.55601e-10	-1.30389	8.54981e-05	-1.55601e-10	-1.27683
169492935	chr3:169492935:C:T	2.01737e-06	-1.55601e-10	0.198327	0.000368834	-1.55601e-10	0.185023
169492936	chr3:169492936:G:A	5.07981e-07	-1.55601e-10	-1.18078	9.55289e-05	-1.55601e-10	-1.1659
169493280	chr3:169493280:TC:T	8.57824e-07	-1.55601e-10	-0.656824	0.000161565	-1.55601e-10	-0.640415
169493382	chr3:169493382:T:G	1.07025e-07	-1.61243	-1.12573	1.80855e-05	-1.66721	-1.163
169493411	chr3:169493411:C:T	8.6423e-07	-1.55601e-10	-0.649385	0.000157044	-1.55601e-10	-0.668801
169493970	chr3:169493970:A:G	3.47002e-07	-1.56189	-3.55835e-10	7.13552e-05	-1.45765	-3.55835e-10
169493979	chr3:169493979:A:G	8.01377e-08	-1.70949	-1.31798	1.46287e-05	-1.72777	-1.31456
169494318	chr3:169494318:C:T	1.27886e-07	-1.72086	-0.839221	2.44752e-05	-1.72826	-0.7994
169494347	chr3:169494347:C:T	5.27832e-07	-1.55601e-10	-1.14245	9.89938e-05	-1.55601e-10	-1.13027
169494579	chr3:169494579:T:G	1.00118e-07	-1.59479	-1.21009	1.95667e-05	-1.55498	-1.19652
169494948	chr3:169494948:A:T	1.08269e-06	-1.55601e-10	-0.424015	0.000243659	-1.55601e-10	-0.229553
169495084	chr3:169495084:C:T	1.25716e-07	-1.72732	-0.849877	2.3768e-05	-1.7278	-0.829181
169495106	chr3:169495106:T:C	4.24308e-07	-1.55601e-10	-1.36076	7.89072e-05	-1.55601e-10	-1.35705
169495216	chr3:169495216:C:A	3.17221e-07	-1.72794	0.0763116	6.34678e-05	-1.72711	0.152317
169495410	chr3:169495410:C:T	9.2041e-07	-1.55601e-10	-0.586405	0.000166005	-1.55601e-10	-0.613307
169495640	chr3:169495640:T:G	1.23976e-07	-1.64462	-0.946522	2.23234e-05	-1.69291	-0.926784
169495700	chr3:169495700:C:T	6.43977e-07	-1.55601e-10	-0.94356	0.000117139	-1.55601e-10	-0.961962
169495702	chr3:169495702:C:T	1.10252e-07	-1.72694	-0.981516	2.07463e-05	-1.72756	-0.965397
169495771	chr3:169495771:A:G	9.14408e-08	-1.69381	-1.20172	1.69634e-05	-1.71973	-1.17454
169496112	chr3:169496112:T:C	7.66353e-08	-1.71142	-1.36074	1.46194e-05	-1.68225	-1.36072
169496125	chr3:169496125:G:A	8.79917e-08	-1.69955	-1.23443	1.6707e-05	-1.68646	-1.22304
169496302	chr3:169496302:T:C	8.79518e-07	-1.64968	1.01783	0.000195462	-1.54249	1.09253
169496748	chr3:169496748:T:C	5.53535e-07	-1.0949	-3.55835e-10	8.8153e-05	-1.24625	-3.55835e-10
169496890	chr3:169496890:A:G	5.83969e-07	-1.55601e-10	-1.04138	0.000106433	-1.55601e-10	-1.05781
169497054	chr3:169497054:C:T	1.79425e-06	-1.55601e-10	0.0811209	0.00041096	-1.55601e-10	0.293171
169497311	chr3:169497311:A:G	4.26007e-07	-1.55601e-10	-1.35677	7.91057e-05	-1.55601e-10	-1.35454
169497359	chr3:169497359:C:T	9.41759e-08	-1.54161	-1.32445	1.96623e-05	-1.42494	-1.32169
169497457	chr3:169497457:C:T	7.69804e-08	-1.72801	-1.33966	1.42439e-05	-1.72568	-1.34332
169497511	chr3:169497511:A:C	5.01033e-07	-1.55601e-10	-1.19455	9.35797e-05	-1.55601e-10	-1.18651
169497549	chr3:169497549:A:G	1.30146e-07	-1.26432	-1.27824	2.90261e-05	-1.08395	-1.27318
169497613	chr3:169497613:A:G	7.79756e-08	-1.72794	-1.32689	1.44086e-05	-1.72586	-1.33164
169497614	chr3:169497614:T:C	8.20887e-07	-1.55601e-10	-0.700838	0.000152363	-1.55601e-10	-0.699058
169498020	chr3:169498020:A:T	1.01414e-06	-1.55601e-10	-0.489423	0.000188089	-1.55601e-10	-0.488406
169498140	chr3:169498140:A:G	1.34306e-07	-1.2389	-1.27221	2.96735e-05	-1.06817	-1.2669
169498197	chr3:169498197:AAATT:A	1.38785e-07	-1.21378	-1.26452	3.0792e-05	-1.03909	-1.25898
169498200	chr3:169498200:T:G	2.9399e-07	-1.72768	-3.55835e-10	5.46748e-05	-1.72392	-3.55835e-10
169498248	chr3:169498248:T:C	1.32635e-07	-1.25639	-1.26723	2.92289e-05	-1.0884	-1.26177
169498455	chr3:169498455:C:T	1.26419e-07	-1.31518	-1.25644	2.75831e-05	-1.15762	-1.2505
169498481	chr3:169498481:G:A	1.30577e-07	-1.25934	-1.27992	2.87497e-05	-1.09187	-1.27483
169498588	chr3:169498588:C:G	1.24194e-07	-1.22864	-1.36074	2.01498e-05	-1.36173	-1.3604
169498667	chr3:169498667:A:C	1.30507e-07	-1.26667	-1.27312	2.869e-05	-1.10097	-1.2678
169498935	chr3:169498935:G:A	1.27685e-07	-1.20082	-1.36084	2.06326e-05	-1.33783	-1.36062
169499388	chr3:169499388:A:G	7.6046e-08	-1.72768	-1.35221	1.40894e-05	-1.72643	-1.35347
169499393	chr3:169499393:A:G	1.15888e-07	-1.34308	-1.31552	2.51046e-05	-1.18922	-1.31305
169499899	chr3:169499899:T:G	1.24209e-07	-1.22902	-1.36024	2.01238e-05	-1.36277	-1.36065
169499936	chr3:169499936:C:G	1.06046e-06	-1.55601e-10	-0.444763	0.000198987	-1.55601e-10	-0.432083
169500572	chr3:169500572:A:G	1.61182e-07	-1.50867	-0.820021	3.69089e-05	-1.3366	-0.780274
169501119	chr3:169501119:T:C	4.25198e-07	-1.55601e-10	-1.35867	7.87294e-05	-1.55601e-10	-1.35931
169501136	chr3:169501136:A:T	3.43934e-07	-1.57077	-3.55835e-10	6.052e-05	-1.62235	-3.55835e-10
169501482	chr3:169501482:G:GA	4.32641e-07	-1.55601e-10	-1.34131	7.99727e-05	-1.55601e-10	-1.34364
169501758	chr3:169501758:T:C	1.38699e-07	-1.1993	-1.27962	3.0748e-05	-1.02116	-1.27834
169501885	chr3:169501885:C:T	1.23951e-07	-1.2305	-1.36083	2.01007e-05	-1.36397	-1.3606
169501989	chr3:169501989:A:G	1.28063e-07	-1.59444	-0.96426	2.56412e-05	-1.55788	-0.923242
169502077	chr3:169502077:T:C	5.19376e-07	-1.1586	-3.55835e-10	8.35278e-05	-1.30014	-3.55835e-10
169502081	chr3:169502081:T:C	4.27663e-07	-1.35289	-3.55835e-10	7.16056e-05	-1.45415	-3.55835e-10
169502147	chr3:169502147:G:A	1.67958e-07	-1.54929	-0.73822	3.80152e-05	-1.39204	-0.695295
169502308	chr3:169502308:G:T	7.55457e-08	-1.72773	-1.35876	1.40851e-05	-1.7216	-1.35861
169502332	chr3:169502332:A:G	1.2536e-07	-1.21919	-1.36085	2.02937e-05	-1.35434	-1.36067
169502423	chr3:169502423:T:A	1.68591e-07	-1.54589	-0.737857	3.82029e-05	-1.38739	-0.695027
169502663	chr3:169502663:C:T	1.67895e-07	-1.53911	-0.748771	3.81347e-05	-1.3779	-0.706305
169503064	chr3:169503064:C:T	1.64465e-07	-1.56131	-0.747217	3.70381e-05	-1.40859	-0.704791
169503196	chr3:169503196:T:C	4.24484e-07	-1.55601e-10	-1.36035	7.86254e-05	-1.55601e-10	-1.36063
169503236	chr3:169503236:A:C	1.08723e-07	-1.57204	-1.15038	2.39563e-05	-1.42265	-1.12644
169503372	chr3:169503372:A:G	1.99738e-06	-1.55601e-10	0.18837	0.00048064	-1.55601e-10	0.449794
169503436	chr3:169503436:T:A	9.01447e-07	-1.55601e-10	-0.607222	0.000166294	-1.55601e-10	-0.611567
169503769	chr3:169503769:T:C	1.08104e-07	-1.56607	-1.16206	2.38611e-05	-1.41425	-1.13882
169503936	chr3:169503936:T:C	1.09143e-06	-1.55601e-10	-0.415977	0.000205286	-1.55601e-10	-0.400922
169503991	chr3:169503991:T:C	4.95673e-07	-1.55601e-10	-1.20531	8.89809e-05	-1.55601e-10	-1.2369
169504484	chr3:169504484:G:A	1.13871e-07	-1.53928	-1.13688	2.54055e-05	-1.37803	-1.11233
169504818	chr3:169504818:C:T	9.0859e-08	-1.70696	-1.19495	1.6828e-05	-1.72589	-1.17639
169504983	chr3:169504983:T:C	7.70285e-08	-1.72818	-1.33886	1.43225e-05	-1.72243	-1.34106
169505003	chr3:169505003:C:T	1.10565e-07	-1.56691	-1.13871	2.44211e-05	-1.4156	-1.11428
169505115	chr3:169505115:G:A	1.50901e-07	-1.19247	-1.20213	2.78224e-05	-1.20578	-1.1937
169505167	chr3:169505167:G:A	1.11746e-07	-1.56074	-1.13426	2.47471e-05	-1.40703	-1.10958
169505236	chr3:169505236:AC:A	7.89484e-08	-1.70902	-1.33341	1.48983e-05	-1.69061	-1.33346
169505251	chr3:169505251:A:G	4.25449e-07	-1.55601e-10	-1.35808	7.87689e-05	-1.55601e-10	-1.35881
169505278	chr3:169505278:T:G	1.14219e-07	-1.54069	-1.13242	2.5489e-05	-1.37926	-1.10781
169505421	chr3:169505421:C:T	1.08596e-07	-1.56965	-1.15394	2.39398e-05	-1.41944	-1.13034
169505569	chr3:169505569:G:A	1.05434e-07	-1.59127	-1.16187	2.30204e-05	-1.45003	-1.13892
169505810	chr3:169505810:C:T	4.73599e-06	-1.55601e-10	1.05172	0.000975642	-1.55601e-10	1.15777
169506512	chr3:169506512:C:T	1.3927e-06	-1.55601e-10	-0.172227	0.000316048	-1.55601e-10	0.0305702
169507018	chr3:169507018:C:T	1.20478e-07	-1.4929	-1.12686	2.73487e-05	-1.31485	-1.10181
169507530	chr3:169507530:G:A	4.85747e-07	-1.55601e-10	-1.22554	8.73893e-05	-1.55601e-10	-1.25495
169507822	chr3:169507822:G:A	3.82141e-07	-1.46543	-3.55835e-10	8.54859e-05	-1.27697	-3.55835e-10
169507843	chr3:169507843:A:G	1.26639e-07	-1.49281	-1.07707	2.88113e-05	-1.31483	-1.04973
169507902	chr3:169507902:T:C	1.27728e-07	-1.45307	-1.10825	2.93784e-05	-1.26268	-1.08239
169507940	chr3:169507940:A:G	1.31234e-07	-1.43375	-1.10049	3.03761e-05	-1.23745	-1.07422
169508204	chr3:169508204:C:CAGG	7.76915e-08	-1.72811	-1.33037	1.44363e-05	-1.72203	-1.33355
169508377	chr3:169508377:T:C	1.3127e-07	-1.43966	-1.09431	3.03372e-05	-1.24529	-1.06766
169508823	chr3:169508823:G:A	8.09549e-08	-1.70173	-1.3156	1.53794e-05	-1.67892	-1.31337
169508883	chr3:169508883:C:G	1.26113e-07	-1.4676	-1.10644	2.88831e-05	-1.28166	-1.0804
169508910	chr3:169508910:A:G	9.80377e-07	-1.55601e-10	-0.523287	0.000187632	-1.55601e-10	-0.490839
169509046	chr3:169509046:G:C	7.77712e-08	-1.72808	-1.32937	1.44511e-05	-1.72191	-1.33264
169509400	chr3:169509400:A:G	1.38982e-06	-1.55601e-10	-0.174297	0.000315067	-1.55601e-10	0.02746
169509772	chr3:169509772:T:C	8.20663e-08	-1.64314	-1.36056	1.50699e-05	-1.65236	-1.36026
169509953	chr3:169509953:C:T	8.07779e-07	-1.55601e-10	-0.716935	0.000148833	-1.55601e-10	-0.722501
169510207	chr3:169510207:A:G	1.43822e-07	-1.20463	-1.23802	2.30936e-05	-1.33971	-1.24606
169510523	chr3:169510523:G:A	7.76866e-08	-1.72786	-1.33068	1.44514e-05	-1.72087	-1.33366
169511528	chr3:169511528:G:A	1.02992e-06	-1.55601e-10	-0.473991	0.000193529	-1.55601e-10	-0.459898
169511701	chr3:169511701:G:A	5.46879e-07	-1.55601e-10	-1.107	0.000105887	-1.55601e-10	-1.06295
169511785	chr3:169511785:A:C	6.6935e-07	-1.55601e-10	-0.904916	0.000124832	-1.55601e-10	-0.898354
169512241	chr3:169512241:C:A	5.49119e-07	-1.55601e-10	-1.10291	0.000108417	-1.55601e-10	-1.03934
169512405	chr3:169512405:A:G	1.54912e-06	-1.55601e-10	-0.0657841	0.000354009	-1.55601e-10	0.143997
169512557	chr3:169512557:C:T	9.97412e-07	-1.55601e-10	-0.50606	0.000181664	-1.55601e-10	-0.523163
169512588	chr3:169512588:A:G	1.04856e-06	-1.55601e-10	-0.456051	0.000200892	-1.55601e-10	-0.422559
169512713	chr3:169512713:C:T	4.90921e-07	-1.21494	-3.55835e-10	7.95733e-05	-1.34865	-3.55835e-10
169512799	chr3:169512799:C:T	1.84489e-06	-1.55601e-10	0.108952	0.000345103	-1.55601e-10	0.118519
169512805	chr3:169512805:C:T	1.03526e-06	-1.55601e-10	-0.468818	0.000194471	-1.55601e-10	-0.45504
169513292	chr3:169513292:G:A	1.0966e-06	-1.55601e-10	-0.41125	0.000205862	-1.55601e-10	-0.39812
169513293	chr3:169513293:C:A	1.09682e-06	-1.55601e-10	-0.411049	0.000205903	-1.55601e-10	-0.39792
169513560	chr3:169513560:C:T	9.88954e-07	-1.55601e-10	-0.514575	0.000185869	-1.55601e-10	-0.500284
169513925	chr3:169513925:C:T	7.94739e-08	-1.67522	-1.36057	1.51885e-05	-1.6443	-1.36049
169514024	chr3:169514024:T:A	4.97596e-07	-1.20143	-3.55835e-10	7.27229e-05	-1.43867	-3.55835e-10
169514132	chr3:169514132:G:A	1.05658e-06	-1.55601e-10	-0.448432	0.000202524	-1.55601e-10	-0.414465
169514263	chr3:169514263:A:G	1.05177e-06	-1.55601e-10	-0.452991	0.000201596	-1.55601e-10	-0.419061
169514733	chr3:169514733:C:T	4.71368e-07	-1.55601e-10	-1.25558	8.84198e-05	-1.55601e-10	-1.24323
169514734	chr3:169514734:G:A	1.36421e-07	-1.66471	-0.830774	2.61358e-05	-1.63241	-0.829613
169515391	chr3:169515391:C:T	1.06943e-07	-1.70582	-1.03311	2.00197e-05	-1.70555	-1.02306
169515840	chr3:169515840:C:T	7.72684e-08	-1.72642	-1.33752	1.42617e-05	-1.72782	-1.33992
169515901	chr3:169515901:A:T	4.55474e-07	-1.28989	-3.55835e-10	7.44273e-05	-1.4155	-3.55835e-10
169515903	chr3:169515903:C:A	4.56277e-07	-1.28812	-3.55835e-10	7.45369e-05	-1.41403	-3.55835e-10
169516041	chr3:169516041:T:C	7.70075e-08	-1.72766	-1.33966	1.42494e-05	-1.72669	-1.34192
169516127	chr3:169516127:G:A	5.02886e-07	-1.55601e-10	-1.19086	9.65542e-05	-1.55601e-10	-1.15522
169516305	chr3:169516305:C:T	7.83008e-08	-1.72415	-1.32651	1.44071e-05	-1.72827	-1.32933
169516415	chr3:169516415:C:T	7.55064e-08	-1.7272	-1.35981	1.39813e-05	-1.72727	-1.36034
169516472	chr3:169516472:T:C	4.42497e-07	-1.31879	-3.55835e-10	7.26217e-05	-1.44006	-3.55835e-10
169516505	chr3:169516505:T:A	1.06211e-06	-1.55601e-10	-0.443212	0.000199855	-1.55601e-10	-0.427731
169516741	chr3:169516741:T:C	7.93411e-08	-1.72601	-1.31146	1.50912e-05	-1.7072	-1.30401
169517609	chr3:169517609:C:T	8.08756e-08	-1.66427	-1.35404	1.4842e-05	-1.67231	-1.35555
169517688	chr3:169517688:T:C	4.43951e-07	-1.31551	-3.55835e-10	7.28114e-05	-1.43745	-3.55835e-10
169518027	chr3:169518027:A:C	4.96685e-07	-1.55601e-10	-1.20327	9.50299e-05	-1.55601e-10	-1.17113
169518081	chr3:169518081:T:A	1.04999e-07	-1.67933	-1.07794	1.88502e-05	-1.722	-1.0668
169518096	chr3:169518096:G:A	7.645e-08	-1.71595	-1.35864	1.41035e-05	-1.7201	-1.35881
169518175	chr3:169518175:T:C	8.65692e-08	-1.6991	-1.25118	1.6253e-05	-1.67858	-1.25847
169518176	chr3:169518176:G:A	6.01638e-07	-1.55601e-10	-1.01157	0.000109727	-1.55601e-10	-1.02733
169518178	chr3:169518178:G:A	7.11313e-07	-1.55601e-10	-0.844111	0.000129671	-1.55601e-10	-0.860325
169518183	chr3:169518183:C:T	5.83327e-07	-1.55601e-10	-1.04247	0.000112216	-1.55601e-10	-1.00489
169518237	chr3:169518237:C:T	4.60798e-07	-1.55601e-10	-1.27826	8.64099e-05	-1.55601e-10	-1.26622
169518298	chr3:169518298:T:C	6.92227e-07	-1.55601e-10	-0.87131	0.000126201	-1.55601e-10	-0.887445
169518412	chr3:169518412:T:C	5.00264e-07	-1.55601e-10	-1.19609	9.56037e-05	-1.55601e-10	-1.16511
169518542	chr3:169518542:T:C	7.68346e-08	-1.71698	-1.35259	1.41048e-05	-1.72456	-1.35425
169518726	chr3:169518726:T:C	7.81358e-08	-1.72535	-1.32742	1.48647e-05	-1.70471	-1.32162
169518861	chr3:169518861:G:GCT	7.9837e-08	-1.72631	-1.30493	1.51829e-05	-1.70763	-1.29752
169519015	chr3:169519015:C:T	4.26907e-07	-1.35466	-3.55835e-10	7.06158e-05	-1.46807	-3.55835e-10
169519567	chr3:169519567:C:T	3.58134e-07	-1.53032	-3.55835e-10	6.03034e-05	-1.62594	-3.55835e-10
169519572	chr3:169519572:C:A	4.26984e-07	-1.35448	-3.55835e-10	7.06141e-05	-1.46809	-3.55835e-10
169519610	chr3:169519610:G:A	4.36629e-07	-1.33214	-3.55835e-10	7.20364e-05	-1.44815	-3.55835e-10
169519613	chr3:169519613:C:G	1.35e-06	-1.55601e-10	-0.203367	0.00030433	-1.55601e-10	-0.00721198
169520004	chr3:169520004:C:T	1.53022e-06	-1.55601e-10	-0.0780547	0.00035733	-1.55601e-10	0.153336
169520051	chr3:169520051:G:T	6.31371e-07	-1.55601e-10	-0.963329	0.000115096	-1.55601e-10	-0.979554
169520105	chr3:169520105:G:A	6.68751e-07	-1.55601e-10	-0.905812	0.000137032	-1.55601e-10	-0.805112
169520111	chr3:169520111:C:T	1.315e-06	-1.55601e-10	-0.229629	0.000247869	-1.55601e-10	-0.212425
169520164	chr3:169520164:G:A	1.22418e-07	-1.35685	-1.24694	2.02859e-05	-1.47043	-1.24498
169520227	chr3:169520227:T:C	9.62454e-08	-1.66883	-1.17549	1.88421e-05	-1.61935	-1.16988
169520228	chr3:169520228:G:A	5.00899e-07	-1.55601e-10	-1.19482	9.09506e-05	-1.55601e-10	-1.21501
169520229	chr3:169520229:T:C	1.26044e-07	-1.34405	-1.23054	2.08388e-05	-1.45949	-1.22901
169520637	chr3:169520637:T:G	7.65112e-08	-1.71602	-1.35777	1.40473e-05	-1.72407	-1.35883
169520675	chr3:169520675:C:T	8.33107e-08	-1.69322	-1.29542	1.54831e-05	-1.69918	-1.28639
169520992	chr3:169520992:A:G	7.24305e-07	-1.55601e-10	-0.826011	0.000149283	-1.55601e-10	-0.719478
169521598	chr3:169521598:C:T	1.24e-07	-1.34379	-1.24715	2.05079e-05	-1.45933	-1.24519
169521741	chr3:169521741:A:G	4.26888e-07	-1.55601e-10	-1.3547	7.91521e-05	-1.55601e-10	-1.35395
169521790	chr3:169521790:A:G	8.17755e-08	-1.67665	-1.3306	1.48063e-05	-1.70702	-1.32325
169522127	chr3:169522127:T:C	8.16517e-08	-1.72401	-1.28475	1.55969e-05	-1.70117	-1.27708
169522353	chr3:169522353:A:G	7.37675e-07	-1.55601e-10	-0.80772	0.000136019	-1.55601e-10	-0.81253
169522446	chr3:169522446:C:T	7.66354e-08	-1.71677	-1.3554	1.40703e-05	-1.72442	-1.35684
169522662	chr3:169522662:T:G	7.27027e-07	-1.55601e-10	-0.822259	0.00013408	-1.55601e-10	-0.826884
169522689	chr3:169522689:T:A	1.21399e-07	-1.36583	-1.24632	2.01515e-05	-1.47769	-1.24435
169522905	chr3:169522905:C:T	3.38801e-07	-1.58581	-3.55835e-10	5.71364e-05	-1.67988	-3.55835e-10
169523657	chr3:169523657:C:A	4.38564e-07	-1.55601e-10	-1.32772	8.08399e-05	-1.55601e-10	-1.33285
169523674	chr3:169523674:T:A	4.58187e-07	-1.55601e-10	-1.28395	8.41894e-05	-1.55601e-10	-1.29226
169523853	chr3:169523853:G:A	8.0749e-08	-1.66019	-1.35969	1.55076e-05	-1.62413	-1.35986
169523979	chr3:169523979:C:A	6.5702e-07	-1.55601e-10	-0.923508	0.000119683	-1.55601e-10	-0.940477
169524417	chr3:169524417:T:C	1.00799e-07	-1.68235	-1.11574	1.88149e-05	-1.68861	-1.10206
169524458	chr3:169524458:G:A	7.7597e-08	-1.69947	-1.36023	1.47321e-05	-1.67495	-1.36034
169525029	chr3:169525029:A:G	4.60658e-07	-1.55601e-10	-1.27857	8.63111e-05	-1.55601e-10	-1.26737
169525180	chr3:169525180:C:T	4.8653e-07	-1.55601e-10	-1.22393	8.84857e-05	-1.55601e-10	-1.24248
169525321	chr3:169525321:T:A	6.30958e-07	-1.55601e-10	-0.963984	0.000115023	-1.55601e-10	-0.980195
169525497	chr3:169525497:C:T	1.0294e-07	-1.66892	-1.10815	1.91934e-05	-1.67598	-1.09477
169525964	chr3:169525964:G:T	7.90499e-08	-1.72062	-1.32053	1.5147e-05	-1.69334	-1.31419
169526227	chr3:169526227:T:G	1.23613e-07	-1.34723	-1.24684	2.04554e-05	-1.4622	-1.24488
169526236	chr3:169526236:T:C	8.34502e-08	-1.69583	-1.29114	1.55163e-05	-1.70146	-1.28197
169527081	chr3:169527081:G:A	5.6492e-07	-1.55601e-10	-1.07454	0.000109468	-1.55601e-10	-1.02969
169527124	chr3:169527124:C:T	4.25235e-07	-1.35858	-3.55835e-10	7.03749e-05	-1.47149	-3.55835e-10
169527622	chr3:169527622:A:C	1.40634e-06	-1.55601e-10	-0.162478	0.000272202	-1.55601e-10	-0.118779
169527985	chr3:169527985:T:G	4.18531e-07	-1.37447	-3.55835e-10	6.9457e-05	-1.48462	-3.55835e-10
169528146	chr3:169528146:A:G	4.24439e-07	-1.36045	-3.55835e-10	7.02709e-05	-1.47297	-3.55835e-10
169529474	chr3:169529474:C:T	7.85483e-07	-1.55601e-10	-0.744925	0.000154844	-1.55601e-10	-0.682904
169529594	chr3:169529594:T:C	1.13994e-06	-1.55601e-10	-0.372493	0.000253246	-1.55601e-10	-0.190964
169529950	chr3:169529950:T:G	5.20597e-07	-1.55601e-10	-1.15625	9.69277e-05	-1.55601e-10	-1.15136
169530034	chr3:169530034:A:G	4.12103e-07	-1.38995	-3.55835e-10	6.85129e-05	-1.4983	-3.55835e-10
169530194	chr3:169530194:G:T	4.76198e-06	-1.55601e-10	1.05719	0.000938391	-1.55601e-10	1.11884
169530975	chr3:169530975:G:C	1.15025e-07	-1.62097	-1.0451	2.18628e-05	-1.56849	-1.07205
169530980	chr3:169530980:T:A	3.16589e-07	-1.65362	-3.55835e-10	6.06292e-05	-1.62055	-3.55835e-10
169531230	chr3:169531230:C:T	5.03443e-07	-1.55601e-10	-1.18975	9.02681e-05	-1.55601e-10	-1.22254
169531269	chr3:169531269:C:G	1.05787e-06	-1.55601e-10	-0.447208	0.000190068	-1.55601e-10	-0.477944
169531527	chr3:169531527:T:C	8.05513e-08	-1.69963	-1.3227	1.7699e-05	-1.52149	-1.33032
169531670	chr3:169531670:C:T	5.4658e-06	-1.55601e-10	1.19504	0.0010832	-1.55601e-10	1.26235
169531674	chr3:169531674:A:G	6.67433e-07	-1.55601e-10	-0.907785	0.000125743	-1.55601e-10	-0.891086
169531681	chr3:169531681:T:G	4.36708e-07	-1.55601e-10	-1.33196	8.07694e-05	-1.55601e-10	-1.33373
169531957	chr3:169531957:C:T	1.1769e-07	-1.63457	-1.00859	2.2354e-05	-1.58461	-1.0337
169532002	chr3:169532002:A:G	1.22905e-07	-1.69472	-0.905087	2.35669e-05	-1.66699	-0.89849
169532084	chr3:169532084:A:G	9.43023e-08	-1.67968	-1.18504	1.80632e-05	-1.64729	-1.18416
169532130	chr3:169532130:C:T	8.01782e-08	-1.70391	-1.32306	1.74854e-05	-1.53332	-1.33064
169532296	chr3:169532296:T:C	8.54162e-08	-1.69378	-1.26991	1.65996e-05	-1.6501	-1.26584
169532604	chr3:169532604:T:C	6.8113e-07	-1.55601e-10	-0.88747	0.000128754	-1.55601e-10	-0.867421
169532815	chr3:169532815:G:C	8.67644e-08	-1.703	-1.24502	1.67864e-05	-1.66443	-1.24033
169532858	chr3:169532858:CAT:C	8.47324e-08	-1.72346	-1.24827	1.60637e-05	-1.7186	-1.23016
169532908	chr3:169532908:TAAC:T	4.64447e-07	-1.55601e-10	-1.27038	8.8416e-05	-1.55601e-10	-1.24327
169533178	chr3:169533178:TC:T	8.67217e-08	-1.69836	-1.25016	1.68184e-05	-1.65727	-1.24558
169533320	chr3:169533320:C:T	4.72966e-07	-1.55601e-10	-1.2522	9.03553e-05	-1.55601e-10	-1.22158
169533366	chr3:169533366:G:A	5.40733e-07	-1.55601e-10	-1.1183	0.000101712	-1.55601e-10	-1.10318
169533507	chr3:169533507:C:T	8.82108e-08	-1.69429	-1.23721	1.71475e-05	-1.65107	-1.2324
169533563	chr3:169533563:T:C	8.51709e-08	-1.6545	-1.31206	1.51925e-05	-1.68136	-1.32316
169533703	chr3:169533703:T:C	4.28345e-07	-1.55601e-10	-1.35129	7.92462e-05	-1.55601e-10	-1.35277
169533954	chr3:169533954:T:A	1.05559e-07	-1.64373	-1.10822	2.00242e-05	-1.59626	-1.13212
169534015	chr3:169534015:T:A	7.95747e-08	-1.71363	-1.3209	1.7058e-05	-1.56001	-1.32869
169534213	chr3:169534213:GT:G	8.32397e-07	-1.55601e-10	-0.686913	0.000180321	-1.55601e-10	-0.530583
169534464	chr3:169534464:T:C	4.40889e-07	-1.55601e-10	-1.32243	8.22069e-05	-1.55601e-10	-1.31609
169534839	chr3:169534839:A:G	7.47664e-06	-1.55601e-10	1.50832	0.00148624	-1.55601e-10	1.57868
169535194	chr3:169535194:C:T	9.78463e-08	-1.60485	-1.22297	1.88864e-05	-1.55117	-1.23571
169535680	chr3:169535680:C:T	1.916e-07	-1.6921	-0.463709	4.10284e-05	-1.71656	-0.294501
169536043	chr3:169536043:C:T	1.06435e-06	-1.55601e-10	-0.441106	0.00019725	-1.55601e-10	-0.44085
169536190	chr3:169536190:G:T	9.51839e-08	-1.60719	-1.24823	1.83826e-05	-1.55425	-1.25967
169536205	chr3:169536205:T:C	1.02334e-07	-1.5932	-1.18978	1.98322e-05	-1.53716	-1.20085
169536378	chr3:169536378:T:A	8.19034e-08	-1.69454	-1.31114	1.80261e-05	-1.51344	-1.32006
169536514	chr3:169536514:T:C	3.98251e-07	-1.69985	0.275714	8.21719e-05	-1.62952	0.313006
169537192	chr3:169537192:G:C	7.58674e-08	-1.72782	-1.35442	1.41341e-05	-1.72624	-1.35049
169537757	chr3:169537757:A:G	3.00867e-07	-1.70455	-3.55835e-10	5.61396e-05	-1.69748	-3.55835e-10
169537821	chr3:169537821:T:G	1.00331e-07	-1.54593	-1.25683	1.98627e-05	-1.48513	-1.25135
169538247	chr3:169538247:C:T	5.87069e-07	-1.37609	0.340006	0.000117312	-1.30893	0.348444
169538452	chr3:169538452:C:T	8.94728e-08	-1.72222	-1.19507	1.607e-05	-1.7279	-1.22047
169538581	chr3:169538581:G:A	1.48727e-07	-1.19672	-1.21239	3.53526e-05	-0.945611	-1.21434
169538768	chr3:169538768:C:T	7.74397e-08	-1.72732	-1.3344	1.56812e-05	-1.63215	-1.34071
169538823	chr3:169538823:C:T	7.73695e-08	-1.72823	-1.3344	1.54554e-05	-1.64665	-1.34071
169538979	chr3:169538979:C:T	7.21497e-07	-1.55601e-10	-0.829895	0.000135241	-1.55601e-10	-0.818264
169539343	chr3:169539343:C:T	2.09954e-07	-1.43813	-0.626204	5.03409e-05	-1.1946	-0.611908
169539445	chr3:169539445:C:T	2.10911e-07	-1.43504	-0.624745	5.06168e-05	-1.19058	-0.610464
169539697	chr3:169539697:C:A	2.07605e-07	-1.41956	-0.656023	5.00849e-05	-1.16963	-0.641976
169539923	chr3:169539923:G:C	2.94922e-07	-1.72451	-3.55835e-10	5.47618e-05	-1.72233	-3.55835e-10
169540068	chr3:169540068:C:T	1.37242e-07	-1.46565	-1.02382	3.22161e-05	-1.23363	-1.01922
169540673	chr3:169540673:T:G	9.20718e-07	-1.55601e-10	-0.58607	0.000179282	-1.55601e-10	-0.536364
169540779	chr3:169540779:A:T	1.54987e-07	-1.72194	-0.645945	3.09916e-05	-1.72826	-0.563351
169541583	chr3:169541583:C:A	7.76173e-08	-1.72503	-1.3344	1.49541e-05	-1.67963	-1.34071
169541818	chr3:169541818:C:T	4.06482e-07	-1.46087	0.0571879	9.71917e-05	-1.22581	0.0771741
169542336	chr3:169542336:AAG:A	7.8632e-08	-1.71548	-1.33096	1.46634e-05	-1.7023	-1.33768
169542521	chr3:169542521:G:C	4.74977e-07	-1.55601e-10	-1.24796	8.72809e-05	-1.55601e-10	-1.25619
169542534	chr3:169542534:G:C	4.27554e-07	-1.45788	0.104738	0.000102371	-1.22178	0.125056
169543109	chr3:169543109:G:A	7.80086e-07	-1.55601e-10	-0.751819	0.000146997	-1.55601e-10	-0.734911
169543162	chr3:169543162:A:G	2.10533e-07	-1.46316	-0.598418	5.00479e-05	-1.22916	-0.583183
169543418	chr3:169543418:G:T	2.12446e-07	-1.47329	-0.579244	5.03158e-05	-1.24317	-0.56384
169543597	chr3:169543597:G:A	1.72135e-06	-1.55601e-10	0.0396427	0.000325175	-1.55601e-10	0.0590388
169543637	chr3:169543637:T:A	6.73814e-07	-1.55601e-10	-0.898269	0.000125061	-1.55601e-10	-0.896522
169543697	chr3:169543697:G:A	6.59434e-07	-1.55601e-10	-0.919841	0.000123428	-1.55601e-10	-0.909664
169544077	chr3:169544077:G:A	4.1486e-07	-1.46093	0.0776472	9.92255e-05	-1.22575	0.097818
169544127	chr3:169544127:C:G	7.76915e-08	-1.72429	-1.33419	1.49233e-05	-1.68188	-1.34052
169544299	chr3:169544299:A:G	1.15272e-07	-1.72816	-0.935765	2.28152e-05	-1.72297	-0.874924
169544311	chr3:169544311:A:T	2.12162e-07	-1.44846	-0.605415	5.07052e-05	-1.20903	-0.590263
169544487	chr3:169544487:A:C	1.35929e-06	-1.55601e-10	-0.196505	0.000255719	-1.55601e-10	-0.181247
169544491	chr3:169544491:G:A	4.28913e-07	-1.462	0.112035	0.000102587	-1.22688	0.132272
169544619	chr3:169544619:C:G	6.19574e-07	-1.55601e-10	-0.982191	0.000114126	-1.55601e-10	-0.988019
169544800	chr3:169544800:C:T	1.57885e-06	-1.55601e-10	-0.0467698	0.00029808	-1.55601e-10	-0.0279628
169544926	chr3:169544926:G:T	3.97841e-07	-1.42517	-3.55835e-10	7.81977e-05	-1.36608	-3.55835e-10
169545000	chr3:169545000:C:T	1.99553e-07	-0.936995	-1.17815	3.9522e-05	-0.854142	-1.19432
169545095	chr3:169545095:G:A	2.94479e-07	-0.966258	-0.759757	5.9218e-05	-0.875661	-0.768438
169545210	chr3:169545210:C:T	1.8793e-07	-0.913954	-1.2612	3.73617e-05	-0.830415	-1.27426
169545217	chr3:169545217:C:T	1.52596e-07	-1.70798	-0.675453	3.02363e-05	-1.72511	-0.591171
169545275	chr3:169545275:G:A	5.73819e-07	-1.55601e-10	-1.05891	0.000107209	-1.55601e-10	-1.05055
169545290	chr3:169545290:C:T	4.90642e-07	-1.55601e-10	-1.21551	9.05871e-05	-1.55601e-10	-1.21901
169545378	chr3:169545378:A:G	1.56659e-06	-1.55601e-10	-0.0545669	0.000295754	-1.55601e-10	-0.0357957
169545421	chr3:169545421:G:T	1.34315e-06	-1.55601e-10	-0.208447	0.000290749	-1.55601e-10	-0.0528628
169545540	chr3:169545540:T:C	5.1848e-07	-1.32928	0.168959	0.000102306	-1.27009	0.17274
169545558	chr3:169545558:T:C	4.24304e-07	-1.55601e-10	-1.36077	7.89484e-05	-1.55601e-10	-1.35653
169545718	chr3:169545718:T:C	6.08046e-07	-1.33192	0.330943	0.000119597	-1.27459	0.333397
169545824	chr3:169545824:T:C	1.5731e-07	-1.15424	-1.19877	4.08859e-05	-0.81734	-1.1972
169546345	chr3:169546345:T:G	2.10056e-07	-1.18249	-0.881363	5.42393e-05	-0.852601	-0.879317
169546483	chr3:169546483:T:C	1.58824e-07	-1.7016	-0.641825	3.14193e-05	-1.72234	-0.55556
169546526	chr3:169546526:G:A	1.29337e-06	-1.55601e-10	-0.246215	0.000279341	-1.55601e-10	-0.0928927
169546570	chr3:169546570:G:A	1.25238e-06	-1.55601e-10	-0.278419	0.000235518	-1.55601e-10	-0.263538
169546619	chr3:169546619:T:C	8.26136e-08	-1.72336	-1.27369	1.54205e-05	-1.71962	-1.27001
169546919	chr3:169546919:A:T	1.52991e-07	-1.16237	-1.21847	3.96693e-05	-0.827754	-1.21699
169547711	chr3:169547711:C:T	1.50867e-07	-1.16543	-1.22939	3.90953e-05	-0.831342	-1.22798
169547917	chr3:169547917:T:C	1.70376e-07	-1.27595	-0.997263	3.42525e-05	-1.20358	-0.987989
169547992	chr3:169547992:T:A	5.32764e-07	-1.31461	0.181466	0.000105254	-1.25424	0.185293
169548160	chr3:169548160:G:C	1.46692e-07	-1.70884	-0.714053	2.89582e-05	-1.72524	-0.63423
169548259	chr3:169548259:AGT:A	1.3005e-06	-1.55601e-10	-0.240721	0.000280992	-1.55601e-10	-0.0869972
169548438	chr3:169548438:T:C	3.72617e-06	-1.55601e-10	0.811912	0.000678547	-1.55601e-10	0.79463
169548576	chr3:169548576:T:G	4.24911e-07	-1.55601e-10	-1.35934	7.91907e-05	-1.55601e-10	-1.35347
169548581	chr3:169548581:C:T	6.96194e-07	-1.55601e-10	-0.865595	0.00013039	-1.55601e-10	-0.854795
169548675	chr3:169548675:G:A	7.00224e-07	-1.55601e-10	-0.859823	0.000131182	-1.55601e-10	-0.848736
169548740	chr3:169548740:G:A	1.59745e-07	-1.13951	-1.19814	4.16824e-05	-0.798775	-1.19647
169548814	chr3:169548814:G:A	1.55271e-07	-1.72585	-0.640204	2.93836e-05	-1.72209	-0.622797
169548899	chr3:169548899:T:C	9.13692e-07	-1.55601e-10	-0.59373	0.000173358	-1.55601e-10	-0.569963
169548920	chr3:169548920:G:A	4.90257e-07	-1.55601e-10	-1.21629	9.05171e-05	-1.55601e-10	-1.21979
169549059	chr3:169549059:C:T	8.57189e-07	-1.55601e-10	-0.657565	0.000162408	-1.55601e-10	-0.635212
169549066	chr3:169549066:C:T	2.07387e-07	-1.23719	-0.839448	5.27698e-05	-0.922109	-0.837277
169549118	chr3:169549118:C:T	6.89276e-07	-1.32119	0.445611	0.000135737	-1.26277	0.448166
169549144	chr3:169549144:T:C	1.57199e-06	-1.55601e-10	-0.0511228	0.00029688	-1.55601e-10	-0.0319961
169549267	chr3:169549267:C:T	1.61427e-06	-1.55601e-10	-0.0245866	0.00030544	-1.55601e-10	-0.00357025
169549740	chr3:169549740:T:G	7.81367e-08	-1.71873	-1.33403	1.47221e-05	-1.69559	-1.34039
169549974	chr3:169549974:C:T	1.56011e-07	-1.15547	-1.20582	4.0547e-05	-0.818572	-1.20429
169550008	chr3:169550008:C:T	3.26004e-07	-0.914254	-0.71006	6.57448e-05	-0.820479	-0.719064
169550059	chr3:169550059:A:C	1.09666e-06	-1.55601e-10	-0.411197	0.000206384	-1.55601e-10	-0.395585
169550135	chr3:169550135:A:G	4.24367e-07	-1.55601e-10	-1.36062	7.874e-05	-1.55601e-10	-1.35917
169550203	chr3:169550203:G:A	4.85903e-07	-1.34501	0.119801	9.57543e-05	-1.28692	0.12338
169550467	chr3:169550467:G:T	1.45737e-06	-1.55601e-10	-0.126836	0.000279493	-1.55601e-10	-0.0923454
169551180	chr3:169551180:C:A	3.02673e-07	-0.94283	-0.75574	6.09262e-05	-0.851277	-0.764384
169551196	chr3:169551196:C:G	1.53343e-07	-1.16338	-1.21516	3.97455e-05	-0.82919	-1.21364
169551388	chr3:169551388:T:G	1.54748e-06	-1.55601e-10	-0.0668411	0.000292212	-1.55601e-10	-0.0478435
169551816	chr3:169551816:A:G	1.2396e-06	-1.55601e-10	-0.288683	0.000233196	-1.55601e-10	-0.273445
169552302	chr3:169552302:TTTTC:T	5.26438e-07	-1.36763	0.222536	0.000103494	-1.31212	0.226309
169552715	chr3:169552715:G:A	9.02607e-07	-0.605936	-3.55835e-10	0.000425246	0.327344	-3.55835e-10
169553562	chr3:169553562:C:T	1.29134e-06	-1.55601e-10	-0.247787	0.000278876	-1.55601e-10	-0.0945566
169554253	chr3:169554253:A:C	1.58005e-07	-1.10775	-1.24084	4.15262e-05	-0.759532	-1.23947
169554333	chr3:169554333:G:A	2.16886e-07	-1.12404	-0.907807	5.68179e-05	-0.779677	-0.905796
169554507	chr3:169554507:C:T	3.86877e-07	-1.45312	-3.55835e-10	6.48603e-05	-1.55309	-3.55835e-10
169555314	chr3:169555314:G:A	1.18335e-07	-1.71782	-0.919883	2.22187e-05	-1.71162	-0.912771
169555357	chr3:169555357:AT:A	5.5184e-07	-1.55601e-10	-1.09796	0.000101703	-1.55601e-10	-1.10327
169555862	chr3:169555862:G:A	1.86715e-07	-1.12572	-1.05592	4.90315e-05	-0.782791	-1.05007
169555928	chr3:169555928:A:G	1.50804e-07	-1.09806	-1.29719	3.97961e-05	-0.747263	-1.29429
169556136	chr3:169556136:T:C	1.58916e-07	-1.11201	-1.23084	3.16667e-05	-1.03574	-1.23431
169556254	chr3:169556254:G:GT	3.70634e-07	-1.49601	-3.55835e-10	8.3506e-05	-1.30041	-3.55835e-10
169556377	chr3:169556377:G:T	2.86996e-06	-1.55601e-10	0.550832	0.000517625	-1.55601e-10	0.523926
169556440	chr3:169556440:T:A	1.18091e-06	-1.55601e-10	-0.337182	0.000221969	-1.55601e-10	-0.322788
169556485	chr3:169556485:A:C	4.24283e-07	-1.55601e-10	-1.36082	7.86248e-05	-1.55601e-10	-1.36064
169556603	chr3:169556603:A:T	1.94062e-07	-1.11151	-1.03154	5.11966e-05	-0.764297	-1.02535
169556789	chr3:169556789:T:C	1.37123e-07	-1.71453	-0.77581	2.41405e-05	-1.71792	-0.823513
169556860	chr3:169556860:G:A	8.22782e-08	-1.72423	-1.27688	1.53618e-05	-1.72022	-1.27322
169556994	chr3:169556994:C:T	8.98466e-07	-1.55601e-10	-0.610535	0.000167587	-1.55601e-10	-0.603823
169557086	chr3:169557086:C:T	2.95552e-07	-1.72238	-3.55835e-10	5.57372e-05	-1.70468	-3.55835e-10
169557336	chr3:169557336:G:A	8.28655e-08	-1.72399	-1.27001	1.5477e-05	-1.71979	-1.26618
169557545	chr3:169557545:A:G	9.57563e-07	-1.55601e-10	-0.546832	0.000176281	-1.55601e-10	-0.553243
169557605	chr3:169557605:A:G	1.55104e-07	-1.0951	-1.27203	4.09717e-05	-0.743865	-1.26858
169557650	chr3:169557650:G:A	4.24284e-07	-1.55601e-10	-1.36082	7.86247e-05	-1.55601e-10	-1.36064
169557840	chr3:169557840:A:G	5.10022e-07	-1.55601e-10	-1.17677	9.41488e-05	-1.55601e-10	-1.18045
169557953	chr3:169557953:G:C	2.75908e-07	-0.867969	-0.923186	5.62243e-05	-0.771032	-0.924943
169558338	chr3:169558338:C:T	1.52413e-07	-1.11516	-1.26947	4.00615e-05	-0.768944	-1.26596
169558437	chr3:169558437:C:T	1.58345e-07	-1.07469	-1.27176	4.20241e-05	-0.718774	-1.26831
169558606	chr3:169558606:G:A	1.57424e-07	-1.08127	-1.27101	4.17298e-05	-0.726564	-1.26755
169558818	chr3:169558818:C:T	9.35655e-07	-1.55601e-10	-0.569977	0.000171976	-1.55601e-10	-0.57797
169558846	chr3:169558846:T:C	1.83755e-06	-1.55601e-10	0.104963	0.00035137	-1.55601e-10	0.136514
169558893	chr3:169558893:A:T	1.54873e-07	-1.08474	-1.28388	4.10034e-05	-0.731014	-1.28066
169558987	chr3:169558987:T:C	1.66856e-07	-1.03467	-1.25943	4.47294e-05	-0.668953	-1.25574
169559183	chr3:169559183:T:C	1.5531e-07	-1.10025	-1.26555	4.09839e-05	-0.750163	-1.26198
169559250	chr3:169559250:T:C	1.55727e-07	-1.08498	-1.27814	4.12347e-05	-0.731281	-1.27476
169559322	chr3:169559322:G:A	1.5601e-07	-1.09857	-1.26273	4.11846e-05	-0.748122	-1.25914
169559652	chr3:169559652:A:C	1.53505e-07	-1.71668	-0.660808	2.69735e-05	-1.71984	-0.710626
169560475	chr3:169560475:A:G	2.04579e-07	-1.06808	-1.02219	5.45673e-05	-0.709999	-1.01589
169560569	chr3:169560569:T:G	2.03169e-07	-1.06951	-1.02767	4.05851e-05	-0.989615	-1.03231
169560867	chr3:169560867:T:C	6.6257e-07	-0.915097	-3.55835e-10	9.28497e-05	-1.19434	-3.55835e-10
169561143	chr3:169561143:A:C	4.36717e-07	-1.55601e-10	-1.33194	7.99627e-05	-1.55601e-10	-1.34376
169561459	chr3:169561459:C:G	7.44227e-07	-1.55601e-10	-0.798878	0.000138111	-1.55601e-10	-0.797268
169561606	chr3:169561606:T:C	1.61563e-07	-1.14931	-1.17701	4.21069e-05	-0.811319	-1.17379
169561653	chr3:169561653:G:T	1.65733e-07	-1.13997	-1.16087	4.32933e-05	-0.799778	-1.15755
169561794	chr3:169561794:G:A	1.49691e-06	-1.55601e-10	-0.100067	0.000283083	-1.55601e-10	-0.0795859
169561938	chr3:169561938:G:A	1.21523e-07	-1.25618	-1.35494	2.0034e-05	-1.37281	-1.35508
169561979	chr3:169561979:C:A	8.72212e-07	-0.640191	-3.55835e-10	0.000406445	0.282124	-3.55835e-10
169562519	chr3:169562519:G:A	3.03868e-07	-1.69463	-3.55835e-10	5.46179e-05	-1.72496	-3.55835e-10
169562584	chr3:169562584:G:A	1.18083e-06	-1.55601e-10	-0.337251	0.000221952	-1.55601e-10	-0.322865
169562825	chr3:169562825:G:A	4.4684e-07	-1.55601e-10	-1.30902	8.38404e-05	-1.55601e-10	-1.29641
169562941	chr3:169562941:A:G	1.3753e-07	-1.72167	-0.765715	2.42406e-05	-1.72403	-0.813267
169563725	chr3:169563725:G:A	2.84363e-07	-1.56797	-0.193002	5.19288e-05	-1.62915	-0.146298
169563889	chr3:169563889:G:A	4.25023e-07	-1.55601e-10	-1.35908	7.87874e-05	-1.55601e-10	-1.35857
169564174	chr3:169564174:T:A	1.98895e-07	-1.14068	-0.977766	4.42932e-05	-0.945081	-0.989414
169564256	chr3:169564256:A:G	4.59708e-07	-1.55601e-10	-1.28063	8.34194e-05	-1.55601e-10	-1.30144
169564829	chr3:169564829:A:ATTT	1.74343e-07	-1.72473	-0.525469	3.50367e-05	-1.72764	-0.441287
169565406	chr3:169565406:A:C	9.23386e-07	-1.55601e-10	-0.583176	0.000175769	-1.55601e-10	-0.556155
169566133	chr3:169566133:C:T	1.52146e-07	-1.12268	-1.2637	3.09433e-05	-1.03644	-1.25673
169566789	chr3:169566789:G:A	3.67871e-07	-1.29857	-0.204918	9.226e-05	-1.01258	-0.188133
169567279	chr3:169567279:T:G	1.52405e-06	-1.55601e-10	-0.0820951	0.000297343	-1.55601e-10	-0.0304383
169567390	chr3:169567390:G:A	3.07989e-06	-1.55601e-10	0.621427	0.000555261	-1.55601e-10	0.594114
169567646	chr3:169567646:C:T	4.84481e-06	-1.55601e-10	1.07444	0.000942907	-1.55601e-10	1.12364
169567669	chr3:169567669:G:T	9.6116e-07	-1.55601e-10	-0.543082	0.00017997	-1.55601e-10	-0.532536
169567751	chr3:169567751:T:C	4.48388e-07	-1.55601e-10	-1.30556	8.52708e-05	-1.55601e-10	-1.27949
169568120	chr3:169568120:G:A	4.76056e-07	-1.55601e-10	-1.24569	8.80517e-05	-1.55601e-10	-1.2474
169568223	chr3:169568223:C:T	8.13316e-08	-1.70355	-1.30914	1.47809e-05	-1.71395	-1.31804
169568478	chr3:169568478:C:A	2.22725e-07	-1.11147	-0.893816	5.87468e-05	-0.765993	-0.886095
169568527	chr3:169568527:G:A	5.75646e-07	-1.19728	0.141547	0.000129984	-1.05152	0.193608
169568960	chr3:169568960:C:A	7.56202e-07	-1.55601e-10	-0.782915	0.000141245	-1.55601e-10	-0.774828
169570372	chr3:169570372:A:T	7.3991e-07	-1.55601e-10	-0.804695	0.000137414	-1.55601e-10	-0.802323
169570522	chr3:169570522:A:C	1.67598e-07	-1.10932	-1.18034	4.418e-05	-0.761832	-1.17522
169570663	chr3:169570663:T:C	4.24274e-07	-1.55601e-10	-1.36084	7.86189e-05	-1.55601e-10	-1.36071
169570703	chr3:169570703:A:G	1.69063e-07	-1.1157	-1.16526	4.44665e-05	-0.770678	-1.15991
169570755	chr3:169570755:C:T	1.6832e-07	-1.10675	-1.17861	4.43809e-05	-0.759061	-1.17345
169571125	chr3:169571125:T:C	1.50516e-07	-1.68763	-0.709523	2.95567e-05	-1.71491	-0.624104
169571335	chr3:169571335:TAA:T	1.68034e-07	-1.09808	-1.18897	4.43782e-05	-0.748648	-1.18393
169571397	chr3:169571397:A:G	1.75594e-07	-1.08974	-1.15331	4.64899e-05	-0.738287	-1.1478
169571668	chr3:169571668:A:G	7.68228e-07	-1.55601e-10	-0.767137	0.000143527	-1.55601e-10	-0.758804
169571701	chr3:169571701:A:G	1.65876e-07	-1.71082	-0.58916	3.06803e-05	-1.72821	-0.573488
169571787	chr3:169571787:G:A	4.66238e-07	-1.55601e-10	-1.26653	8.49284e-05	-1.55601e-10	-1.28352
169571975	chr3:169571975:C:A	6.25576e-07	-1.55601e-10	-0.972551	0.000116746	-1.55601e-10	-0.96532
169571999	chr3:169571999:TTAAAC:T	5.18144e-07	-1.16097	-3.55835e-10	0.000112075	-1.00616	-3.55835e-10
169572016	chr3:169572016:T:C	1.59359e-07	-1.70754	-0.63252	2.93742e-05	-1.72791	-0.617299
169572195	chr3:169572195:T:C	3.16233e-07	-0.995444	-0.659301	8.05135e-05	-0.709009	-0.627891
169572248	chr3:169572248:C:T	1.46948e-07	-1.72378	-0.697364	2.93543e-05	-1.72798	-0.617901
169572282	chr3:169572282:C:T	2.34694e-07	-1.08625	-0.866693	6.23548e-05	-0.733783	-0.858701
169572631	chr3:169572631:C:T	1.36604e-06	-1.55601e-10	-0.19155	0.000252476	-1.55601e-10	-0.194008
169572721	chr3:169572721:C:A	3.22631e-07	-0.846195	-0.788518	6.57896e-05	-0.748762	-0.7901
169572857	chr3:169572857:T:C	2.83637e-07	-1.15354	-0.60999	6.27625e-05	-0.957699	-0.628268
169573236	chr3:169573236:G:A	1.68494e-07	-1.17694	-1.10738	3.73422e-05	-0.987669	-1.11753
169573419	chr3:169573419:T:C	4.36607e-07	-1.55601e-10	-1.33219	8.13515e-05	-1.55601e-10	-1.32654
169573681	chr3:169573681:T:A	6.05738e-07	-1.55601e-10	-1.00478	0.000112992	-1.55601e-10	-0.998005
169573695	chr3:169573695:A:G	6.04725e-07	-1.55601e-10	-1.00645	0.000112802	-1.55601e-10	-0.999692
169573999	chr3:169573999:T:C	4.35788e-07	-1.55601e-10	-1.33407	8.02942e-05	-1.55601e-10	-1.33963
169574054	chr3:169574054:A:G	7.78672e-07	-0.753633	-3.55835e-10	0.00017679	-0.550362	-3.55835e-10
169574380	chr3:169574380:G:C	3.31538e-07	-1.22068	-0.386803	8.43261e-05	-0.926239	-0.364394
169574385	chr3:169574385:G:T	2.99353e-07	-1.7096	-3.55835e-10	5.44434e-05	-1.72816	-3.55835e-10
169574856	chr3:169574856:A:C	3.83932e-07	-1.46076	-3.55835e-10	6.69565e-05	-1.52128	-3.55835e-10
169575485	chr3:169575485:T:C	1.08628e-07	-1.57499	-1.1483	1.92632e-05	-1.63283	-1.1343
169575562	chr3:169575562:C:T	2.94685e-07	-1.72532	-3.55835e-10	5.48266e-05	-1.72115	-3.55835e-10
169576016	chr3:169576016:G:A	4.3747e-07	-1.55601e-10	-1.33022	8.05687e-05	-1.55601e-10	-1.33621
169576028	chr3:169576028:T:A	4.62691e-07	-1.55601e-10	-1.27416	8.68033e-05	-1.55601e-10	-1.26168
169576176	chr3:169576176:C:T	5.36843e-07	-1.55601e-10	-1.12552	9.63906e-05	-1.55601e-10	-1.15692
169576337	chr3:169576337:C:G	3.49342e-07	-1.55517	-3.55835e-10	9.2118e-05	-1.20225	-3.55835e-10
169576880	chr3:169576880:C:A	5.01774e-07	-1.55601e-10	-1.19307	9.35613e-05	-1.55601e-10	-1.18671
169577208	chr3:169577208:C:T	1.38863e-07	-1.70483	-0.77291	2.82141e-05	-1.67774	-0.707767
169577648	chr3:169577648:A:G	2.61465e-07	-1.10304	-0.741879	5.48813e-05	-0.970459	-0.749693
169577895	chr3:169577895:G:A	1.67802e-07	-1.03883	-1.24961	3.35699e-05	-0.960004	-1.25169
169577967	chr3:169577967:A:C	3.76654e-07	-1.02055	-0.459341	0.00010193	-0.605806	-0.495227
169578666	chr3:169578666:G:C	4.65677e-07	-1.55601e-10	-1.26773	8.66966e-05	-1.55601e-10	-1.26291
169579503	chr3:169579503:T:C	3.16844e-07	-1.65281	-3.55835e-10	5.94278e-05	-1.64056	-3.55835e-10
169579545	chr3:169579545:C:G	1.39153e-07	-1.46307	-1.01258	2.83253e-05	-1.38003	-1.00154
169579800	chr3:169579800:C:T	4.04504e-07	-1.04598	-0.362586	0.000108847	-0.637894	-0.397484
169579803	chr3:169579803:C:T	2.43163e-07	-1.66816	-0.249334	4.41775e-05	-1.69374	-0.243371
169580009	chr3:169580009:G:A	1.44351e-07	-1.7078	-0.731178	2.93575e-05	-1.68221	-0.663566
169580020	chr3:169580020:C:A	6.39126e-07	-1.19497	0.243851	0.000167761	-0.893106	0.290324
169580312	chr3:169580312:T:C	2.20086e-06	-1.55601e-10	0.285379	0.000397201	-1.55601e-10	0.259118
169580326	chr3:169580326:G:A	2.2053e-06	-1.55601e-10	0.287396	0.000398004	-1.55601e-10	0.261139
169580750	chr3:169580750:G:A	1.63449e-07	-1.71909	-0.595627	3.33494e-05	-1.69943	-0.518856
169580772	chr3:169580772:T:C	9.12163e-07	-0.595405	-3.55835e-10	0.000432141	0.343427	-3.55835e-10
169581023	chr3:169581023:C:T	4.92796e-07	-1.55601e-10	-1.21113	9.07884e-05	-1.55601e-10	-1.21679
169581033	chr3:169581033:G:A	1.79798e-07	-1.72506	-0.494333	3.3867e-05	-1.72574	-0.477146
169581164	chr3:169581164:A:C	6.02807e-07	-1.00963	-3.55835e-10	0.000126109	-0.888181	-3.55835e-10
169581259	chr3:169581259:T:C	7.61172e-08	-1.72783	-1.35112	1.52936e-05	-1.64311	-1.35477
169581291	chr3:169581291:A:G	2.31996e-07	-1.05119	-0.913316	6.284e-05	-0.64527	-0.939463
169581440	chr3:169581440:CT:C	1.37377e-06	-1.55601e-10	-0.185906	0.000259932	-1.55601e-10	-0.164906
169582152	chr3:169582152:A:C	2.9842e-07	-1.71272	-3.55835e-10	5.60024e-05	-1.69993	-3.55835e-10
169582325	chr3:169582325:A:C	1.76068e-07	-1.27022	-0.970135	3.73599e-05	-1.11543	-0.989295
169582431	chr3:169582431:C:T	3.45014e-07	-0.841537	-0.7261	0.000100102	-0.382025	-0.737108
169582443	chr3:169582443:C:T	7.8232e-07	-1.55601e-10	-0.74896	0.000142098	-1.55601e-10	-0.768806
169582694	chr3:169582694:G:A	9.57713e-07	-1.55601e-10	-0.546675	0.000180406	-1.55601e-10	-0.530115
169583107	chr3:169583107:G:A	9.1911e-07	-1.55601e-10	-0.587817	0.000173056	-1.55601e-10	-0.571706
169583379	chr3:169583379:T:C	1.47871e-07	-1.05733	-1.35755	2.38298e-05	-1.19676	-1.35762
169583715	chr3:169583715:A:C	1.13176e-06	-1.55601e-10	-0.379694	0.000220473	-1.55601e-10	-0.329551
169583758	chr3:169583758:G:A	6.40724e-07	-1.55601e-10	-0.948624	0.00011901	-1.55601e-10	-0.946118
169583844	chr3:169583844:A:T	2.95319e-07	-1.72317	-3.55835e-10	5.44435e-05	-1.72816	-3.55835e-10
169583924	chr3:169583924:A:G	4.38195e-07	-1.55601e-10	-1.32856	8.18042e-05	-1.55601e-10	-1.321
169584301	chr3:169584301:C:G	4.24268e-07	-1.55601e-10	-1.36086	7.86113e-05	-1.55601e-10	-1.36081
169584332	chr3:169584332:G:A	1.01631e-07	-1.65867	-1.1312	1.89601e-05	-1.64132	-1.14166
169584333	chr3:169584333:G:A	1.21433e-07	-1.42084	-1.19102	2.23123e-05	-1.42447	-1.19571
169584337	chr3:169584337:G:A	4.50579e-07	-1.55601e-10	-1.30069	8.43412e-05	-1.55601e-10	-1.29045
169584490	chr3:169584490:A:G	4.01032e-07	-1.41718	-3.55835e-10	7.48003e-05	-1.4105	-3.55835e-10
169584496	chr3:169584496:T:C	4.10843e-07	-1.39301	-3.55835e-10	7.66984e-05	-1.38544	-3.55835e-10
169584716	chr3:169584716:T:C	1.99017e-07	-0.799582	-1.31825	3.12796e-05	-0.963661	-1.3187
169585031	chr3:169585031:G:A	4.96208e-07	-1.55601e-10	-1.20423	9.17141e-05	-1.55601e-10	-1.20665
169585300	chr3:169585300:A:G	4.26026e-07	-1.55601e-10	-1.35672	7.91835e-05	-1.55601e-10	-1.35356
169585330	chr3:169585330:A:G	1.28516e-07	-1.70861	-0.846562	2.25509e-05	-1.70581	-0.903743
169585844	chr3:169585844:G:C	4.88236e-07	-1.55601e-10	-1.22042	9.26851e-05	-1.55601e-10	-1.19612
169585926	chr3:169585926:A:G	4.45965e-07	-1.55601e-10	-1.31098	8.28835e-05	-1.55601e-10	-1.30789
169586153	chr3:169586153:A:G	5.59753e-07	-1.08373	-3.55835e-10	0.000113827	-0.990642	-3.55835e-10
169586283	chr3:169586283:C:T	1.11579e-07	-1.65839	-1.0381	2.14647e-05	-1.61578	-1.04314
169586523	chr3:169586523:C:T	4.46187e-07	-1.55601e-10	-1.31048	8.2926e-05	-1.55601e-10	-1.30738
169586528	chr3:169586528:G:A	1.6186e-06	-1.55601e-10	-0.021909	0.000338167	-1.55601e-10	0.0982153
169587107	chr3:169587107:T:C	8.53666e-08	-1.63569	-1.32858	1.52999e-05	-1.67977	-1.31771
169587133	chr3:169587133:G:A	1.13922e-07	-1.64143	-1.03428	2.20117e-05	-1.59441	-1.03935
169587674	chr3:169587674:G:A	4.46122e-07	-1.55601e-10	-1.31063	8.29141e-05	-1.55601e-10	-1.30752
169587916	chr3:169587916:A:G	1.10499e-07	-1.65531	-1.0509	2.12757e-05	-1.61191	-1.05585
169588167	chr3:169588167:T:C	7.21103e-07	-1.71374	0.883296	0.000135584	-1.71095	0.895213
169588184	chr3:169588184:A:G	5.19223e-07	-1.53645	0.377563	0.000100021	-1.61378	0.493834
169588213	chr3:169588213:A:G	9.36021e-08	-1.70063	-1.17154	1.69339e-05	-1.72148	-1.17452
169588473	chr3:169588473:G:C	4.59312e-07	-1.55601e-10	-1.28149	8.6101e-05	-1.55601e-10	-1.2698
169588808	chr3:169588808:G:A	4.45526e-07	-1.55601e-10	-1.31197	8.27992e-05	-1.55601e-10	-1.30891
169588916	chr3:169588916:G:A	1.81083e-06	-1.55601e-10	0.0903184	0.000380098	-1.55601e-10	0.215106
169589079	chr3:169589079:A:C	4.29417e-07	-1.55601e-10	-1.34879	8.00311e-05	-1.55601e-10	-1.34291
169589092	chr3:169589092:T:C	5.83456e-07	-1.55601e-10	-1.04225	0.000108286	-1.55601e-10	-1.04055
169589127	chr3:169589127:A:G	3.28052e-07	-1.61805	-3.55835e-10	5.6846e-05	-1.68498	-3.55835e-10
169589335	chr3:169589335:A:G	3.55582e-07	-1.67275	0.135282	6.91114e-05	-1.63549	0.145883
169589809	chr3:169589809:C:A	3.09772e-07	-1.67539	-3.55835e-10	6.64933e-05	-1.52822	-3.55835e-10
169590129	chr3:169590129:A:G	9.23652e-07	-1.68788	1.10499	0.000175313	-1.6836	1.12485
169590134	chr3:169590134:T:C	4.74153e-07	-1.55601e-10	-1.24969	8.76084e-05	-1.55601e-10	-1.25245
169590323	chr3:169590323:A:G	1.65391e-07	-1.61226	-0.690652	2.86734e-05	-1.68138	-0.687975
169590613	chr3:169590613:G:A	3.97515e-07	-1.42599	-3.55835e-10	6.70089e-05	-1.5205	-3.55835e-10
169590805	chr3:169590805:A:G	4.8775e-07	-1.59336	0.371941	8.78843e-05	-1.65869	0.409389
169590891	chr3:169590891:C:T	5.03346e-07	-1.55601e-10	-1.18994	9.36653e-05	-1.55601e-10	-1.1856
169591190	chr3:169591190:G:A	5.12157e-07	-1.55601e-10	-1.17259	9.4614e-05	-1.55601e-10	-1.17552
169591373	chr3:169591373:CCTT:C	8.7926e-08	-1.70064	-1.23409	1.57337e-05	-1.72149	-1.24803
169591439	chr3:169591439:G:A	8.89704e-08	-1.6938	-1.22912	1.58654e-05	-1.71786	-1.24333
169591885	chr3:169591885:AACAGT:A	1.05308e-07	-1.70814	-1.04619	1.89414e-05	-1.72477	-1.0592
169592797	chr3:169592797:AATTACATGT:A	4.74395e-07	-1.55601e-10	-1.24918	8.76525e-05	-1.55601e-10	-1.25194
169592819	chr3:169592819:A:G	6.40925e-07	-1.55601e-10	-0.948311	0.000116934	-1.55601e-10	-0.963713
169592947	chr3:169592947:T:G	1.44857e-07	-1.72721	-0.708266	2.6462e-05	-1.72517	-0.724441
169593212	chr3:169593212:A:G	4.55769e-07	-1.55601e-10	-1.28924	8.53917e-05	-1.55601e-10	-1.27807
169593229	chr3:169593229:C:T	2.4495e-07	-1.72397	-0.186197	4.52379e-05	-1.72645	-0.186942
169593440	chr3:169593440:C:T	4.75957e-07	-1.55601e-10	-1.2459	8.79378e-05	-1.55601e-10	-1.24869
169593493	chr3:169593493:A:T	4.55198e-07	-1.55601e-10	-1.29049	8.46663e-05	-1.55601e-10	-1.28661
169593528	chr3:169593528:A:G	4.78673e-07	-1.55601e-10	-1.24021	8.69476e-05	-1.55601e-10	-1.26002
169593747	chr3:169593747:G:A	3.03654e-07	-1.69534	-3.55835e-10	5.67893e-05	-1.68598	-3.55835e-10
169593977	chr3:169593977:C:T	4.58584e-07	-1.55601e-10	-1.28308	8.53377e-05	-1.55601e-10	-1.27871
169594070	chr3:169594070:G:A	3.64425e-07	-1.71387	0.200969	6.76877e-05	-1.72638	0.21596
169594249	chr3:169594249:G:T	2.956e-07	-1.72222	-3.55835e-10	5.45834e-05	-1.7256	-3.55835e-10
169594578	chr3:169594578:G:A	4.59623e-07	-1.55601e-10	-1.28082	8.61959e-05	-1.55601e-10	-1.2687
169594715	chr3:169594715:G:C	4.54764e-07	-1.55601e-10	-1.29145	8.45791e-05	-1.55601e-10	-1.28764
169594823	chr3:169594823:A:G	8.54764e-07	-1.62502	0.964618	0.000162392	-1.6169	0.981589
169594921	chr3:169594921:A:G	4.93874e-07	-1.55601e-10	-1.20894	9.19972e-05	-1.55601e-10	-1.20357
169594967	chr3:169594967:G:C	2.52059e-07	-1.72671	-0.154845	4.99748e-05	-1.72002	-0.0937913
169594978	chr3:169594978:G:A	4.6765e-07	-1.55601e-10	-1.2635	8.70405e-05	-1.55601e-10	-1.25895
169595045	chr3:169595045:G:C	1.28284e-07	-1.45365	-1.10332	2.74471e-05	-1.31895	-1.09412
169595319	chr3:169595319:C:T	3.29556e-07	-1.61348	-3.55835e-10	5.89307e-05	-1.64896	-3.55835e-10
169595820	chr3:169595820:C:T	9.01684e-08	-1.69717	-1.21237	1.60857e-05	-1.7197	-1.22769
169596439	chr3:169596439:T:C	1.11702e-07	-1.63973	-1.05566	2.16067e-05	-1.59175	-1.06057
169596819	chr3:169596819:T:C	1.71555e-07	-1.3895	-0.876819	2.90848e-05	-1.49317	-0.861943
169597241	chr3:169597241:G:A	7.66029e-07	-1.55601e-10	-0.770004	0.000138136	-1.55601e-10	-0.797083
169598232	chr3:169598232:A:G	2.84111e-07	-1.60927	-0.15259	5.82602e-05	-1.57637	-0.0840372
169598245	chr3:169598245:G:A	6.25454e-07	-1.55601e-10	-0.972746	0.000117199	-1.55601e-10	-0.96145
169598377	chr3:169598377:A:G	8.48992e-08	-1.66412	-1.30564	1.63065e-05	-1.63442	-1.29934
169598654	chr3:169598654:G:A	4.26015e-07	-1.55601e-10	-1.35675	7.90184e-05	-1.55601e-10	-1.35564
169599249	chr3:169599249:C:T	4.43505e-07	-1.55601e-10	-1.31652	8.23887e-05	-1.55601e-10	-1.31388
169599281	chr3:169599281:C:T	8.20148e-08	-1.68301	-1.32131	1.4721e-05	-1.72026	-1.31579
169599348	chr3:169599348:T:C	5.59427e-07	-1.55601e-10	-1.08431	0.000104652	-1.55601e-10	-1.07468
169600068	chr3:169600068:C:T	1.39718e-07	-1.72092	-0.750678	2.70225e-05	-1.72484	-0.703814
169600082	chr3:169600082:G:A	8.34513e-08	-1.67374	-1.31322	1.52926e-05	-1.68561	-1.31235
169600161	chr3:169600161:A:G	6.679e-07	-1.72765	0.820563	0.000129973	-1.72826	0.870259
169602140	chr3:169602140:C:T	3.70054e-07	-1.72719	0.229618	6.90696e-05	-1.72809	0.237876
169602145	chr3:169602145:A:G	1.61922e-07	-1.69598	-0.628128	3.02724e-05	-1.66707	-0.648015
169602242	chr3:169602242:A:G	4.31022e-07	-1.55601e-10	-1.34506	7.96714e-05	-1.55601e-10	-1.34741
169602628	chr3:169602628:C:T	1.40994e-07	-1.71966	-0.742847	2.54285e-05	-1.72812	-0.761332
169602677	chr3:169602677:G:A	1.4574e-06	-1.55601e-10	-0.126814	0.000279282	-1.55601e-10	-0.0931023
169602703	chr3:169602703:T:C	7.91166e-07	-1.55601e-10	-0.737716	0.000147281	-1.55601e-10	-0.732981
169602805	chr3:169602805:A:G	4.20481e-07	-1.72786	0.358031	7.86407e-05	-1.72827	0.367834
169603210	chr3:169603210:C:T	4.00442e-07	-1.72806	0.309402	7.48975e-05	-1.72717	0.317968
169603250	chr3:169603250:A:T	4.3456e-07	-1.55601e-10	-1.33689	8.04635e-05	-1.55601e-10	-1.33752
169603384	chr3:169603384:A:G	3.92748e-07	-1.72806	0.290005	7.34581e-05	-1.72718	0.298569
169603409	chr3:169603409:G:A	9.31835e-08	-1.71094	-1.16571	1.72484e-05	-1.7064	-1.1712
169603432	chr3:169603432:G:A	4.31192e-07	-1.55601e-10	-1.34467	7.94326e-05	-1.55601e-10	-1.35042
169603641	chr3:169603641:T:C	4.58762e-07	-1.55601e-10	-1.28269	8.59689e-05	-1.55601e-10	-1.27134
169604205	chr3:169604205:T:C	6.33587e-07	-1.55601e-10	-0.959826	0.000117104	-1.55601e-10	-0.962262
169604225	chr3:169604225:C:T	9.3395e-07	-1.55601e-10	-0.5718	0.000179856	-1.55601e-10	-0.533168
169604324	chr3:169604324:C:T	4.28268e-07	-1.55601e-10	-1.35147	7.97457e-05	-1.55601e-10	-1.34648
169604374	chr3:169604374:C:T	8.03314e-08	-1.6989	-1.32616	1.45598e-05	-1.72603	-1.32102
169604437	chr3:169604437:GT:G	8.86253e-08	-1.71326	-1.21355	1.63457e-05	-1.71921	-1.21215
169604537	chr3:169604537:T:C	8.95833e-08	-1.71637	-1.19969	1.65773e-05	-1.71262	-1.20467
169605170	chr3:169605170:T:C	9.33901e-08	-1.71959	-1.15485	1.72473e-05	-1.71635	-1.16132
169605185	chr3:169605185:T:C	8.45213e-08	-1.61743	-1.35679	1.46189e-05	-1.68504	-1.35797
169605344	chr3:169605344:C:T	4.24309e-07	-1.55601e-10	-1.36076	7.86209e-05	-1.55601e-10	-1.36069
169605551	chr3:169605551:G:A	4.45038e-07	-1.55601e-10	-1.31306	8.2333e-05	-1.55601e-10	-1.31455
169606183	chr3:169606183:G:A	4.53452e-07	-1.55601e-10	-1.29433	8.45302e-05	-1.55601e-10	-1.28822
169606306	chr3:169606306:G:A	3.12428e-07	-1.66685	-3.55835e-10	5.71147e-05	-1.68026	-3.55835e-10
169606434	chr3:169606434:T:A	1.08129e-07	-1.7249	-1.003	2.03613e-05	-1.72824	-0.983447
169606573	chr3:169606573:G:A	4.2432e-07	-1.55601e-10	-1.36073	7.87155e-05	-1.55601e-10	-1.35948
169606622	chr3:169606622:A:G	9.11403e-08	-1.58371	-1.31511	1.82808e-05	-1.50808	-1.31139
169606639	chr3:169606639:C:T	9.29982e-08	-1.56299	-1.31565	1.87365e-05	-1.4829	-1.31195
169606704	chr3:169606704:C:T	4.77593e-07	-1.55601e-10	-1.24246	8.90333e-05	-1.55601e-10	-1.23631
169606793	chr3:169606793:G:A	4.24471e-07	-1.55601e-10	-1.36038	7.86536e-05	-1.55601e-10	-1.36027
169606995	chr3:169606995:C:G	4.78465e-07	-1.70016	0.459518	8.5864e-05	-1.67917	0.406607
169607018	chr3:169607018:G:A	2.94809e-07	-1.7249	-3.55835e-10	5.44674e-05	-1.72772	-3.55835e-10
169607446	chr3:169607446:G:A	9.2052e-08	-1.57886	-1.31001	1.8492e-05	-1.5019	-1.30609
169607489	chr3:169607489:T:G	5.54572e-07	-1.55601e-10	-1.09303	0.000103048	-1.55601e-10	-1.09012
169607781	chr3:169607781:C:T	8.85688e-08	-1.72654	-1.20091	1.64142e-05	-1.71944	-1.20774
169607782	chr3:169607782:A:G	1.32503e-07	-1.72181	-0.80281	2.47372e-05	-1.71043	-0.806582
169607785	chr3:169607785:C:T	1.23561e-07	-1.23365	-1.36084	2.04825e-05	-1.34578	-1.35997
169607833	chr3:169607833:C:T	1.23433e-07	-1.23498	-1.36054	2.04428e-05	-1.34688	-1.36081
169608657	chr3:169608657:C:G	1.0393e-07	-1.70659	-1.06092	1.91246e-05	-1.71395	-1.0604
169608778	chr3:169608778:T:A	1.29276e-07	-1.67853	-0.870747	2.39652e-05	-1.66458	-0.884146
169609344	chr3:169609344:T:C	8.61579e-08	-1.62406	-1.33098	1.56745e-05	-1.65569	-1.3176
169609368	chr3:169609368:T:C	1.65266e-06	-1.55601e-10	-0.00108452	0.000342448	-1.55601e-10	0.110797
169609648	chr3:169609648:C:T	1.3037e-07	-1.65191	-0.888934	2.424e-05	-1.63506	-0.902267
169609734	chr3:169609734:A:T	8.19153e-07	-1.55601e-10	-0.702953	0.000153109	-1.55601e-10	-0.694173
169609929	chr3:169609929:AATTT:A	4.3312e-07	-1.55601e-10	-1.34021	8.0535e-05	-1.55601e-10	-1.33663
169610118	chr3:169610118:C:T	8.45639e-08	-1.62528	-1.34844	1.46527e-05	-1.68997	-1.35072
169610429	chr3:169610429:C:T	4.29343e-07	-1.55601e-10	-1.34897	7.93675e-05	-1.55601e-10	-1.35124
169611282	chr3:169611282:T:G	5.73845e-07	-1.55601e-10	-1.05886	0.000105774	-1.55601e-10	-1.06402
169611311	chr3:169611311:T:C	4.27115e-07	-1.55601e-10	-1.35417	7.93635e-05	-1.55601e-10	-1.35129
169611622	chr3:169611622:G:A	2.93865e-07	-1.7281	-3.55835e-10	5.48048e-05	-1.72155	-3.55835e-10
169611710	chr3:169611710:G:A	8.48277e-08	-1.72815	-1.24245	1.58887e-05	-1.71035	-1.24936
169611888	chr3:169611888:T:C	8.77199e-08	-1.63421	-1.30286	1.60646e-05	-1.66355	-1.28515
169611923	chr3:169611923:A:T	4.37327e-07	-1.55601e-10	-1.33054	8.17355e-05	-1.55601e-10	-1.32184
169612824	chr3:169612824:T:A	9.05381e-08	-1.54676	-1.3587	1.55062e-05	-1.6302	-1.35388
169612856	chr3:169612856:G:A	9.31962e-08	-1.51612	-1.3604	1.57589e-05	-1.6073	-1.36062
169613043	chr3:169613043:T:C	4.28397e-07	-1.55601e-10	-1.35117	7.94092e-05	-1.55601e-10	-1.35071
169613083	chr3:169613083:T:C	9.57707e-08	-1.68372	-1.16555	1.84588e-05	-1.64138	-1.1684
169613376	chr3:169613376:G:A	4.28427e-07	-1.55601e-10	-1.3511	7.94148e-05	-1.55601e-10	-1.35064
169614085	chr3:169614085:T:C	4.83292e-07	-1.55601e-10	-1.2306	9.05473e-05	-1.55601e-10	-1.21945
169614623	chr3:169614623:A:T	3.05182e-07	-1.69031	-3.55835e-10	5.54971e-05	-1.70899	-3.55835e-10
169615916	chr3:169615916:C:A	4.41171e-07	-1.55601e-10	-1.32179	8.21862e-05	-1.55601e-10	-1.31634
169616508	chr3:169616508:G:A	4.56241e-07	-1.55601e-10	-1.2882	8.48522e-05	-1.55601e-10	-1.28441
169616799	chr3:169616799:G:A	7.21778e-07	-0.829505	-3.55835e-10	0.000117059	-0.96265	-3.55835e-10
169617476	chr3:169617476:A:T	8.31464e-08	-1.67342	-1.3172	1.61036e-05	-1.62484	-1.32144
169617622	chr3:169617622:C:T	7.06191e-07	-1.55601e-10	-0.851337	0.000131288	-1.55601e-10	-0.847934
169617645	chr3:169617645:C:T	4.58475e-07	-1.55601e-10	-1.28332	8.44932e-05	-1.55601e-10	-1.28865
169617841	chr3:169617841:T:C	4.29738e-07	-1.55601e-10	-1.34805	7.96855e-05	-1.55601e-10	-1.34724
169618045	chr3:169618045:C:T	4.27922e-07	-1.55601e-10	-1.35228	7.93517e-05	-1.55601e-10	-1.35143
169618265	chr3:169618265:C:T	4.31485e-07	-1.55601e-10	-1.34399	8.00166e-05	-1.55601e-10	-1.34309
169618266	chr3:169618266:G:A	7.75276e-07	-1.55601e-10	-0.758005	0.000145983	-1.55601e-10	-0.741833
169618385	chr3:169618385:G:A	4.4636e-07	-1.55601e-10	-1.3101	8.25632e-05	-1.55601e-10	-1.31176
169618440	chr3:169618440:G:A	4.69925e-07	-1.55601e-10	-1.25865	8.66463e-05	-1.55601e-10	-1.26349
169618955	chr3:169618955:G:A	8.95638e-07	-1.55601e-10	-0.613687	0.000166641	-1.55601e-10	-0.609482
169619002	chr3:169619002:G:C	8.4023e-08	-1.63602	-1.34411	1.63175e-05	-1.59053	-1.34256
169620218	chr3:169620218:T:C	4.37021e-07	-1.55601e-10	-1.33124	8.14167e-05	-1.55601e-10	-1.32574
169620219	chr3:169620219:C:T	4.37021e-07	-1.55601e-10	-1.33124	8.14167e-05	-1.55601e-10	-1.32574
169620512	chr3:169620512:A:G	5.52869e-07	-1.55601e-10	-1.0961	0.000101064	-1.55601e-10	-1.10957
169621202	chr3:169621202:C:G	8.13581e-07	-1.55601e-10	-0.709778	0.000157861	-1.55601e-10	-0.663611
169621252	chr3:169621252:C:T	4.25703e-07	-1.55601e-10	-1.35748	7.8925e-05	-1.55601e-10	-1.35683
169622421	chr3:169622421:A:C	8.22935e-08	-1.66076	-1.34017	1.60056e-05	-1.61544	-1.33695
169623074	chr3:169623074:C:T	4.2428e-07	-1.55601e-10	-1.36083	7.86303e-05	-1.55601e-10	-1.36057
169623083	chr3:169623083:A:G	1.02069e-07	-1.5923	-1.19327	1.76638e-05	-1.67582	-1.17799
169623200	chr3:169623200:G:A	4.46704e-07	-1.55601e-10	-1.30933	8.24249e-05	-1.55601e-10	-1.31344
169623227	chr3:169623227:T:C	1.4148e-07	-1.70519	-0.753873	2.55529e-05	-1.72697	-0.757599
169623296	chr3:169623296:T:C	1.19875e-07	-1.28465	-1.34013	3.03602e-05	-0.975635	-1.33656
169623555	chr3:169623555:C:T	8.18476e-07	-1.55601e-10	-0.703779	0.000152486	-1.55601e-10	-0.69825
169623648	chr3:169623648:T:C	1.45109e-07	-1.39062	-1.04313	3.56857e-05	-1.11573	-1.03485
169623895	chr3:169623895:T:G	8.49332e-08	-1.64177	-1.32758	1.66194e-05	-1.59119	-1.32356
169624408	chr3:169624408:C:A	1.3051e-06	-1.55601e-10	-0.23719	0.000266181	-1.55601e-10	-0.141149
169624458	chr3:169624458:T:C	4.4943e-07	-1.55601e-10	-1.30324	8.29117e-05	-1.55601e-10	-1.30755
169624527	chr3:169624527:C:T	4.47075e-07	-1.55601e-10	-1.3085	8.24937e-05	-1.55601e-10	-1.3126
169624581	chr3:169624581:CT:C	4.62023e-07	-1.55601e-10	-1.27561	8.5451e-05	-1.55601e-10	-1.27738
169624703	chr3:169624703:T:C	3.61981e-07	-1.51963	-3.55835e-10	7.70848e-05	-1.38042	-3.55835e-10
169624758	chr3:169624758:C:T	4.80162e-07	-1.55601e-10	-1.2371	8.83381e-05	-1.55601e-10	-1.24415
169625435	chr3:169625435:G:T	1.13633e-07	-1.42081	-1.25744	2.20088e-05	-1.37764	-1.25624
169625575	chr3:169625575:A:T	4.26706e-07	-1.55601e-10	-1.35513	7.91311e-05	-1.55601e-10	-1.35422
169625830	chr3:169625830:T:C	4.25785e-07	-1.35729	-3.55835e-10	8.55009e-05	-1.2768	-3.55835e-10
169626363	chr3:169626363:T:G	1.3799e-07	-1.72639	-0.757656	2.55585e-05	-1.72316	-0.761199
169626929	chr3:169626929:A:G	8.92187e-08	-1.71558	-1.20455	1.65102e-05	-1.70753	-1.21381
169627409	chr3:169627409:A:T	2.39159e-07	-1.71137	-0.222723	4.66542e-05	-1.68257	-0.199992
169627533	chr3:169627533:A:C	4.40532e-07	-1.55601e-10	-1.32324	8.11308e-05	-1.55601e-10	-1.32926
169627809	chr3:169627809:G:A	1.5008e-07	-1.72827	-0.671779	2.80711e-05	-1.71497	-0.675618
169627830	chr3:169627830:A:G	1.60271e-07	-0.974056	-1.3603	3.09431e-05	-0.933279	-1.35989
169627879	chr3:169627879:A:G	1.05898e-07	-1.71607	-1.03267	1.92314e-05	-1.72462	-1.04416
169627986	chr3:169627986:C:T	4.32418e-07	-1.55601e-10	-1.34183	8.00437e-05	-1.55601e-10	-1.34275
169627987	chr3:169627987:G:A	4.6192e-07	-1.55601e-10	-1.27583	8.43892e-05	-1.55601e-10	-1.28988
169628036	chr3:169628036:C:T	2.17827e-07	-1.48133	-0.546193	4.40507e-05	-1.38688	-0.553101
169628636	chr3:169628636:C:T	4.53275e-07	-1.29472	-3.55835e-10	9.27756e-05	-1.19514	-3.55835e-10
169628750	chr3:169628750:A:T	1.01304e-07	-1.54544	-1.24766	1.8453e-05	-1.55706	-1.25304
169628760	chr3:169628760:A:T	4.27058e-07	-1.55601e-10	-1.3543	7.90305e-05	-1.55601e-10	-1.35549
169629601	chr3:169629601:G:A	7.30259e-07	-0.817824	-3.55835e-10	0.000150886	-0.708802	-3.55835e-10
169629611	chr3:169629611:G:A	7.71799e-07	-1.55601e-10	-0.7625	0.000139709	-1.55601e-10	-0.785765
169629844	chr3:169629844:C:T	3.08804e-07	-1.67852	-3.55835e-10	5.53561e-05	-1.71154	-3.55835e-10
169629946	chr3:169629946:GT:G	7.27565e-07	-1.55601e-10	-0.821521	0.000135435	-1.55601e-10	-0.816829
169630044	chr3:169630044:C:T	8.97802e-08	-1.6693	-1.24456	1.627e-05	-1.67964	-1.25636
169630215	chr3:169630215:A:G	2.98008e-07	-1.7141	-3.55835e-10	5.99286e-05	-1.63217	-3.55835e-10
169630288	chr3:169630288:C:A	5.89251e-07	-0.989986	-0.0423851	9.50959e-05	-1.159	-0.011438
169630946	chr3:169630946:T:C	4.73268e-07	-1.55601e-10	-1.25156	8.79988e-05	-1.55601e-10	-1.248
169631156	chr3:169631156:T:G	3.64682e-07	-1.7281	0.2159	6.88596e-05	-1.71354	0.220285
169631352	chr3:169631352:A:G	1.08923e-06	-1.55601e-10	-0.418001	0.000203024	-1.55601e-10	-0.412001
169631381	chr3:169631381:A:T	1.46188e-07	-1.40725	-1.01907	2.643e-05	-1.42706	-1.02377
169631567	chr3:169631567:C:T	3.39215e-07	-1.58459	-3.55835e-10	6.37926e-05	-1.56969	-3.55835e-10
169631743	chr3:169631743:A:G	1.29756e-06	-1.55601e-10	-0.242982	0.000247959	-1.55601e-10	-0.212061
169632037	chr3:169632037:G:T	4.2562e-07	-1.55601e-10	-1.35768	7.87893e-05	-1.55601e-10	-1.35855
169632218	chr3:169632218:ATGTT:A	1.05366e-07	-1.71529	-1.03849	1.90098e-05	-1.72778	-1.05259
169632235	chr3:169632235:G:A	8.72767e-08	-1.68476	-1.25738	1.58404e-05	-1.69341	-1.26935
169632327	chr3:169632327:C:A	5.44521e-07	-1.55601e-10	-1.11132	0.000100992	-1.55601e-10	-1.11028
169632513	chr3:169632513:G:A	6.92141e-07	-1.55601e-10	-0.871433	0.000131394	-1.55601e-10	-0.847122
169632851	chr3:169632851:T:C	7.30674e-07	-1.55601e-10	-0.817256	0.000136013	-1.55601e-10	-0.81257
169632945	chr3:169632945:C:T	1.39987e-07	-1.40899	-1.06068	2.53454e-05	-1.42776	-1.06497
169633052	chr3:169633052:C:G	1.49956e-07	-1.29781	-1.10307	3.13326e-05	-1.17641	-1.10426
169633205	chr3:169633205:G:A	2.99491e-07	-1.70914	-3.55835e-10	6.0629e-05	-1.62055	-3.55835e-10
169633966	chr3:169633966:C:T	4.55719e-07	-1.55601e-10	-1.28935	8.3335e-05	-1.55601e-10	-1.30246
169633989	chr3:169633989:C:T	9.08681e-08	-1.69695	-1.20487	1.6447e-05	-1.70441	-1.22077
169634538	chr3:169634538:A:G	2.44469e-07	-1.43507	-0.47706	5.03075e-05	-1.32141	-0.485764
169634670	chr3:169634670:T:C	8.01307e-08	-1.70798	-1.31959	1.48308e-05	-1.71426	-1.31436
169635037	chr3:169635037:A:G	2.96517e-07	-1.71912	-3.55835e-10	5.91234e-05	-1.6457	-3.55835e-10
169635170	chr3:169635170:G:A	8.90164e-08	-1.56278	-1.35962	1.628e-05	-1.57512	-1.36027
169635174	chr3:169635174:G:A	4.24273e-07	-1.55601e-10	-1.36085	7.86125e-05	-1.55601e-10	-1.36079
169635315	chr3:169635315:A:G	1.04438e-07	-1.57429	-1.18834	1.99898e-05	-1.54033	-1.18978
169635698	chr3:169635698:C:T	8.13867e-08	-1.67364	-1.33837	1.537e-05	-1.65408	-1.33882
169636149	chr3:169636149:C:T	9.83402e-08	-1.63837	-1.18442	1.73234e-05	-1.68392	-1.18934
169636178	chr3:169636178:G:A	3.65617e-07	-1.41661	-0.0930291	7.10397e-05	-1.36118	-0.10091
169636250	chr3:169636250:C:T	4.24965e-07	-1.55601e-10	-1.35922	7.87714e-05	-1.55601e-10	-1.35877
169636444	chr3:169636444:T:C	4.40712e-07	-1.55601e-10	-1.32283	8.13455e-05	-1.55601e-10	-1.32662
169636617	chr3:169636617:T:C	8.1509e-08	-1.69846	-1.31205	1.46395e-05	-1.7219	-1.3197
169636622	chr3:169636622:A:G	8.14316e-08	-1.69003	-1.32143	1.45725e-05	-1.71776	-1.32842
169636710	chr3:169636710:G:C	3.3363e-07	-1.3146	-0.286592	5.56921e-05	-1.44785	-0.257636
169636874	chr3:169636874:C:G	8.00315e-08	-1.71202	-1.31678	1.48933e-05	-1.71514	-1.30927
169636922	chr3:169636922:C:T	2.96e-07	-1.72086	-3.55835e-10	5.50334e-05	-1.71738	-3.55835e-10
169637061	chr3:169637061:C:T	9.63365e-08	-1.68397	-1.15941	1.73038e-05	-1.70932	-1.16507
169637231	chr3:169637231:T:C	1.416e-07	-1.37701	-1.0812	2.84929e-05	-1.27932	-1.09635
169637294	chr3:169637294:A:G	1.24199e-05	-1.72698	3.74281	0.00253948	-1.72588	3.84027
169637901	chr3:169637901:C:T	6.6961e-07	-1.55601e-10	-0.904529	0.000124309	-1.55601e-10	-0.902553
169638197	chr3:169638197:C:T	1.49758e-06	-1.55601e-10	-0.0996204	0.000294405	-1.55601e-10	-0.0403676
169638847	chr3:169638847:C:T	9.09395e-07	-1.72128	1.12283	0.000175248	-1.71725	1.15812
169638999	chr3:169638999:CTGTT:C	2.68372e-07	-1.62194	-0.196911	5.20863e-05	-1.60844	-0.163984
169639066	chr3:169639066:G:A	6.77535e-07	-1.55601e-10	-0.892762	0.000125814	-1.55601e-10	-0.890522
169639444	chr3:169639444:C:T	4.49664e-07	-1.55601e-10	-1.30272	8.33071e-05	-1.55601e-10	-1.30279
169639885	chr3:169639885:G:C	6.70324e-07	-0.903462	-3.55835e-10	0.000155304	-0.679942	-3.55835e-10
169640354	chr3:169640354:A:T	2.45601e-07	-1.53024	-0.377273	4.8347e-05	-1.50518	-0.341744
169640414	chr3:169640414:A:G	3.2502e-07	-1.32115	-0.306181	6.3565e-05	-1.29116	-0.282102
169640731	chr3:169640731:A:C	6.69081e-07	-1.55601e-10	-0.905318	0.0001248	-1.55601e-10	-0.898613
169641110	chr3:169641110:C:A	7.72098e-08	-1.70559	-1.35911	1.43147e-05	-1.70548	-1.35856
169641331	chr3:169641331:C:G	1.15487e-05	-1.55601e-10	1.9431	0.0021775	-1.55601e-10	1.96061
169641564	chr3:169641564:A:G	6.29966e-07	-0.440019	-0.525538	0.000123851	-0.4008	-0.505442
```
