## Supplementary material for "Characterization of shared and ancestry-specific signals driving complex traits using multi-ancestry fine-mapping": susiex_nc3.cs80.cs

```
CS_ID	SNP	BP	REF_ALLELE	ALT_ALLELE	REF_FRQ	BETA	SE	-LOG10P	CS_PIP	OVRL_PIP
1	chr3:169140438:T:C	169140438	C,C	T,T	1,1	inf,inf	inf,inf	7.52211,0.217171	0.291484	0.291732
1	chr3:169128913:C:T	169128913	T,T	C,C	1,1	inf,-inf	inf,inf	6.89055,0.411154	0.0751779	0.0756591
1	chr3:169143280:T:A	169143280	A,A	T,T	1,1	inf,inf	inf,inf	6.5659,0.313214	0.0418335	0.0420099
1	chr3:169141218:T:C	169141218	C,C	T,T	1,1	inf,inf	inf,inf	6.53413,0.25513	0.036315	0.0364795
1	chr3:169137845:T:C	169137845	C,C	T,T	1,1	inf,inf	inf,inf	6.47785,0.290292	0.033556	0.0337195
1	chr3:169109464:G:C	169109464	C,C	G,G	1,1	inf,-inf	inf,inf	6.17856,0.700276	0.0212872	0.0216246
1	chr3:169101585:C:T	169101585	T,T	C,C	1,1	inf,-inf	inf,inf	6.11183,0.763991	0.0203948	0.0207423
1	chr3:169105336:C:T	169105336	T,T	C,C	1,1	inf,-inf	inf,inf	6.08749,0.775516	0.0197021	0.0200485
1	chr3:169147363:C:T	169147363	T,T	C,C	1,1	inf,inf	inf,inf	6.31389,0.196235	0.019618	0.0199574
1	chr3:169106377:T:C	169106377	C,C	T,T	1,1	inf,-inf	inf,inf	6.05201,0.811934	0.0193279	0.0196814
1	chr3:169097586:G:T	169097586	T,T	G,G	1,1	inf,-inf	inf,inf	6.05769,0.766703	0.0182091	0.0185437
1	chr3:169108123:T:C	169108123	C,C	T,T	1,1	inf,-inf	inf,inf	6.04225,0.744265	0.0170859	0.0174071
1	chr3:169109445:A:G	169109445	G,G	A,A	1,1	inf,inf	inf,inf	6.53299,0.00951622	0.0170631	0.0178927
1	chr3:169124805:C:G	169124805	G,G	C,C	1,1	inf,inf	inf,inf	6.52378,0.0371127	0.0168619	0.0176931
1	chr3:169120161:C:A	169120161	A,A	C,C	1,1	inf,inf	inf,inf	6.52384,0.0269878	0.0167979	0.0176254
1	chr3:169124555:ATAT:A	169124555	A,A	ATAT,ATAT	1,1	inf,inf	inf,inf	6.5216,0.0103334	0.0166405	0.0174587
1	chr3:169101855:T:G	169101855	G,G	T,T	1,1	inf,inf	inf,inf	6.49329,0.00707007	0.0156974	0.0164929
1	chr3:169097311:T:C	169097311	C,C	T,T	1,1	inf,-inf	inf,inf	5.99531,0.754157	0.0156709	0.0159852
1	chr3:169109234:G:A	169109234	A,A	G,G	1,1	inf,inf	inf,inf	6.48624,0.00244202	0.0154536	0.0162423
1	chr3:169098073:C:G	169098073	G,G	C,C	1,1	inf,-inf	inf,inf	6.46485,0.012789	0.0147606	0.015529
1	chr3:169113281:C:T	169113281	T,T	C,C	1,1	inf,-inf	inf,inf	5.93831,0.739946	0.0135764	0.0138716
1	chr3:169128732:C:T	169128732	T,T	C,C	1,1	inf,-inf	inf,inf	6.10843,0.342122	0.0130662	0.0133121
1	chr3:169126025:T:C	169126025	C,C	T,T	1,1	inf,-inf	inf,inf	6.11692,0.301152	0.0126325	0.0128709
1	chr3:169136105:A:G	169136105	G,G	A,A	1,1	-inf,inf	inf,inf	6.18044,0.43536	0.0115791	0.0134509
1	chr3:169127630:T:G	169127630	G,G	T,T	1,1	inf,-inf	inf,inf	6.0302,0.326868	0.0108552	0.0110829
2	chr3:169330802:C:T	169330802	NA,T	NA,C	NA,1	NA,-inf	NA,inf	NA,3.78515	0.020991	0.0631943
2	chr3:169333221:A:T	169333221	NA,T	NA,A	NA,1	NA,-inf	NA,inf	NA,3.77106	0.0204629	0.0615646
2	chr3:169357451:C:T	169357451	T,T	C,C	1,1	-inf,-inf	inf,inf	1.61975,3.44342	0.019211	0.0524918
2	chr3:169272510:A:T	169272510	NA,T	NA,A	NA,1	NA,-inf	NA,inf	NA,3.21187	0.0174835	0.037891
2	chr3:169485395:A:G	169485395	G,G	A,A	1,1	inf,inf	inf,inf	3.23492,0.711217	0.0128791	0.0154962
2	chr3:169485174:G:A	169485174	A,A	G,G	1,1	inf,inf	inf,inf	3.24993,0.689683	0.0128593	0.0154727
2	chr3:169481316:G:A	169481316	A,A	G,G	1,1	inf,inf	inf,inf	3.19832,0.751872	0.0126365	0.0152138
2	chr3:169484760:G:T	169484760	T,T	G,G	1,1	inf,inf	inf,inf	3.19104,0.704903	0.0117047	0.0141172
2	chr3:169483499:A:C	169483499	C,C	A,A	1,1	inf,inf	inf,inf	3.21024,0.672446	0.0115169	0.0138959
2	chr3:169482779:T:C	169482779	C,C	T,T	1,1	inf,inf	inf,inf	3.15777,0.730259	0.0112551	0.0135887
2	chr3:169484838:T:C	169484838	C,C	T,T	1,1	inf,inf	inf,inf	3.19266,0.677611	0.0112146	0.0135411
2	chr3:169482432:A:C	169482432	C,C	A,A	1,1	inf,inf	inf,inf	3.14383,0.739642	0.011089	0.0133937
2	chr3:169484396:AT:A	169484396	A,A	AT,AT	1,1	inf,inf	inf,inf	3.16611,0.684027	0.0106797	0.0129105
2	chr3:169481958:G:A	169481958	A,A	G,G	1,1	inf,inf	inf,inf	3.12867,0.720212	0.0104185	0.0126038
2	chr3:169483180:C:A	169483180	A,A	C,C	1,1	inf,inf	inf,inf	3.16511,0.641639	0.010014	0.0121262
2	chr3:169229722:T:G	169229722	NA,G	NA,T	NA,1	NA,-inf	NA,inf	NA,2.94653	0.0099802	0.0215073
2	chr3:169258137:T:C	169258137	NA,C	NA,T	NA,1	NA,-inf	NA,inf	NA,2.94812	0.00995431	0.021489
2	chr3:169484425:C:T	169484425	T,T	C,C	1,1	inf,inf	inf,inf	3.08943,0.72139	0.00963764	0.0116826
2	chr3:169483024:T:G	169483024	G,G	T,T	1,1	inf,inf	inf,inf	3.09633,0.711488	0.00961745	0.0116591
2	chr3:168943705:C:A	168943705	NA,A	NA,C	NA,1	NA,-inf	NA,inf	NA,2.86607	0.00955095	0.0202154
2	chr3:169483214:T:A	169483214	A,A	T,T	1,1	inf,inf	inf,inf	3.0964,0.699965	0.00946181	0.0114746
2	chr3:169483139:G:A	169483139	A,A	G,G	1,1	inf,inf	inf,inf	3.08804,0.674232	0.00893646	0.0108535
2	chr3:169242899:CT:C	169242899	NA,C	NA,CT	NA,1	NA,-inf	NA,inf	NA,2.81054	0.00770905	0.0166146
2	chr3:169263989:GA:G	169263989	G,NA	GA,NA	1,NA	inf,NA	inf,NA	2.4746,NA	0.00757673	0.0156629
2	chr3:169226836:A:G	169226836	G,NA	A,NA	1,NA	inf,NA	inf,NA	3.08927,NA	0.00753381	0.0157728
2	chr3:169270760:A:G	169270760	G,G	A,A	1,1	-inf,inf	inf,inf	1.79767,1.56767	0.00585232	0.0122566
2	chr3:169350289:C:A	169350289	NA,A	NA,C	NA,1	NA,-inf	NA,inf	NA,3.00212	0.00569152	0.0158786
2	chr3:169352778:C:T	169352778	NA,T	NA,C	NA,1	NA,-inf	NA,inf	NA,3.00014	0.00567173	0.0158215
2	chr3:169481021:G:A	169481021	A,A	G,G	1,1	inf,inf	inf,inf	2.69973,0.947285	0.00521218	0.00674313
2	chr3:169366788:A:C	169366788	NA,C	NA,A	NA,1	NA,-inf	NA,inf	NA,2.76135	0.00378407	0.0103465
2	chr3:169487447:G:A	169487447	A,A	G,G	1,1	inf,inf	inf,inf	2.8216,0.501676	0.00377508	0.00483579
2	chr3:169637294:A:G	169637294	G,G	A,A	1,1	-inf,inf	inf,inf	0.000369553,3.07678	0.0032421	0.00660113
2	chr3:169362397:T:G	169362397	G,G	T,T	1,1	-inf,-inf	inf,inf	1.67557,2.35331	0.00315347	0.00812052
2	chr3:169040675:C:T	169040675	NA,T	NA,C	NA,1	NA,inf	NA,inf	NA,2.33308	0.00307256	0.00639112
2	chr3:169207459:A:G	169207459	NA,G	NA,A	NA,1	NA,-inf	NA,inf	NA,2.30069	0.00298107	0.00641219
2	chr3:169641331:C:G	169641331	NA,G	NA,C	NA,1	NA,inf	NA,inf	NA,2.12786	0.00288995	0.00588705
2	chr3:169487594:A:G	169487594	G,G	A,A	1,1	inf,inf	inf,inf	2.67857,0.570727	0.00281984	0.00376551
2	chr3:169012498:T:A	169012498	NA,A	NA,T	NA,1	NA,-inf	NA,inf	NA,2.18652	0.0026519	0.00565185
2	chr3:169009043:C:T	169009043	NA,T	NA,C	NA,1	NA,-inf	NA,inf	NA,2.17132	0.00257752	0.00549305
2	chr3:169486133:ACT:A	169486133	A,A	ACT,ACT	1,1	inf,inf	inf,inf	2.62732,0.574567	0.00257052	0.00343979
2	chr3:169482685:T:C	169482685	C,C	T,T	1,1	inf,inf	inf,inf	2.62831,0.563592	0.00253451	0.00339412
2	chr3:169031016:G:A	169031016	A,A	G,G	1,1	-inf,inf	inf,inf	1.5403,3.03181	0.00237235	0.00513266
2	chr3:169027160:C:T	169027160	T,T	C,C	1,1	-inf,inf	inf,inf	1.51116,3.00663	0.00223488	0.00483081
2	chr3:169328767:G:C	169328767	C,C	G,G	1,1	-inf,-inf	inf,inf	0.272877,3.18779	0.0022296	0.00576483
2	chr3:168848001:A:C	168848001	NA,C	NA,A	NA,1	NA,-inf	NA,inf	NA,2.03165	0.00204877	0.00435548
2	chr3:169389272:T:C	169389272	NA,C	NA,T	NA,1	NA,inf	NA,inf	NA,1.94696	0.00191627	0.0040976
2	chr3:169534839:A:G	169534839	NA,G	NA,A	NA,1	NA,-inf	NA,inf	NA,1.90395	0.00189647	0.004009
2	chr3:168881252:G:A	168881252	NA,A	NA,G	NA,1	NA,-inf	NA,inf	NA,1.88055	0.00181632	0.00382066
2	chr3:168847024:A:C	168847024	NA,C	NA,A	NA,1	NA,-inf	NA,inf	NA,1.95851	0.00178916	0.00380207
2	chr3:168819982:T:C	168819982	NA,C	NA,T	NA,1	NA,inf	NA,inf	NA,1.92696	0.00176921	0.00372864
2	chr3:169401905:G:T	169401905	NA,T	NA,G	NA,1	NA,inf	NA,inf	NA,1.90407	0.00176855	0.00378043
2	chr3:169395237:C:A	169395237	NA,A	NA,C	NA,1	NA,inf	NA,inf	NA,1.90254	0.00176335	0.0037693
2	chr3:169393701:A:G	169393701	NA,G	NA,A	NA,1	NA,inf	NA,inf	NA,1.90028	0.00175572	0.00375296
2	chr3:169396114:C:T	169396114	NA,T	NA,C	NA,1	NA,-inf	NA,inf	NA,1.91144	0.00165076	0.00349622
2	chr3:168991035:T:A	168991035	A,NA	T,NA	1,NA	-inf,NA	inf,NA	1.43972,NA	0.0016358	0.00335698
2	chr3:169359731:A:G	169359731	NA,G	NA,A	NA,1	NA,-inf	NA,inf	NA,1.90291	0.00161058	0.00348006
2	chr3:169367782:G:C	169367782	NA,C	NA,G	NA,1	NA,-inf	NA,inf	NA,1.9003	0.00160291	0.00346338
2	chr3:168836771:G:A	168836771	NA,A	NA,G	NA,1	NA,-inf	NA,inf	NA,1.89559	0.0015907	0.00337151
2	chr3:169053688:A:G	169053688	NA,G	NA,A	NA,1	NA,-inf	NA,inf	NA,1.81286	0.00154509	0.00323481
2	chr3:169006094:C:T	169006094	NA,T	NA,C	NA,1	NA,inf	NA,inf	NA,1.95483	0.00151672	0.00316183
2	chr3:168650594:C:T	168650594	NA,T	NA,C	NA,1	NA,-inf	NA,inf	NA,1.83973	0.00148167	0.00314413
2	chr3:169233483:T:C	169233483	C,NA	T,NA	1,NA	inf,NA	inf,NA	2.29574,NA	0.00147153	0.00308399
2	chr3:169336994:T:C	169336994	NA,C	NA,T	NA,1	NA,-inf	NA,inf	NA,2.12275	0.00147068	0.00372343
2	chr3:169397291:G:A	169397291	A,NA	G,NA	1,NA	-inf,NA	inf,NA	1.59311,NA	0.00146934	0.00298664
2	chr3:169040558:C:T	169040558	NA,T	NA,C	NA,1	NA,inf	NA,inf	NA,1.74196	0.00146668	0.00304785
2	chr3:168847380:G:A	168847380	NA,A	NA,G	NA,1	NA,-inf	NA,inf	NA,1.83043	0.00144824	0.00307563
2	chr3:169336728:A:T	169336728	NA,T	NA,A	NA,1	NA,-inf	NA,inf	NA,2.10953	0.00143784	0.00363715
2	chr3:169341977:C:T	169341977	T,T	C,C	1,1	-inf,-inf	inf,inf	0.452109,2.87929	0.00142817	0.0037613
2	chr3:168966456:C:T	168966456	NA,T	NA,C	NA,1	NA,-inf	NA,inf	NA,1.76028	0.00139764	0.00294571
2	chr3:169531670:C:T	169531670	NA,T	NA,C	NA,1	NA,-inf	NA,inf	NA,1.73753	0.00138608	0.00292838
2	chr3:168787906:A:C	168787906	NA,C	NA,A	NA,1	NA,inf	NA,inf	NA,1.79867	0.00137936	0.00288923
2	chr3:168712461:A:C	168712461	NA,C	NA,A	NA,1	NA,inf	NA,inf	NA,1.78631	0.00137097	0.0028822
2	chr3:169402450:G:A	169402450	NA,A	NA,G	NA,1	NA,-inf	NA,inf	NA,1.78524	0.00131908	0.0027864
2	chr3:169386043:T:C	169386043	C,C	T,T	1,1	inf,-inf	inf,inf	1.82033,1.06775	0.0013108	0.00254114
2	chr3:169239152:T:C	169239152	C,C	T,T	1,1	-inf,inf	inf,inf	1.42886,1.71642	0.00126405	0.0026135
2	chr3:169567646:C:T	169567646	NA,T	NA,C	NA,1	NA,-inf	NA,inf	NA,1.67211	0.00124505	0.00256601
2	chr3:169505810:C:T	169505810	NA,T	NA,C	NA,1	NA,-inf	NA,inf	NA,1.68817	0.00121983	0.00252372
2	chr3:169530194:G:T	169530194	NA,T	NA,G	NA,1	NA,-inf	NA,inf	NA,1.6614	0.00120573	0.00254276
2	chr3:168989411:C:T	168989411	NA,T	NA,C	NA,1	NA,inf	NA,inf	NA,1.81036	0.00116438	0.00241814
2	chr3:169263318:C:T	169263318	NA,T	NA,C	NA,1	NA,inf	NA,inf	NA,1.62737	0.00116023	0.00240109
2	chr3:168855622:A:G	168855622	NA,G	NA,A	NA,1	NA,-inf	NA,inf	NA,1.71923	0.00115311	0.00244742
2	chr3:169376004:G:A	169376004	A,A	G,G	1,1	inf,-inf	inf,inf	1.8299,0.976628	0.0011429	0.00221424
2	chr3:169056354:G:A	169056354	NA,A	NA,G	NA,1	NA,inf	NA,inf	NA,1.80694	0.00113767	0.00236484
2	chr3:169039523:C:T	169039523	NA,T	NA,C	NA,1	NA,inf	NA,inf	NA,1.80583	0.00113506	0.00235935
2	chr3:169259116:G:T	169259116	T,T	G,G	1,1	-inf,inf	inf,inf	1.77663,1.21443	0.00113412	0.00240551
2	chr3:168979938:CTTTAG:C	168979938	NA,C	NA,CTTTAG	NA,1	NA,inf	NA,inf	NA,1.78675	0.00112012	0.00232587
2	chr3:169179804:T:C	169179804	NA,C	NA,T	NA,1	NA,-inf	NA,inf	NA,1.74498	0.00110486	0.00235939
2	chr3:168737681:T:C	168737681	NA,C	NA,T	NA,1	NA,inf	NA,inf	NA,1.66601	0.00109939	0.00231085
2	chr3:169096395:C:T	169096395	NA,T	NA,C	NA,1	NA,-inf	NA,inf	NA,1.61875	0.00109848	0.0022809
2	chr3:169335699:A:T	169335699	NA,T	NA,A	NA,1	NA,-inf	NA,inf	NA,1.94347	0.00109173	0.00272659
2	chr3:169089313:C:T	169089313	NA,T	NA,C	NA,1	NA,inf	NA,inf	NA,1.70026	0.00108658	0.00226715
2	chr3:168729343:T:A	168729343	NA,A	NA,T	NA,1	NA,inf	NA,inf	NA,1.65764	0.001083	0.00227626
2	chr3:168996018:G:A	168996018	NA,A	NA,G	NA,1	NA,-inf	NA,inf	NA,1.68314	0.00107432	0.00227392
2	chr3:168655574:TG:T	168655574	NA,T	NA,TG	NA,1	NA,inf	NA,inf	NA,1.64946	0.00107381	0.00225702
2	chr3:168863381:A:G	168863381	G,NA	A,NA	1,NA	inf,NA	inf,NA	1.63566,NA	0.00107303	0.00212968
2	chr3:168695382:C:G	168695382	NA,G	NA,C	NA,1	NA,inf	NA,inf	NA,1.62294	0.00106303	0.00220946
2	chr3:169220578:G:A	169220578	A,A	G,G	1,1	-inf,inf	inf,inf	1.36595,1.68437	0.00106116	0.0021948
2	chr3:169040284:C:T	169040284	NA,T	NA,C	NA,1	NA,inf	NA,inf	NA,1.76418	0.0010541	0.00219144
2	chr3:169038893:G:A	169038893	NA,A	NA,G	NA,1	NA,inf	NA,inf	NA,1.76163	0.00104918	0.00218111
2	chr3:169039053:G:T	169039053	NA,T	NA,G	NA,1	NA,inf	NA,inf	NA,1.75976	0.00104574	0.00217397
2	chr3:169288647:A:G	169288647	NA,G	NA,A	NA,1	NA,-inf	NA,inf	NA,1.7371	0.00104495	0.00232702
2	chr3:168827910:G:A	168827910	NA,A	NA,G	NA,1	NA,-inf	NA,inf	NA,1.64919	0.00104033	0.00220686
2	chr3:168729129:C:T	168729129	NA,T	NA,C	NA,1	NA,inf	NA,inf	NA,1.63126	0.00103238	0.00216966
2	chr3:169232075:T:C	169232075	C,C	T,T	1,1	-inf,inf	inf,inf	1.39359,1.63603	0.00102432	0.00211804
2	chr3:169405660:T:G	169405660	NA,G	NA,T	NA,1	NA,-inf	NA,inf	NA,1.64649	0.00102337	0.00216102
2	chr3:169045465:A:G	169045465	NA,G	NA,A	NA,1	NA,inf	NA,inf	NA,1.74488	0.0010188	0.00211814
2	chr3:169054091:G:A	169054091	NA,A	NA,G	NA,1	NA,inf	NA,inf	NA,1.74412	0.00101743	0.00211527
2	chr3:169018798:C:T	169018798	NA,T	NA,C	NA,1	NA,-inf	NA,inf	NA,1.65528	0.00101704	0.00215321
2	chr3:169054246:G:A	169054246	NA,A	NA,G	NA,1	NA,inf	NA,inf	NA,1.74283	0.00101513	0.00211052
2	chr3:169046807:T:C	169046807	NA,C	NA,T	NA,1	NA,inf	NA,inf	NA,1.74262	0.00101477	0.00210976
2	chr3:168640793:AAACT:A	168640793	NA,A	NA,AAACT	NA,1	NA,-inf	NA,inf	NA,1.57147	0.00101433	0.00211573
2	chr3:169053905:A:G	169053905	NA,G	NA,A	NA,1	NA,inf	NA,inf	NA,1.74234	0.00101428	0.00210875
2	chr3:169040909:T:C	169040909	NA,C	NA,T	NA,1	NA,inf	NA,inf	NA,1.74234	0.00101428	0.00210875
2	chr3:169046527:C:T	169046527	NA,T	NA,C	NA,1	NA,inf	NA,inf	NA,1.74234	0.00101428	0.00210875
2	chr3:169042621:A:AT	169042621	NA,AT	NA,A	NA,1	NA,inf	NA,inf	NA,1.742	0.00101365	0.00210744
2	chr3:168736850:T:C	168736850	NA,C	NA,T	NA,1	NA,inf	NA,inf	NA,1.62005	0.0010113	0.00212533
2	chr3:169050247:T:G	169050247	NA,G	NA,T	NA,1	NA,inf	NA,inf	NA,1.73989	0.00100994	0.00209973
2	chr3:169047512:T:C	169047512	NA,C	NA,T	NA,1	NA,inf	NA,inf	NA,1.73962	0.00100944	0.00209866
2	chr3:169042624:A:T	169042624	NA,T	NA,A	NA,1	NA,inf	NA,inf	NA,1.7396	0.00100939	0.0020986
2	chr3:169053066:C:T	169053066	NA,T	NA,C	NA,1	NA,inf	NA,inf	NA,1.73722	0.00100591	0.00209136
2	chr3:169013315:C:T	169013315	NA,T	NA,C	NA,1	NA,-inf	NA,inf	NA,1.64976	0.00100396	0.00212565
2	chr3:169046310:A:G	169046310	NA,G	NA,A	NA,1	NA,inf	NA,inf	NA,1.73569	0.00100249	0.00208426
2	chr3:169216692:G:A	169216692	A,A	G,G	1,1	inf,inf	inf,inf	4.71899,0.533429	0.000995483	0.00278826
2	chr3:168851558:C:T	168851558	NA,T	NA,C	NA,1	NA,-inf	NA,inf	NA,1.62299	0.000994836	0.00211434
2	chr3:169051750:G:A	169051750	NA,A	NA,G	NA,1	NA,inf	NA,inf	NA,1.73012	0.000992549	0.00206354
2	chr3:168675853:G:A	168675853	NA,A	NA,G	NA,1	NA,-inf	NA,inf	NA,1.61572	0.000983543	0.00208575
2	chr3:168664388:C:T	168664388	NA,T	NA,C	NA,1	NA,inf	NA,inf	NA,1.5981	0.000976089	0.00205332
2	chr3:169040901:A:G	169040901	NA,G	NA,A	NA,1	NA,inf	NA,inf	NA,1.71836	0.000972597	0.00202214
2	chr3:169067639:T:C	169067639	NA,C	NA,T	NA,1	NA,inf	NA,inf	NA,1.63338	0.000971556	0.0020285
2	chr3:169063541:A:G	169063541	NA,G	NA,A	NA,1	NA,inf	NA,inf	NA,1.63027	0.000965708	0.00201666
2	chr3:169064193:G:T	169064193	NA,T	NA,G	NA,1	NA,inf	NA,inf	NA,1.63009	0.000965398	0.00201601
2	chr3:169069023:G:T	169069023	NA,T	NA,G	NA,1	NA,inf	NA,inf	NA,1.62793	0.00096165	0.00200816
2	chr3:168644798:C:T	168644798	NA,T	NA,C	NA,1	NA,-inf	NA,inf	NA,1.54017	0.000957675	0.00199767
2	chr3:168995195:C:T	168995195	NA,T	NA,C	NA,1	NA,inf	NA,inf	NA,1.70507	0.000950984	0.00197713
2	chr3:169027950:T:C	169027950	NA,C	NA,T	NA,1	NA,inf	NA,inf	NA,1.70551	0.000949868	0.00197455
2	chr3:169465655:A:G	169465655	G,G	A,A	1,1	inf,-inf	inf,inf	2.20392,0.244358	0.000946307	0.00180653
2	chr3:169353462:A:G	169353462	G,G	A,A	1,1	-inf,-inf	inf,inf	0.323531,2.65854	0.000945097	0.00237631
2	chr3:168728279:A:G	168728279	NA,G	NA,A	NA,1	NA,inf	NA,inf	NA,1.57966	0.000939768	0.00197489
2	chr3:168953091:G:A	168953091	NA,A	NA,G	NA,1	NA,-inf	NA,inf	NA,1.579	0.000938571	0.00197035
2	chr3:169026069:G:A	169026069	NA,A	NA,G	NA,1	NA,inf	NA,inf	NA,1.69551	0.000934866	0.00194351
2	chr3:169029324:T:C	169029324	NA,C	NA,T	NA,1	NA,inf	NA,inf	NA,1.69476	0.00093363	0.00194095
2	chr3:168955111:A:G	168955111	NA,G	NA,A	NA,1	NA,-inf	NA,inf	NA,1.5688	0.000922558	0.00193577
2	chr3:168647048:A:G	168647048	NA,G	NA,A	NA,1	NA,-inf	NA,inf	NA,1.51839	0.00091905	0.0019167
2	chr3:168998933:C:T	168998933	NA,T	NA,C	NA,1	NA,-inf	NA,inf	NA,1.59771	0.000917496	0.00194199
2	chr3:168920390:G:A	168920390	NA,A	NA,G	NA,1	NA,-inf	NA,inf	NA,1.55946	0.000913086	0.0019161
2	chr3:168997845:T:C	168997845	NA,C	NA,T	NA,1	NA,-inf	NA,inf	NA,1.58919	0.000904119	0.00191326
2	chr3:169003073:A:G	169003073	NA,G	NA,A	NA,1	NA,-inf	NA,inf	NA,1.58886	0.00090276	0.00191086
2	chr3:169548438:T:C	169548438	NA,C	NA,T	NA,1	NA,-inf	NA,inf	NA,1.49611	0.000902672	0.00191415
2	chr3:169136105:A:G	169136105	G,G	A,A	1,1	-inf,inf	inf,inf	6.18044,0.43536	0.00089477	0.0134509
2	chr3:169001193:T:C	169001193	NA,C	NA,T	NA,1	NA,inf	NA,inf	NA,1.65549	0.000890746	0.00184798
2	chr3:169357518:T:C	169357518	NA,C	NA,T	NA,1	NA,inf	NA,inf	NA,1.53144	0.000882584	0.00187843
2	chr3:168675651:C:G	168675651	NA,G	NA,C	NA,1	NA,inf	NA,inf	NA,1.53252	0.000878437	0.00183813
2	chr3:168998844:T:C	168998844	NA,C	NA,T	NA,1	NA,-inf	NA,inf	NA,1.57161	0.000875751	0.00185333
2	chr3:169000667:G:A	169000667	NA,A	NA,G	NA,1	NA,-inf	NA,inf	NA,1.56877	0.000871327	0.00184394
2	chr3:168692950:C:T	168692950	NA,T	NA,C	NA,1	NA,inf	NA,inf	NA,1.53875	0.000871068	0.00183161
2	chr3:169019492:G:A	169019492	NA,A	NA,G	NA,1	NA,inf	NA,inf	NA,1.65481	0.000871017	0.00181138
2	chr3:169299318:C:T	169299318	NA,T	NA,C	NA,1	NA,-inf	NA,inf	NA,1.53409	0.000858137	0.0018303
2	chr3:169162108:C:A	169162108	NA,A	NA,C	NA,1	NA,-inf	NA,inf	NA,1.55384	0.000852562	0.00182481
2	chr3:169003566:C:A	169003566	NA,A	NA,C	NA,1	NA,inf	NA,inf	NA,1.44487	0.000851556	0.00177405
2	chr3:168682526:G:A	168682526	NA,A	NA,G	NA,1	NA,inf	NA,inf	NA,1.52498	0.000850407	0.0017883
2	chr3:169285464:T:C	169285464	C,NA	T,NA	1,NA	inf,NA	inf,NA	1.61803,NA	0.000847292	0.00173198
2	chr3:169036633:G:A	169036633	NA,A	NA,G	NA,1	NA,-inf	NA,inf	NA,1.55254	0.000845923	0.00178961
2	chr3:168880395:G:A	168880395	A,NA	G,NA	1,NA	inf,NA	inf,NA	1.38812,NA	0.00082737	0.0016371
2	chr3:169352823:G:A	169352823	A,A	G,G	1,1	-inf,-inf	inf,inf	0.346982,2.56789	0.000825885	0.00207263
2	chr3:168694265:C:T	168694265	NA,T	NA,C	NA,1	NA,inf	NA,inf	NA,1.50091	0.000813845	0.00171106
2	chr3:169022207:A:T	169022207	NA,T	NA,A	NA,1	NA,inf	NA,inf	NA,1.61259	0.000809862	0.0016843
2	chr3:169012359:G:T	169012359	NA,T	NA,G	NA,1	NA,inf	NA,inf	NA,1.61147	0.000808281	0.00168128
2	chr3:169210872:C:T	169210872	T,T	C,C	1,1	inf,inf	inf,inf	4.70448,0.393248	0.000797716	0.00223957
2	chr3:169036904:G:A	169036904	A,NA	G,NA	1,NA	-inf,NA	inf,NA	1.11046,NA	0.000788314	0.00162132
2	chr3:169002018:C:A	169002018	NA,A	NA,C	NA,1	NA,inf	NA,inf	NA,1.59462	0.000785326	0.00163365
2	chr3:169192485:G:A	169192485	A,A	G,G	1,1	-inf,-inf	inf,inf	3.00304,1.6638	0.000783436	0.00177263
2	chr3:169065306:G:A	169065306	A,A	G,G	1,1	-inf,inf	inf,inf	5.62566,0.853333	0.000773037	0.00727224
2	chr3:169049888:G:A	169049888	NA,A	NA,G	NA,1	NA,inf	NA,inf	NA,1.39728	0.000770345	0.00160029
2	chr3:169256273:G:A	169256273	A,NA	G,NA	1,NA	inf,NA	inf,NA	1.9216,NA	0.000768474	0.00160968
2	chr3:169278776:A:G	169278776	G,NA	A,NA	1,NA	inf,NA	inf,NA	1.56637,NA	0.000765659	0.00147695
2	chr3:168925803:A:G	168925803	NA,G	NA,A	NA,1	NA,-inf	NA,inf	NA,1.46814	0.000763051	0.00160353
2	chr3:169060928:C:T	169060928	NA,T	NA,C	NA,1	NA,-inf	NA,inf	NA,1.51532	0.000751425	0.00159097
2	chr3:169567390:G:A	169567390	NA,A	NA,G	NA,1	NA,inf	NA,inf	NA,1.3895	0.000751234	0.00157906
2	chr3:169483724:A:G	169483724	NA,G	NA,A	NA,1	NA,-inf	NA,inf	NA,1.36826	0.000746608	0.0015343
2	chr3:169074261:G:A	169074261	NA,A	NA,G	NA,1	NA,inf	NA,inf	NA,1.48726	0.00074591	0.00155793
2	chr3:168820350:T:A	168820350	NA,A	NA,T	NA,1	NA,-inf	NA,inf	NA,1.44995	0.000735015	0.00155658
2	chr3:169290205:T:C	169290205	NA,C	NA,T	NA,1	NA,-inf	NA,inf	NA,1.4554	0.000731415	0.00157745
2	chr3:169129777:G:A	169129777	A,A	G,G	1,1	-inf,inf	inf,inf	6.10095,0.348493	0.000730288	0.0103166
2	chr3:168785795:T:C	168785795	NA,C	NA,T	NA,1	NA,inf	NA,inf	NA,1.43867	0.000729845	0.00153303
2	chr3:168786780:A:G	168786780	NA,G	NA,A	NA,1	NA,inf	NA,inf	NA,1.43478	0.000724724	0.00152228
2	chr3:169261844:C:G	169261844	NA,G	NA,C	NA,1	NA,inf	NA,inf	NA,1.37182	0.000723718	0.00150199
2	chr3:169213762:A:G	169213762	G,G	A,A	1,1	inf,inf	inf,inf	4.61888,0.399168	0.000719056	0.00198642
2	chr3:168751767:T:C	168751767	NA,C	NA,T	NA,1	NA,inf	NA,inf	NA,1.4302	0.000719021	0.00151021
2	chr3:169070448:T:C	169070448	NA,C	NA,T	NA,1	NA,inf	NA,inf	NA,1.4621	0.000713656	0.00149047
2	chr3:169288615:T:C	169288615	NA,C	NA,T	NA,1	NA,-inf	NA,inf	NA,1.51853	0.000712241	0.00157774
2	chr3:169072343:C:A	169072343	NA,A	NA,C	NA,1	NA,inf	NA,inf	NA,1.45712	0.000707424	0.00147751
2	chr3:169075133:G:A	169075133	NA,A	NA,G	NA,1	NA,inf	NA,inf	NA,1.45712	0.000707424	0.00147751
2	chr3:169425593:C:T	169425593	NA,T	NA,C	NA,1	NA,-inf	NA,inf	NA,1.43518	0.00070684	0.00148807
2	chr3:169075723:C:T	169075723	NA,T	NA,C	NA,1	NA,inf	NA,inf	NA,1.45523	0.000705091	0.00147264
2	chr3:168810215:T:C	168810215	NA,C	NA,T	NA,1	NA,-inf	NA,inf	NA,1.42331	0.000701055	0.00148433
2	chr3:169556377:G:T	169556377	NA,T	NA,G	NA,1	NA,inf	NA,inf	NA,1.35096	0.000700347	0.0014718
2	chr3:168705427:C:T	168705427	NA,T	NA,C	NA,1	NA,inf	NA,inf	NA,1.41496	0.00069939	0.00147008
2	chr3:169070785:A:G	169070785	NA,G	NA,A	NA,1	NA,inf	NA,inf	NA,1.45017	0.000699274	0.00146028
2	chr3:169077553:C:T	169077553	NA,T	NA,C	NA,1	NA,inf	NA,inf	NA,1.44799	0.00069619	0.00145404
2	chr3:169200839:C:T	169200839	T,NA	C,NA	1,NA	inf,NA	inf,NA	1.02342,NA	0.00068842	0.00145235
2	chr3:169064449:A:G	169064449	NA,G	NA,A	NA,1	NA,inf	NA,inf	NA,1.43972	0.00068659	0.00143386
2	chr3:169203787:G:A	169203787	A,NA	G,NA	1,NA	inf,NA	inf,NA	1.85193,NA	0.000685946	0.00137357
2	chr3:169045231:G:C	169045231	NA,C	NA,G	NA,1	NA,inf	NA,inf	NA,1.33451	0.000681572	0.00141457
2	chr3:169214611:A:T	169214611	T,NA	A,NA	1,NA	-inf,NA	inf,NA	1.11482,NA	0.000680238	0.00139387
2	chr3:168826445:A:G	168826445	G,G	A,A	1,1	inf,-inf	inf,inf	0.30589,2.26665	0.000677737	0.00141266
2	chr3:168681139:A:G	168681139	NA,G	NA,A	NA,1	NA,-inf	NA,inf	NA,1.39496	0.000666249	0.00141035
2	chr3:168831638:T:C	168831638	NA,C	NA,T	NA,1	NA,-inf	NA,inf	NA,1.39357	0.000665404	0.00140834
2	chr3:169092930:G:GAGTTTA	169092930	NA,GAGTTTA	NA,G	NA,1	NA,-inf	NA,inf	NA,1.49749	0.000662676	0.00140556
2	chr3:169081415:T:C	169081415	NA,C	NA,T	NA,1	NA,inf	NA,inf	NA,1.41758	0.000659821	0.00137803
2	chr3:169082857:C:T	169082857	NA,T	NA,C	NA,1	NA,inf	NA,inf	NA,1.41341	0.000655272	0.00136841
2	chr3:168697953:G:A	168697953	NA,A	NA,G	NA,1	NA,inf	NA,inf	NA,1.37825	0.000655122	0.00137687
2	chr3:168751986:C:T	168751986	NA,T	NA,C	NA,1	NA,inf	NA,inf	NA,1.37739	0.000654986	0.00137536
2	chr3:169219066:A:G	169219066	G,G	A,A	1,1	inf,inf	inf,inf	4.26225,0.64137	0.000654789	0.00169399
2	chr3:169160732:C:T	169160732	NA,T	NA,C	NA,1	NA,-inf	NA,inf	NA,1.36095	0.000649927	0.00136354
2	chr3:168681371:T:C	168681371	NA,C	NA,T	NA,1	NA,-inf	NA,inf	NA,1.37488	0.000642948	0.00136085
2	chr3:169435122:C:T	169435122	T,T	C,C	1,1	inf,inf	inf,inf	2.00755,0.165293	0.000638286	0.00124101
2	chr3:169064709:T:C	169064709	NA,C	NA,T	NA,1	NA,-inf	NA,inf	NA,1.4085	0.000635245	0.00132595
2	chr3:168860031:C:A	168860031	A,A	C,C	1,1	inf,-inf	inf,inf	0.233064,2.26571	0.000620241	0.00129393
2	chr3:169208324:T:C	169208324	NA,C	NA,T	NA,1	NA,-inf	NA,inf	NA,1.30542	0.000614596	0.00128248
2	chr3:169076976:G:A	169076976	NA,A	NA,G	NA,1	NA,inf	NA,inf	NA,1.37606	0.000614217	0.00128289
2	chr3:168689107:T:C	168689107	NA,C	NA,T	NA,1	NA,-inf	NA,inf	NA,1.34902	0.000613154	0.00129746
2	chr3:169077066:G:A	169077066	NA,A	NA,G	NA,1	NA,inf	NA,inf	NA,1.37402	0.00061204	0.00127835
2	chr3:169071767:T:C	169071767	NA,C	NA,T	NA,1	NA,inf	NA,inf	NA,1.37402	0.00061204	0.00127835
2	chr3:169047884:T:C	169047884	NA,C	NA,T	NA,1	NA,inf	NA,inf	NA,1.2727	0.000608837	0.00126396
2	chr3:169083277:G:A	169083277	NA,A	NA,G	NA,1	NA,inf	NA,inf	NA,1.36976	0.000607378	0.00126835
2	chr3:169503372:A:G	169503372	NA,G	NA,A	NA,1	NA,inf	NA,inf	NA,1.30397	0.000606982	0.00116866
2	chr3:169461214:T:A	169461214	A,A	T,T	1,1	inf,-inf	inf,inf	1.77122,0.685258	0.000599249	0.00121187
2	chr3:169065604:T:G	169065604	NA,G	NA,T	NA,1	NA,-inf	NA,inf	NA,1.29135	0.000596325	0.00124877
2	chr3:169239541:ATAT:A	169239541	NA,A	NA,ATAT	NA,1	NA,-inf	NA,inf	NA,1.28258	0.000588432	0.00122843
2	chr3:169063700:C:T	169063700	NA,T	NA,C	NA,1	NA,inf	NA,inf	NA,1.42525	0.000587611	0.00122297
2	chr3:169414290:C:T	169414290	NA,T	NA,C	NA,1	NA,-inf	NA,inf	NA,1.33032	0.000587593	0.0012366
2	chr3:169077336:G:T	169077336	NA,T	NA,G	NA,1	NA,inf	NA,inf	NA,1.34857	0.000585076	0.00122341
2	chr3:168866062:A:G	168866062	G,NA	A,NA	1,NA	inf,NA	inf,NA	1.31965,NA	0.000584083	0.0011989
2	chr3:169079822:T:A	169079822	A,A	T,T	1,1	-inf,-inf	inf,inf	6.03585,0.11688	0.000584019	0.00711375
2	chr3:169471855:A:G	169471855	NA,G	NA,A	NA,1	NA,-inf	NA,inf	NA,1.31644	0.000577978	0.00121557
2	chr3:169469938:G:A	169469938	NA,A	NA,G	NA,1	NA,-inf	NA,inf	NA,1.23497	0.000576592	0.00119204
2	chr3:169105451:G:A	169105451	A,A	G,G	1,1	-inf,inf	inf,inf	5.67806,0.712594	0.000571021	0.00631731
2	chr3:168981979:G:A	168981979	NA,A	NA,G	NA,1	NA,-inf	NA,inf	NA,1.28652	0.000569707	0.00119492
2	chr3:168987370:A:T	168987370	NA,T	NA,A	NA,1	NA,-inf	NA,inf	NA,1.28555	0.000568083	0.00119173
2	chr3:168672852:A:T	168672852	NA,T	NA,A	NA,1	NA,-inf	NA,inf	NA,1.30422	0.000565335	0.00119629
2	chr3:169126465:A:T	169126465	T,T	A,A	1,1	-inf,inf	inf,inf	5.74137,0.652494	0.000563564	0.00654971
2	chr3:169128245:T:A	169128245	A,A	T,T	1,1	-inf,inf	inf,inf	5.73553,0.654275	0.000560816	0.00649235
2	chr3:169098503:A:G	169098503	G,G	A,A	1,1	-inf,inf	inf,inf	5.70448,0.674686	0.000557876	0.00629695
2	chr3:168687016:G:C	168687016	NA,C	NA,G	NA,1	NA,-inf	NA,inf	NA,1.29182	0.00055543	0.00117486
2	chr3:169109794:T:C	169109794	C,C	T,T	1,1	-inf,inf	inf,inf	5.71815,0.654895	0.00055135	0.00628707
2	chr3:169083595:AG:A	169083595	A,NA	AG,NA	1,NA	-inf,NA	inf,NA	1.05429,NA	0.00054842	0.00113293
2	chr3:168691967:C:T	168691967	NA,T	NA,C	NA,1	NA,-inf	NA,inf	NA,1.28419	0.000547944	0.0011587
2	chr3:169435558:T:A	169435558	NA,A	NA,T	NA,1	NA,-inf	NA,inf	NA,1.28824	0.000546321	0.00114939
2	chr3:169127524:T:C	169127524	C,C	T,T	1,1	-inf,inf	inf,inf	5.70555,0.651525	0.000546007	0.00612142
2	chr3:169321486:A:T	169321486	NA,T	NA,A	NA,1	NA,inf	NA,inf	NA,1.22712	0.000545609	0.00113976
2	chr3:169334436:T:C	169334436	C,C	T,T	1,1	-inf,-inf	inf,inf	0.609568,2.1237	0.000543472	0.00137197
2	chr3:169109807:A:G	169109807	G,G	A,A	1,1	-inf,inf	inf,inf	5.70407,0.655091	0.000543065	0.00612345
2	chr3:168739707:C:T	168739707	NA,T	NA,C	NA,1	NA,inf	NA,inf	NA,1.26476	0.000539831	0.00112796
2	chr3:169580326:G:A	169580326	NA,A	NA,G	NA,1	NA,inf	NA,inf	NA,1.20499	0.000538823	0.00113141
2	chr3:169118318:G:A	169118318	A,A	G,G	1,1	-inf,inf	inf,inf	5.69629,0.654895	0.000538486	0.00603398
2	chr3:169580312:T:C	169580312	NA,C	NA,T	NA,1	NA,inf	NA,inf	NA,1.20386	0.000537743	0.00112913
2	chr3:169121694:T:G	169121694	G,G	T,T	1,1	-inf,inf	inf,inf	5.70653,0.640005	0.000533221	0.0060284
2	chr3:169105270:G:A	169105270	A,A	G,G	1,1	-inf,inf	inf,inf	5.68597,0.655228	0.000532614	0.00591971
2	chr3:169419613:C:T	169419613	NA,T	NA,C	NA,1	NA,-inf	NA,inf	NA,1.2562	0.000529612	0.00112257
2	chr3:169497054:C:T	169497054	NA,T	NA,C	NA,1	NA,inf	NA,inf	NA,1.21294	0.00052916	0.00103322
2	chr3:169094374:G:A	169094374	NA,A	NA,G	NA,1	NA,-inf	NA,inf	NA,1.22037	0.00052344	0.00109743
2	chr3:169106394:G:A	169106394	NA,A	NA,G	NA,1	NA,-inf	NA,inf	NA,1.22037	0.00052344	0.00109743
2	chr3:169093567:T:C	169093567	NA,C	NA,T	NA,1	NA,-inf	NA,inf	NA,1.22037	0.00052344	0.00109743
2	chr3:169121559:A:G	169121559	G,G	A,A	1,1	-inf,inf	inf,inf	5.6732,0.650999	0.000521548	0.00574406
2	chr3:169430695:T:C	169430695	C,C	T,T	1,1	inf,inf	inf,inf	1.94873,0.0784751	0.000519985	0.000987443
2	chr3:169104980:GCCTCCCCCA:G	169104980	NA,G	NA,GCCTCCCCCA	NA,1	NA,-inf	NA,inf	NA,1.21337	0.000517036	0.00108399
2	chr3:169107155:G:T	169107155	T,T	G,G	1,1	-inf,inf	inf,inf	5.65954,0.654778	0.000516998	0.0056285
2	chr3:169108251:G:A	169108251	A,A	G,G	1,1	-inf,inf	inf,inf	5.63169,0.675045	0.000515349	0.00549324
2	chr3:169440603:G:A	169440603	A,A	G,G	1,1	inf,inf	inf,inf	1.93318,0.0527744	0.000505976	0.000988259
2	chr3:169484456:T:C	169484456	NA,C	NA,T	NA,1	NA,inf	NA,inf	NA,1.17113	0.000505763	0.00106457
2	chr3:169580772:T:C	169580772	C,NA	T,NA	1,NA	inf,NA	inf,NA	1.31056,NA	0.000504449	0.000819904
2	chr3:168772985:A:G	168772985	NA,G	NA,A	NA,1	NA,inf	NA,inf	NA,1.20544	0.000503183	0.00104606
2	chr3:169303608:C:T	169303608	NA,T	NA,C	NA,1	NA,inf	NA,inf	NA,1.1997	0.00050112	0.00106151
2	chr3:169437875:T:C	169437875	C,C	T,T	1,1	inf,inf	inf,inf	1.92602,0.0502263	0.000498113	0.000972971
2	chr3:168940857:T:C	168940857	NA,C	NA,T	NA,1	NA,-inf	NA,inf	NA,1.20135	0.000497374	0.00104435
2	chr3:168701188:A:G	168701188	NA,G	NA,A	NA,1	NA,inf	NA,inf	NA,1.17857	0.00049734	0.00103878
2	chr3:169552715:G:A	169552715	A,NA	G,NA	1,NA	inf,NA	inf,NA	1.30243,NA	0.000496636	0.000808259
2	chr3:169492935:C:T	169492935	NA,T	NA,C	NA,1	NA,inf	NA,inf	NA,1.15884	0.000495011	0.0010418
2	chr3:169111668:T:C	169111668	C,C	T,T	1,1	-inf,inf	inf,inf	5.62397,0.650276	0.000494249	0.00523198
2	chr3:169588916:G:A	169588916	NA,A	NA,G	NA,1	NA,inf	NA,inf	NA,1.17837	0.000493154	0.000987344
2	chr3:169112219:A:G	169112219	NA,G	NA,A	NA,1	NA,-inf	NA,inf	NA,1.1852	0.000492222	0.00103185
2	chr3:169262353:T:C	169262353	NA,C	NA,T	NA,1	NA,inf	NA,inf	NA,1.17279	0.00048938	0.00101476
2	chr3:168975199:T:C	168975199	NA,C	NA,T	NA,1	NA,inf	NA,inf	NA,1.13562	0.000488073	0.00101713
2	chr3:169209796:C:T	169209796	NA,T	NA,C	NA,1	NA,-inf	NA,inf	NA,1.14243	0.000482246	0.00100993
2	chr3:169080596:C:T	169080596	NA,T	NA,C	NA,1	NA,-inf	NA,inf	NA,1.17142	0.0004822	0.00101011
2	chr3:169084321:G:A	169084321	NA,A	NA,G	NA,1	NA,inf	NA,inf	NA,1.23251	0.000479953	0.00100206
2	chr3:168685585:T:C	168685585	NA,C	NA,T	NA,1	NA,-inf	NA,inf	NA,1.20489	0.000477558	0.00100939
2	chr3:169111166:C:G	169111166	G,G	C,C	1,1	-inf,inf	inf,inf	5.58858,0.650061	0.000476045	0.00489745
2	chr3:169415772:A:AAAAG	169415772	AAAAG,AAAAG	A,A	1,1	inf,-inf	inf,inf	1.91938,0.0317169	0.00047571	0.000906846
2	chr3:169561979:C:A	169561979	A,NA	C,NA	1,NA	inf,NA	inf,NA	1.27878,NA	0.000475485	0.00077586
2	chr3:169423351:AG:A	169423351	NA,A	NA,AG	NA,1	NA,-inf	NA,inf	NA,1.18856	0.000474805	0.00100302
2	chr3:169180368:A:G	169180368	G,G	A,A	1,1	-inf,-inf	inf,inf	0.855407,1.61715	0.000471676	0.00101931
2	chr3:169190058:A:G	169190058	G,G	A,A	1,1	-inf,-inf	inf,inf	1.05769,1.42351	0.000470356	0.00102234
2	chr3:169449334:C:T	169449334	NA,T	NA,C	NA,1	NA,-inf	NA,inf	NA,1.11855	0.000469124	0.000967958
2	chr3:169126371:T:A	169126371	NA,A	NA,T	NA,1	NA,-inf	NA,inf	NA,1.15544	0.000467595	0.000980389
2	chr3:169558846:T:C	169558846	NA,C	NA,T	NA,1	NA,inf	NA,inf	NA,1.12869	0.000466545	0.000973734
2	chr3:169464808:T:A	169464808	NA,A	NA,T	NA,1	NA,inf	NA,inf	NA,1.16184	0.000465961	0.000987862
2	chr3:169412959:A:G	169412959	G,G	A,A	1,1	inf,-inf	inf,inf	1.90935,0.0315942	0.000465833	0.000888149
2	chr3:169037323:T:C	169037323	C,C	T,T	1,1	inf,-inf	inf,inf	2.52886,1.82728	0.000465087	0.00106809
2	chr3:168766495:A:T	168766495	NA,T	NA,A	NA,1	NA,-inf	NA,inf	NA,1.12582	0.000464507	0.000973134
2	chr3:169126310:G:T	169126310	NA,T	NA,G	NA,1	NA,-inf	NA,inf	NA,1.15149	0.00046439	0.000973654
2	chr3:168784987:A:G	168784987	NA,G	NA,A	NA,1	NA,-inf	NA,inf	NA,1.18488	0.000464264	0.000980627
2	chr3:169512799:C:T	169512799	NA,T	NA,C	NA,1	NA,-inf	NA,inf	NA,1.1283	0.000463233	0.000956269
2	chr3:169058924:C:T	169058924	NA,T	NA,C	NA,1	NA,-inf	NA,inf	NA,1.20828	0.000459139	0.000968427
2	chr3:169190465:A:G	169190465	G,G	A,A	1,1	-inf,-inf	inf,inf	1.11434,1.30577	0.000458035	0.000993116
2	chr3:169512405:A:G	169512405	NA,G	NA,A	NA,1	NA,inf	NA,inf	NA,1.12953	0.000457983	0.000891658
2	chr3:169091689:T:C	169091689	C,C	T,T	1,1	-inf,inf	inf,inf	5.91263,0.0296267	0.000456402	0.00538587
2	chr3:169520004:C:T	169520004	NA,T	NA,C	NA,1	NA,inf	NA,inf	NA,1.13808	0.000455673	0.000883611
2	chr3:169096149:G:T	169096149	NA,T	NA,G	NA,1	NA,-inf	NA,inf	NA,1.27199	0.0004549	0.000962731
2	chr3:169180377:C:T	169180377	T,T	C,C	1,1	-inf,-inf	inf,inf	0.881498,1.56552	0.000449926	0.000972348
2	chr3:169298472:T:G	169298472	NA,G	NA,T	NA,1	NA,-inf	NA,inf	NA,1.11687	0.000448432	0.00093847
2	chr3:169196677:G:C	169196677	NA,C	NA,G	NA,1	NA,inf	NA,inf	NA,1.09895	0.000447893	0.000933111
2	chr3:169609368:T:C	169609368	NA,C	NA,T	NA,1	NA,inf	NA,inf	NA,1.12035	0.000446634	0.000895617
2	chr3:168699742:C:T	168699742	NA,T	NA,C	NA,1	NA,-inf	NA,inf	NA,1.16606	0.000446181	0.00094282
2	chr3:169411982:C:T	169411982	NA,T	NA,C	NA,1	NA,-inf	NA,inf	NA,1.18042	0.000446108	0.000942929
2	chr3:168740858:A:G	168740858	NA,G	NA,A	NA,1	NA,-inf	NA,inf	NA,1.1565	0.000442763	0.000934931
2	chr3:169586528:G:A	169586528	NA,A	NA,G	NA,1	NA,inf	NA,inf	NA,1.11211	0.000439281	0.000881034
2	chr3:169097015:C:T	169097015	NA,T	NA,C	NA,1	NA,-inf	NA,inf	NA,1.24574	0.000435767	0.00092201
2	chr3:168667338:A:G	168667338	NA,G	NA,A	NA,1	NA,-inf	NA,inf	NA,1.13188	0.00043563	0.000918127
2	chr3:169543597:G:A	169543597	NA,A	NA,G	NA,1	NA,-inf	NA,inf	NA,1.09136	0.00043415	0.000897973
2	chr3:169152529:C:T	169152529	NA,T	NA,C	NA,1	NA,inf	NA,inf	NA,1.15486	0.000432259	0.000900298
2	chr3:169092072:T:G	169092072	NA,G	NA,T	NA,1	NA,-inf	NA,inf	NA,1.10832	0.000431948	0.000904874
2	chr3:169171816:C:T	169171816	T,T	C,C	1,1	-inf,-inf	inf,inf	3.32785,0.822943	0.000430991	0.000982707
2	chr3:169170324:C:T	169170324	T,T	C,C	1,1	-inf,-inf	inf,inf	3.29945,0.844547	0.000430911	0.000980824
2	chr3:169276314:G:A	169276314	NA,A	NA,G	NA,1	NA,inf	NA,inf	NA,1.12515	0.000430231	0.00090174
2	chr3:168759294:G:C	168759294	NA,C	NA,G	NA,1	NA,-inf	NA,inf	NA,1.13716	0.000427654	0.000903068
2	chr3:168698689:C:T	168698689	NA,T	NA,C	NA,1	NA,-inf	NA,inf	NA,1.14031	0.000427179	0.000902212
2	chr3:169096524:C:G	169096524	NA,G	NA,C	NA,1	NA,-inf	NA,inf	NA,1.23277	0.000426741	0.000902793
2	chr3:169489299:C:T	169489299	NA,T	NA,C	NA,1	NA,-inf	NA,inf	NA,1.05541	0.000426486	0.000878282
2	chr3:169067820:C:T	169067820	NA,T	NA,C	NA,1	NA,-inf	NA,inf	NA,1.10435	0.000426462	0.000894516
2	chr3:169111720:A:G	169111720	NA,G	NA,A	NA,1	NA,-inf	NA,inf	NA,1.22652	0.000422372	0.000893558
2	chr3:168745587:T:G	168745587	NA,G	NA,T	NA,1	NA,-inf	NA,inf	NA,1.12713	0.000421186	0.000889168
2	chr3:169471383:C:T	169471383	NA,T	NA,C	NA,1	NA,-inf	NA,inf	NA,1.12631	0.00041757	0.000877268
2	chr3:169166579:A:G	169166579	G,G	A,A	1,1	-inf,-inf	inf,inf	3.37103,0.76645	0.000416541	0.000952722
2	chr3:169417700:A:C	169417700	C,C	A,A	1,1	-inf,inf	inf,inf	0.747633,1.38843	0.000415989	0.00085566
2	chr3:169549267:C:T	169549267	NA,T	NA,C	NA,1	NA,-inf	NA,inf	NA,1.04106	0.000414772	0.000857395
2	chr3:169418844:A:G	169418844	NA,G	NA,A	NA,1	NA,-inf	NA,inf	NA,1.11458	0.000414731	0.000878183
2	chr3:169449674:C:T	169449674	NA,T	NA,C	NA,1	NA,-inf	NA,inf	NA,1.11157	0.000414543	0.000864709
2	chr3:168931963:CTAAT:C	168931963	NA,C	NA,CTAAT	NA,1	NA,-inf	NA,inf	NA,1.0935	0.000413645	0.000868034
2	chr3:168995592:T:A	168995592	NA,A	NA,T	NA,1	NA,-inf	NA,inf	NA,1.07401	0.00041304	0.000867479
2	chr3:168715832:G:C	168715832	NA,C	NA,G	NA,1	NA,-inf	NA,inf	NA,1.11414	0.000412674	0.000871081
2	chr3:169128767:C:A	169128767	NA,A	NA,C	NA,1	NA,-inf	NA,inf	NA,1.08165	0.000412075	0.000863456
2	chr3:169467217:C:T	169467217	NA,T	NA,C	NA,1	NA,-inf	NA,inf	NA,1.11944	0.000411781	0.000865159
2	chr3:169506512:C:T	169506512	NA,T	NA,C	NA,1	NA,inf	NA,inf	NA,1.06461	0.000409396	0.000799146
2	chr3:169173277:C:T	169173277	NA,T	NA,C	NA,1	NA,-inf	NA,inf	NA,1.06473	0.000409044	0.000852289
2	chr3:169509400:A:G	169509400	NA,G	NA,A	NA,1	NA,inf	NA,inf	NA,1.06292	0.000408307	0.00079712
2	chr3:169012575:T:G	169012575	NA,G	NA,T	NA,1	NA,-inf	NA,inf	NA,1.07676	0.000407392	0.000856701
2	chr3:169295674:T:C	169295674	NA,C	NA,T	NA,1	NA,inf	NA,inf	NA,1.10549	0.000405979	0.00084845
2	chr3:168724553:A:G	168724553	NA,G	NA,A	NA,1	NA,inf	NA,inf	NA,1.07424	0.000405851	0.000841926
2	chr3:169124805:C:G	169124805	G,G	C,C	1,1	inf,inf	inf,inf	6.52378,0.0371127	0.000405809	0.0176931
2	chr3:169026295:C:G	169026295	NA,G	NA,C	NA,1	NA,inf	NA,inf	NA,1.04655	0.000405656	0.000843587
2	chr3:169109445:A:G	169109445	G,G	A,A	1,1	inf,inf	inf,inf	6.53299,0.00951622	0.000404969	0.0178927
2	chr3:169006514:C:A	169006514	NA,A	NA,C	NA,1	NA,-inf	NA,inf	NA,1.0729	0.000404722	0.000851064
2	chr3:169120161:C:A	169120161	A,A	C,C	1,1	inf,inf	inf,inf	6.52384,0.0269878	0.000403971	0.0176254
2	chr3:169549144:T:C	169549144	NA,C	NA,T	NA,1	NA,-inf	NA,inf	NA,1.02496	0.000403402	0.000834093
2	chr3:168662550:G:A	168662550	NA,A	NA,G	NA,1	NA,inf	NA,inf	NA,1.05339	0.000402827	0.000841179
2	chr3:168881048:G:A	168881048	NA,A	NA,G	NA,1	NA,inf	NA,inf	NA,1.0716	0.000402029	0.000840157
2	chr3:169124555:ATAT:A	169124555	A,A	ATAT,ATAT	1,1	inf,inf	inf,inf	6.5216,0.0103334	0.000399375	0.0174587
2	chr3:168746271:A:G	168746271	NA,G	NA,A	NA,1	NA,inf	NA,inf	NA,1.06355	0.000398527	0.000826722
2	chr3:169544800:C:T	169544800	NA,T	NA,C	NA,1	NA,-inf	NA,inf	NA,1.0413	0.000398084	0.000823613
2	chr3:169073183:A:G	169073183	G,NA	A,NA	1,NA	-inf,NA	inf,NA	1.66333,NA	0.00039807	0.000824722
2	chr3:168763658:G:A	168763658	NA,A	NA,G	NA,1	NA,-inf	NA,inf	NA,1.09397	0.000397612	0.000839278
2	chr3:169551388:T:G	169551388	NA,G	NA,T	NA,1	NA,-inf	NA,inf	NA,1.01585	0.000397052	0.000820972
2	chr3:169519613:C:G	169519613	NA,G	NA,C	NA,1	NA,inf	NA,inf	NA,1.04291	0.000395329	0.00077259
2	chr3:169545378:A:G	169545378	NA,G	NA,A	NA,1	NA,-inf	NA,inf	NA,1.03675	0.000394996	0.000817238
2	chr3:169439285:T:C	169439285	C,NA	T,NA	1,NA	-inf,NA	inf,NA	1.04034,NA	0.000394417	0.000811471
2	chr3:168742229:C:G	168742229	NA,G	NA,C	NA,1	NA,-inf	NA,inf	NA,1.05409	0.000394237	0.000834628
2	chr3:169181666:T:C	169181666	NA,C	NA,T	NA,1	NA,-inf	NA,inf	NA,1.0345	0.000393136	0.000816896
2	chr3:169567279:T:G	169567279	NA,G	NA,T	NA,1	NA,-inf	NA,inf	NA,1.03056	0.000393097	0.000817297
2	chr3:168649659:C:T	168649659	NA,T	NA,C	NA,1	NA,-inf	NA,inf	NA,1.03489	0.000392427	0.000818914
2	chr3:169013635:C:T	169013635	NA,T	NA,C	NA,1	NA,-inf	NA,inf	NA,1.05327	0.000391234	0.000822696
2	chr3:169107060:T:G	169107060	NA,G	NA,T	NA,1	NA,inf	NA,inf	NA,1.17997	0.000391053	0.000813953
2	chr3:169013634:T:A	169013634	NA,A	NA,T	NA,1	NA,-inf	NA,inf	NA,1.05133	0.00038997	0.000820018
2	chr3:169422583:A:G	169422583	NA,G	NA,A	NA,1	NA,-inf	NA,inf	NA,1.08839	0.000389683	0.000819161
2	chr3:168712249:T:C	168712249	NA,C	NA,T	NA,1	NA,-inf	NA,inf	NA,1.07842	0.000389248	0.000821117
2	chr3:169101855:T:G	169101855	G,G	T,T	1,1	inf,inf	inf,inf	6.49329,0.00707007	0.000387727	0.0164929
2	chr3:169638197:C:T	169638197	NA,T	NA,C	NA,1	NA,inf	NA,inf	NA,1.03457	0.000387574	0.00079407
2	chr3:169003258:G:A	169003258	NA,A	NA,G	NA,1	NA,-inf	NA,inf	NA,1.04632	0.000387564	0.000814748
2	chr3:168862481:A:G	168862481	NA,G	NA,A	NA,1	NA,-inf	NA,inf	NA,1.07284	0.000387172	0.000812894
2	chr3:168745655:T:C	168745655	NA,C	NA,T	NA,1	NA,-inf	NA,inf	NA,1.02121	0.000386773	0.000810138
2	chr3:168775092:G:A	168775092	NA,A	NA,G	NA,1	NA,inf	NA,inf	NA,1.04349	0.000385418	0.000799448
2	chr3:169109033:T:C	169109033	NA,C	NA,T	NA,1	NA,inf	NA,inf	NA,1.08973	0.000385042	0.000803261
2	chr3:169561794:G:A	169561794	NA,A	NA,G	NA,1	NA,-inf	NA,inf	NA,0.997179	0.000384522	0.000795058
2	chr3:169109234:G:A	169109234	A,A	G,G	1,1	inf,inf	inf,inf	6.48624,0.00244202	0.00038432	0.0162423
2	chr3:169212983:A:G	169212983	NA,G	NA,A	NA,1	NA,-inf	NA,inf	NA,1.04249	0.000383287	0.000801703
2	chr3:168777086:A:G	168777086	NA,G	NA,A	NA,1	NA,-inf	NA,inf	NA,1.07256	0.000383073	0.000808787
2	chr3:168926726:C:A	168926726	NA,A	NA,C	NA,1	NA,-inf	NA,inf	NA,1.04293	0.000379579	0.000796637
2	chr3:169602677:G:A	169602677	NA,A	NA,G	NA,1	NA,inf	NA,inf	NA,0.99489	0.000377899	0.000775756
2	chr3:169200147:G:A	169200147	NA,A	NA,G	NA,1	NA,inf	NA,inf	NA,0.965055	0.000377739	0.000788647
2	chr3:168779273:A:C	168779273	NA,C	NA,A	NA,1	NA,inf	NA,inf	NA,1.03033	0.000376816	0.000781684
2	chr3:169142877:T:C	169142877	C,C	T,T	1,1	-inf,inf	inf,inf	5.68227,0.294097	0.000376091	0.00394465
2	chr3:169182204:A:T	169182204	NA,T	NA,A	NA,1	NA,-inf	NA,inf	NA,1.01488	0.000375728	0.000782891
2	chr3:169082780:TAC:T	169082780	NA,T	NA,TAC	NA,1	NA,-inf	NA,inf	NA,1.07541	0.000375051	0.000782796
2	chr3:169545421:G:T	169545421	NA,T	NA,G	NA,1	NA,inf	NA,inf	NA,1.02675	0.000374687	0.000743159
2	chr3:169098073:C:G	169098073	G,G	C,C	1,1	inf,-inf	inf,inf	6.46485,0.012789	0.000374166	0.015529
2	chr3:168815226:AAAAAT:A	168815226	NA,A	NA,AAAAAT	NA,1	NA,inf	NA,inf	NA,1.01913	0.000371768	0.000771192
2	chr3:169267656:T:C	169267656	NA,C	NA,T	NA,1	NA,inf	NA,inf	NA,1.03874	0.000371414	0.000777169
2	chr3:169114238:T:A	169114238	NA,A	NA,T	NA,1	NA,-inf	NA,inf	NA,1.14608	0.000371106	0.000784481
2	chr3:168774720:C:T	168774720	NA,T	NA,C	NA,1	NA,-inf	NA,inf	NA,1.05355	0.000370991	0.000783149
2	chr3:168752775:C:T	168752775	NA,T	NA,C	NA,1	NA,-inf	NA,inf	NA,1.01763	0.000370374	0.000783864
2	chr3:169550467:G:T	169550467	NA,T	NA,G	NA,1	NA,-inf	NA,inf	NA,0.992932	0.000365846	0.000770345
2	chr3:169337909:C:A	169337909	A,A	C,C	1,1	-inf,-inf	inf,inf	1.65879,0.882407	0.00036546	0.000766577
2	chr3:168691414:A:C	168691414	NA,C	NA,A	NA,1	NA,inf	NA,inf	NA,1.0132	0.000365265	0.000757609
2	chr3:169159264:A:G	169159264	G,NA	A,NA	1,NA	-inf,NA	inf,NA	2.26148,NA	0.000364269	0.000769589
2	chr3:168847537:T:C	168847537	C,C	T,T	1,1	inf,-inf	inf,inf	0.447672,1.83589	0.000363151	0.000755706
2	chr3:168784583:A:G	168784583	NA,G	NA,A	NA,1	NA,inf	NA,inf	NA,1.00586	0.000362781	0.000751988
2	chr3:169548259:AGT:A	169548259	NA,A	NA,AGT	NA,1	NA,inf	NA,inf	NA,1.00693	0.000362327	0.000719063
2	chr3:169117996:T:C	169117996	NA,C	NA,T	NA,1	NA,-inf	NA,inf	NA,1.13111	0.000362326	0.000765813
2	chr3:169092191:T:C	169092191	C,C	T,T	1,1	-inf,inf	inf,inf	5.72095,0.067989	0.000362183	0.0037796
2	chr3:169546526:G:A	169546526	NA,A	NA,G	NA,1	NA,inf	NA,inf	NA,1.00349	0.000360241	0.000715012
2	chr3:168893864:A:C	168893864	NA,C	NA,A	NA,1	NA,inf	NA,inf	NA,1.10241	0.000359946	0.000746265
2	chr3:168745067:C:T	168745067	NA,T	NA,C	NA,1	NA,-inf	NA,inf	NA,1.03364	0.000359723	0.000758886
2	chr3:169553562:C:T	169553562	NA,T	NA,C	NA,1	NA,inf	NA,inf	NA,1.00253	0.000359649	0.000713857
2	chr3:169157395:C:A	169157395	NA,A	NA,C	NA,1	NA,inf	NA,inf	NA,1.04608	0.00035957	0.000749143
2	chr3:168723675:C:T	168723675	NA,T	NA,C	NA,1	NA,-inf	NA,inf	NA,1.03262	0.000358797	0.000757031
2	chr3:169459924:A:G	169459924	NA,G	NA,A	NA,1	NA,-inf	NA,inf	NA,1.01977	0.000357705	0.000754655
2	chr3:169131216:C:T	169131216	T,T	C,C	1,1	-inf,inf	inf,inf	5.67962,0.28045	0.000357061	0.00386024
2	chr3:168972232:T:G	168972232	NA,G	NA,T	NA,1	NA,inf	NA,inf	NA,1.05885	0.000356259	0.000745407
2	chr3:169527622:A:C	169527622	NA,C	NA,A	NA,1	NA,-inf	NA,inf	NA,0.976576	0.000355597	0.000747503
2	chr3:169448058:C:T	169448058	T,T	C,C	1,1	inf,inf	inf,inf	1.77267,0.013268	0.000355396	0.000678403
2	chr3:169131368:C:T	169131368	T,NA	C,NA	1,NA	inf,NA	inf,NA	1.61085,NA	0.000352972	0.00074308
2	chr3:168748160:C:A	168748160	NA,A	NA,C	NA,1	NA,-inf	NA,inf	NA,1.02245	0.000352892	0.000744497
2	chr3:169366403:A:G	169366403	NA,G	NA,A	NA,1	NA,inf	NA,inf	NA,0.990839	0.000351155	0.00071917
2	chr3:169360691:A:G	169360691	NA,G	NA,A	NA,1	NA,inf	NA,inf	NA,0.989735	0.000350508	0.000717854
2	chr3:169624408:C:A	169624408	NA,A	NA,C	NA,1	NA,inf	NA,inf	NA,0.976556	0.000348318	0.000701985
2	chr3:168992055:G:T	168992055	T,T	G,G	1,1	-inf,inf	inf,inf	0.838306,2.03092	0.000348102	0.000731707
2	chr3:169439146:TA:T	169439146	NA,T	NA,TA	NA,1	NA,-inf	NA,inf	NA,1.01723	0.00034711	0.000728875
2	chr3:169199494:G:A	169199494	A,A	G,G	1,1	inf,-inf	inf,inf	0.671103,1.80741	0.000347089	0.000715718
2	chr3:168972680:A:G	168972680	NA,G	NA,A	NA,1	NA,inf	NA,inf	NA,1.04191	0.000346403	0.000724708
2	chr3:169143276:T:G	169143276	G,NA	T,NA	1,NA	inf,NA	inf,NA	1.51564,NA	0.00034614	0.000695302
2	chr3:169159322:C:T	169159322	NA,T	NA,C	NA,1	NA,inf	NA,inf	NA,1.01972	0.000344559	0.000717848
2	chr3:169371761:A:G	169371761	NA,G	NA,A	NA,1	NA,-inf	NA,inf	NA,0.963569	0.000344401	0.000728708
2	chr3:169177106:C:A	169177106	A,A	C,C	1,1	-inf,-inf	inf,inf	0.875778,1.40631	0.000344186	0.000739357
2	chr3:168972857:T:A	168972857	NA,A	NA,T	NA,1	NA,inf	NA,inf	NA,1.03742	0.000343879	0.000719419
2	chr3:168927934:C:T	168927934	NA,T	NA,C	NA,1	NA,-inf	NA,inf	NA,0.981127	0.000343307	0.000720317
2	chr3:169581440:CT:C	169581440	NA,C	NA,CT	NA,1	NA,inf	NA,inf	NA,0.953682	0.000342646	0.000718898
2	chr3:169544487:A:C	169544487	NA,C	NA,A	NA,1	NA,-inf	NA,inf	NA,0.954599	0.000341037	0.000706698
2	chr3:169572631:C:T	169572631	NA,T	NA,C	NA,1	NA,-inf	NA,inf	NA,0.948048	0.000340494	0.000703443
2	chr3:169435722:T:C	169435722	C,NA	T,NA	1,NA	-inf,NA	inf,NA	1.41713,NA	0.000338087	0.000706051
2	chr3:169520111:C:T	169520111	NA,T	NA,C	NA,1	NA,-inf	NA,inf	NA,0.921207	0.0003373	0.000696428
2	chr3:169039039:A:G	169039039	G,G	A,A	1,1	inf,-inf	inf,inf	2.3691,1.71897	0.000336036	0.000759784
2	chr3:169139465:G:A	169139465	A,A	G,G	1,1	-inf,inf	inf,inf	5.56125,0.310369	0.000335841	0.00320309
2	chr3:169343407:T:C	169343407	NA,C	NA,T	NA,1	NA,-inf	NA,inf	NA,1.01939	0.000335406	0.000728899
2	chr3:169453493:A:G	169453493	NA,G	NA,A	NA,1	NA,-inf	NA,inf	NA,0.980999	0.000333633	0.000695879
2	chr3:169001645:G:A	169001645	A,NA	G,NA	1,NA	inf,NA	inf,NA	1.6067,NA	0.000333043	0.000703434
2	chr3:168736772:A:T	168736772	NA,T	NA,A	NA,1	NA,inf	NA,inf	NA,0.952853	0.000332144	0.000688661
2	chr3:168668479:G:T	168668479	NA,T	NA,G	NA,1	NA,inf	NA,inf	NA,0.939506	0.000331053	0.000691828
2	chr3:169529594:T:C	169529594	NA,C	NA,T	NA,1	NA,inf	NA,inf	NA,0.936127	0.000329936	0.000647839
2	chr3:168658190:A:G	168658190	NA,G	NA,A	NA,1	NA,inf	NA,inf	NA,0.947443	0.000327313	0.000679039
2	chr3:169460218:A:G	169460218	NA,G	NA,A	NA,1	NA,-inf	NA,inf	NA,0.964639	0.000326583	0.000688589
2	chr3:168754514:T:G	168754514	NA,G	NA,T	NA,1	NA,-inf	NA,inf	NA,0.978288	0.000323218	0.000679515
2	chr3:169631743:A:G	169631743	NA,G	NA,A	NA,1	NA,-inf	NA,inf	NA,0.924723	0.000322773	0.000686565
2	chr3:168643092:C:G	168643092	NA,G	NA,C	NA,1	NA,inf	NA,inf	NA,0.935573	0.000322209	0.000668145
2	chr3:168725970:A:G	168725970	NA,G	NA,A	NA,1	NA,-inf	NA,inf	NA,0.960717	0.000322133	0.000679725
2	chr3:169357290:G:A	169357290	NA,A	NA,G	NA,1	NA,-inf	NA,inf	NA,0.986126	0.000321749	0.000695939
2	chr3:169297210:G:A	169297210	NA,A	NA,G	NA,1	NA,-inf	NA,inf	NA,0.910856	0.000321062	0.000670356
2	chr3:168879695:A:G	168879695	NA,G	NA,A	NA,1	NA,inf	NA,inf	NA,0.951129	0.000321002	0.000662557
2	chr3:169033509:C:T	169033509	T,T	C,C	1,1	inf,-inf	inf,inf	2.33094,1.70723	0.000319529	0.000720024
2	chr3:168843224:A:T	168843224	T,T	A,A	1,1	inf,-inf	inf,inf	0.41487,1.78766	0.00031923	0.000665687
2	chr3:168856762:C:T	168856762	NA,T	NA,C	NA,1	NA,inf	NA,inf	NA,0.924804	0.000318919	0.000661309
2	chr3:168688057:A:G	168688057	NA,G	NA,A	NA,1	NA,inf	NA,inf	NA,0.91681	0.000316814	0.000662257
2	chr3:168758689:G:C	168758689	NA,C	NA,G	NA,1	NA,-inf	NA,inf	NA,0.963971	0.000315987	0.000664091
2	chr3:168695852:A:G	168695852	NA,G	NA,A	NA,1	NA,inf	NA,inf	NA,0.911741	0.000315363	0.000658451
2	chr3:169199457:A:G	169199457	G,G	A,A	1,1	-inf,inf	inf,inf	0.791918,1.88555	0.000315202	0.000672234
2	chr3:169178768:T:G	169178768	NA,G	NA,T	NA,1	NA,-inf	NA,inf	NA,0.91796	0.000314971	0.000657075
2	chr3:168901282:G:A	168901282	NA,A	NA,G	NA,1	NA,-inf	NA,inf	NA,0.928046	0.00031489	0.000659669
2	chr3:169494948:A:T	169494948	NA,T	NA,A	NA,1	NA,inf	NA,inf	NA,0.917074	0.000314775	0.0006166
2	chr3:169546570:G:A	169546570	NA,A	NA,G	NA,1	NA,-inf	NA,inf	NA,0.905437	0.000314355	0.000651503
2	chr3:168892412:A:T	168892412	NA,T	NA,A	NA,1	NA,-inf	NA,inf	NA,0.924715	0.00031426	0.000658272
2	chr3:168781704:G:T	168781704	NA,T	NA,G	NA,1	NA,-inf	NA,inf	NA,0.960425	0.000313825	0.000659675
2	chr3:168837254:T:C	168837254	NA,C	NA,T	NA,1	NA,inf	NA,inf	NA,0.915674	0.000313649	0.000650538
2	chr3:168906085:G:A	168906085	NA,A	NA,G	NA,1	NA,-inf	NA,inf	NA,0.922737	0.000312112	0.000653825
2	chr3:169235603:A:AT	169235603	NA,AT	NA,A	NA,1	NA,-inf	NA,inf	NA,0.897381	0.000311678	0.000650421
2	chr3:169351783:T:C	169351783	NA,C	NA,T	NA,1	NA,inf	NA,inf	NA,0.924348	0.000311336	0.000642012
2	chr3:169551816:A:G	169551816	NA,G	NA,A	NA,1	NA,-inf	NA,inf	NA,0.899177	0.000311315	0.000645262
2	chr3:168725240:G:A	168725240	NA,A	NA,G	NA,1	NA,-inf	NA,inf	NA,0.928575	0.000310412	0.000654963
2	chr3:169198395:A:C	169198395	NA,C	NA,A	NA,1	NA,-inf	NA,inf	NA,0.89788	0.000310375	0.000648163
2	chr3:168708157:A:T	168708157	NA,T	NA,A	NA,1	NA,-inf	NA,inf	NA,0.900253	0.000309938	0.000648648
2	chr3:169256113:T:C	169256113	NA,C	NA,T	NA,1	NA,-inf	NA,inf	NA,0.894768	0.000309859	0.000646703
2	chr3:168746315:G:A	168746315	NA,A	NA,G	NA,1	NA,inf	NA,inf	NA,0.879866	0.000308957	0.000643324
2	chr3:168986047:A:G	168986047	NA,G	NA,A	NA,1	NA,-inf	NA,inf	NA,0.934769	0.00030874	0.000646979
2	chr3:169031317:G:C	169031317	C,C	G,G	1,1	-inf,inf	inf,inf	1.52693,1.85624	0.000308577	0.000666868
2	chr3:168847874:A:G	168847874	G,G	A,A	1,1	inf,-inf	inf,inf	0.41624,1.76859	0.000308313	0.000643298
2	chr3:168647631:C:G	168647631	NA,G	NA,C	NA,1	NA,-inf	NA,inf	NA,0.927231	0.000307248	0.000646039
2	chr3:169478918:T:C	169478918	NA,C	NA,T	NA,1	NA,inf	NA,inf	NA,0.879515	0.00030699	0.000643007
2	chr3:169251016:G:A	169251016	NA,A	NA,G	NA,1	NA,-inf	NA,inf	NA,0.887364	0.000305995	0.000638654
2	chr3:168925528:G:C	168925528	NA,C	NA,G	NA,1	NA,inf	NA,inf	NA,0.864587	0.000303278	0.000632744
2	chr3:168781235:T:C	168781235	NA,C	NA,T	NA,1	NA,-inf	NA,inf	NA,0.895894	0.000303078	0.00063307
2	chr3:168730109:C:T	168730109	NA,T	NA,C	NA,1	NA,-inf	NA,inf	NA,0.921003	0.000301773	0.000636529
2	chr3:168857731:A:G	168857731	NA,G	NA,A	NA,1	NA,inf	NA,inf	NA,0.890654	0.000301424	0.000625109
2	chr3:168841477:T:C	168841477	NA,C	NA,T	NA,1	NA,inf	NA,inf	NA,0.889101	0.000300246	0.000622812
2	chr3:169250929:AAAG:A	169250929	NA,A	NA,AAAG	NA,1	NA,-inf	NA,inf	NA,0.874986	0.00029997	0.00062607
2	chr3:169235094:G:A	169235094	NA,A	NA,G	NA,1	NA,-inf	NA,inf	NA,0.872766	0.000299318	0.000624597
2	chr3:169175305:T:TA	169175305	NA,TA	NA,T	NA,1	NA,-inf	NA,inf	NA,0.886954	0.000299256	0.000624316
2	chr3:169405552:G:A	169405552	A,A	G,G	1,1	inf,inf	inf,inf	1.62159,0.208953	0.000298343	0.00058368
2	chr3:168834393:C:T	168834393	NA,T	NA,C	NA,1	NA,inf	NA,inf	NA,0.884514	0.000297934	0.000618022
2	chr3:169556440:T:A	169556440	NA,A	NA,T	NA,1	NA,-inf	NA,inf	NA,0.868278	0.000297043	0.000614956
2	chr3:169562584:G:A	169562584	NA,A	NA,G	NA,1	NA,-inf	NA,inf	NA,0.868234	0.00029702	0.00061491
2	chr3:169166383:AT:A	169166383	NA,A	NA,AT	NA,1	NA,-inf	NA,inf	NA,0.892241	0.000296304	0.000620313
2	chr3:169096072:T:C	169096072	C,C	T,T	1,1	-inf,inf	inf,inf	5.56906,0.20269	0.000295876	0.00298533
2	chr3:168662943:G:A	168662943	NA,A	NA,G	NA,1	NA,-inf	NA,inf	NA,0.852705	0.000295627	0.000614772
2	chr3:168663991:G:T	168663991	NA,T	NA,G	NA,1	NA,inf	NA,inf	NA,0.88508	0.000295276	0.000612613
2	chr3:169477044:G:A	169477044	A,A	G,G	1,1	inf,-inf	inf,inf	1.63393,0.183434	0.000295219	0.00046553
2	chr3:168768640:C:T	168768640	NA,T	NA,C	NA,1	NA,-inf	NA,inf	NA,0.908157	0.000292864	0.000617161
2	chr3:168844113:G:A	168844113	NA,A	NA,G	NA,1	NA,inf	NA,inf	NA,0.873908	0.000292833	0.000607483
2	chr3:168885139:T:A	168885139	NA,A	NA,T	NA,1	NA,-inf	NA,inf	NA,0.886813	0.000292571	0.000613315
2	chr3:168846852:C:T	168846852	NA,T	NA,C	NA,1	NA,inf	NA,inf	NA,0.872459	0.000292139	0.000606045
2	chr3:169200231:T:C	169200231	C,C	T,T	1,1	-inf,inf	inf,inf	0.768219,1.84478	0.000291856	0.000622017
2	chr3:168719518:C:T	168719518	NA,T	NA,C	NA,1	NA,-inf	NA,inf	NA,0.872649	0.000291724	0.00060936
2	chr3:168732104:A:G	168732104	NA,G	NA,A	NA,1	NA,-inf	NA,inf	NA,0.898508	0.000291718	0.000615034
2	chr3:169583715:A:C	169583715	NA,C	NA,A	NA,1	NA,-inf	NA,inf	NA,0.855383	0.000291073	0.000605754
2	chr3:168730352:AG:A	168730352	NA,A	NA,AG	NA,1	NA,-inf	NA,inf	NA,0.897861	0.000290713	0.000613062
2	chr3:169036435:T:C	169036435	C,C	T,T	1,1	-inf,inf	inf,inf	1.39769,1.84961	0.000290664	0.000625726
2	chr3:168657917:A:G	168657917	NA,G	NA,A	NA,1	NA,inf	NA,inf	NA,0.872142	0.000289275	0.00060025
2	chr3:168655870:G:A	168655870	NA,A	NA,G	NA,1	NA,-inf	NA,inf	NA,0.867197	0.000289073	0.000603672
2	chr3:169472056:G:T	169472056	NA,T	NA,G	NA,1	NA,inf	NA,inf	NA,0.846887	0.000288062	0.000594433
2	chr3:168713563:G:T	168713563	NA,T	NA,G	NA,1	NA,-inf	NA,inf	NA,0.882928	0.000287767	0.000607048
2	chr3:168671544:G:A	168671544	NA,A	NA,G	NA,1	NA,inf	NA,inf	NA,0.868751	0.000287536	0.000596697
2	chr3:168830378:C:T	168830378	T,NA	C,NA	1,NA	inf,NA	inf,NA	1.03708,NA	0.000286532	0.000602942
2	chr3:169445064:A:G	169445064	G,G	A,A	1,1	inf,-inf	inf,inf	1.66067,0.0781872	0.000286218	0.00054952
2	chr3:169439032:C:T	169439032	NA,T	NA,C	NA,1	NA,-inf	NA,inf	NA,0.894536	0.00028453	0.000597012
2	chr3:169432721:G:A	169432721	A,NA	G,NA	1,NA	inf,NA	inf,NA	1.00445,NA	0.000284394	0.000553255
2	chr3:169234820:T:C	169234820	C,NA	T,NA	1,NA	-inf,NA	inf,NA	1.26101,NA	0.000284169	0.000589878
2	chr3:168750538:A:G	168750538	NA,G	NA,A	NA,1	NA,inf	NA,inf	NA,0.856591	0.000283494	0.000588628
2	chr3:169409850:C:G	169409850	G,NA	C,NA	1,NA	-inf,NA	inf,NA	1.17891,NA	0.000282426	0.000583937
2	chr3:168642584:A:G	168642584	NA,G	NA,A	NA,1	NA,-inf	NA,inf	NA,0.841251	0.000281373	0.000587474
2	chr3:168953852:T:C	168953852	NA,C	NA,T	NA,1	NA,inf	NA,inf	NA,0.930055	0.000280766	0.000582334
2	chr3:169124204:A:G	169124204	G,G	A,A	1,1	-inf,inf	inf,inf	5.53151,0.190501	0.000280554	0.00274545
2	chr3:169513293:C:A	169513293	NA,A	NA,C	NA,1	NA,-inf	NA,inf	NA,0.810157	0.000280543	0.0005796
2	chr3:169513292:G:A	169513292	NA,A	NA,G	NA,1	NA,-inf	NA,inf	NA,0.810033	0.000280487	0.000579486
2	chr3:168991859:A:G	168991859	G,G	A,A	1,1	-inf,inf	inf,inf	1.53172,1.78746	0.000279956	0.000609884
2	chr3:169470832:A:G	169470832	G,NA	A,NA	1,NA	-inf,NA	inf,NA	0.867126,NA	0.000279672	0.00057613
2	chr3:169503936:T:C	169503936	NA,C	NA,T	NA,1	NA,-inf	NA,inf	NA,0.80868	0.000279172	0.000577143
2	chr3:168700585:G:A	168700585	NA,A	NA,G	NA,1	NA,inf	NA,inf	NA,0.817261	0.000278126	0.000579323
2	chr3:169106081:C:T	169106081	T,NA	C,NA	1,NA	inf,NA	inf,NA	1.42473,NA	0.000277854	0.000583943
2	chr3:169208320:A:T	169208320	T,T	A,A	1,1	-inf,inf	inf,inf	0.986251,1.33567	0.000277428	0.000576103
2	chr3:169060003:C:T	169060003	NA,T	NA,C	NA,1	NA,inf	NA,inf	NA,0.885554	0.000277326	0.000577512
2	chr3:169221626:T:A	169221626	NA,A	NA,T	NA,1	NA,-inf	NA,inf	NA,0.824402	0.000277075	0.000577857
2	chr3:169257095:G:GT	169257095	NA,GT	NA,G	NA,1	NA,-inf	NA,inf	NA,0.826088	0.000276669	0.000577337
2	chr3:169550059:A:C	169550059	NA,C	NA,A	NA,1	NA,-inf	NA,inf	NA,0.82404	0.000276125	0.00057183
2	chr3:169077173:A:G	169077173	NA,G	NA,A	NA,1	NA,inf	NA,inf	NA,0.831908	0.000275981	0.000573915
2	chr3:168905988:ATCCACCT:A	168905988	NA,A	NA,ATCCACCT	NA,1	NA,-inf	NA,inf	NA,0.842796	0.000274793	0.00057538
2	chr3:169248647:T:C	169248647	C,NA	T,NA	1,NA	inf,NA	inf,NA	0.665299,NA	0.000274534	0.000576557
2	chr3:168910243:T:C	168910243	NA,C	NA,T	NA,1	NA,inf	NA,inf	NA,0.927794	0.000274368	0.00056932
2	chr3:169485561:C:G	169485561	G,NA	C,NA	1,NA	inf,NA	inf,NA	1.09616,NA	0.00027394	0.000578618
2	chr3:169245780:G:A	169245780	NA,A	NA,G	NA,1	NA,-inf	NA,inf	NA,0.819334	0.00027387	0.000571561
2	chr3:169051150:A:G	169051150	NA,G	NA,A	NA,1	NA,inf	NA,inf	NA,0.810194	0.000273719	0.000562706
2	chr3:169631352:A:G	169631352	NA,G	NA,A	NA,1	NA,inf	NA,inf	NA,0.8115	0.000273088	0.000567942
2	chr3:169312518:G:A	169312518	A,A	G,G	1,1	inf,inf	inf,inf	1.75279,0.107754	0.000272503	0.000554604
2	chr3:169516505:T:A	169516505	NA,A	NA,T	NA,1	NA,-inf	NA,inf	NA,0.792484	0.000271739	0.000561667
2	chr3:169365337:G:A	169365337	A,A	G,G	1,1	-inf,-inf	inf,inf	0.477091,1.78479	0.000271625	0.000658471
2	chr3:169028339:C:T	169028339	NA,T	NA,C	NA,1	NA,inf	NA,inf	NA,0.805491	0.000271615	0.000558304
2	chr3:169051053:T:C	169051053	NA,C	NA,T	NA,1	NA,inf	NA,inf	NA,0.805398	0.000271585	0.000558351
2	chr3:169050165:C:A	169050165	NA,A	NA,C	NA,1	NA,inf	NA,inf	NA,0.804995	0.000271409	0.000557992
2	chr3:169499936:C:G	169499936	NA,G	NA,C	NA,1	NA,-inf	NA,inf	NA,0.789378	0.000271089	0.000560191
2	chr3:169261594:G:A	169261594	NA,A	NA,G	NA,1	NA,inf	NA,inf	NA,0.774525	0.000270917	0.000565807
2	chr3:168718135:T:C	168718135	NA,C	NA,T	NA,1	NA,inf	NA,inf	NA,0.799219	0.000270791	0.000563809
2	chr3:168750601:C:T	168750601	NA,T	NA,C	NA,1	NA,inf	NA,inf	NA,0.827167	0.000270277	0.000561233
2	chr3:168904140:G:C	168904140	NA,C	NA,G	NA,1	NA,-inf	NA,inf	NA,0.830222	0.00026932	0.00056392
2	chr3:169467942:A:C	169467942	NA,C	NA,A	NA,1	NA,inf	NA,inf	NA,0.807685	0.000269197	0.000562337
2	chr3:169054222:C:T	169054222	NA,T	NA,C	NA,1	NA,inf	NA,inf	NA,0.795696	0.000267328	0.000549659
2	chr3:168690198:A:T	168690198	NA,T	NA,A	NA,1	NA,-inf	NA,inf	NA,0.818614	0.000266903	0.000557444
2	chr3:169013192:T:C	169013192	C,C	T,T	1,1	-inf,inf	inf,inf	1.42795,1.79697	0.000266469	0.000573802
2	chr3:169230759:T:C	169230759	NA,C	NA,T	NA,1	NA,-inf	NA,inf	NA,0.803021	0.000266458	0.000556137
2	chr3:169514132:G:A	169514132	NA,A	NA,G	NA,1	NA,-inf	NA,inf	NA,0.800891	0.00026635	0.000559231
2	chr3:169536043:C:T	169536043	NA,T	NA,C	NA,1	NA,-inf	NA,inf	NA,0.798622	0.000266012	0.000550272
2	chr3:169514263:A:G	169514263	NA,G	NA,A	NA,1	NA,-inf	NA,inf	NA,0.798101	0.000265129	0.000556678
2	chr3:169512805:C:T	169512805	NA,T	NA,C	NA,1	NA,-inf	NA,inf	NA,0.776061	0.000264454	0.000546867
2	chr3:169512588:A:G	169512588	NA,G	NA,A	NA,1	NA,-inf	NA,inf	NA,0.79594	0.000264327	0.000554986
2	chr3:168722289:G:A	168722289	NA,A	NA,G	NA,1	NA,-inf	NA,inf	NA,0.828831	0.000264163	0.000556832
2	chr3:169024990:A:C	169024990	NA,C	NA,A	NA,1	NA,inf	NA,inf	NA,0.787569	0.000264	0.000542717
2	chr3:168758518:C:A	168758518	NA,A	NA,C	NA,1	NA,-inf	NA,inf	NA,0.802952	0.000263924	0.000552751
2	chr3:169299564:A:C	169299564	NA,C	NA,A	NA,1	NA,inf	NA,inf	NA,0.821554	0.000263778	0.000543273
2	chr3:169290401:T:C	169290401	NA,C	NA,T	NA,1	NA,-inf	NA,inf	NA,0.790381	0.000263554	0.000545601
2	chr3:169050449:A:G	169050449	NA,G	NA,A	NA,1	NA,inf	NA,inf	NA,0.786409	0.000263317	0.000541473
2	chr3:169173037:A:G	169173037	NA,G	NA,A	NA,1	NA,inf	NA,inf	NA,0.762877	0.000263205	0.000546797
2	chr3:169511528:G:A	169511528	NA,A	NA,G	NA,1	NA,-inf	NA,inf	NA,0.77296	0.000263159	0.000544165
2	chr3:169486167:G:A	169486167	NA,A	NA,G	NA,1	NA,inf	NA,inf	NA,0.783885	0.000263125	0.000554971
2	chr3:169034247:A:G	169034247	NA,G	NA,A	NA,1	NA,inf	NA,inf	NA,0.784879	0.000262842	0.000540367
2	chr3:168733900:T:G	168733900	NA,G	NA,T	NA,1	NA,inf	NA,inf	NA,0.780588	0.000262725	0.000546984
2	chr3:169089897:AAT:A	169089897	A,A	AAT,AAT	1,1	-inf,inf	inf,inf	5.08329,0.147981	0.000262637	0.00143985
2	chr3:169431980:T:C	169431980	NA,C	NA,T	NA,1	NA,inf	NA,inf	NA,0.791856	0.000262156	0.000533601
2	chr3:169065336:A:C	169065336	NA,C	NA,A	NA,1	NA,inf	NA,inf	NA,0.800066	0.00026212	0.000545128
2	chr3:169262516:T:G	169262516	NA,G	NA,T	NA,1	NA,-inf	NA,inf	NA,0.78407	0.000261766	0.00054217
2	chr3:169302118:C:T	169302118	T,T	C,C	1,1	inf,inf	inf,inf	0.151274,1.71504	0.000261525	0.000553431
2	chr3:169021345:T:C	169021345	NA,C	NA,T	NA,1	NA,inf	NA,inf	NA,0.780923	0.000261293	0.000537041
2	chr3:169034248:TGCCTATTAATTTCTTTTA:T	169034248	NA,T	NA,TGCCTATTAATTTCTTTTA	NA,1	NA,inf	NA,inf	NA,0.778504	0.000260141	0.000534847
2	chr3:168645968:T:G	168645968	NA,G	NA,T	NA,1	NA,inf	NA,inf	NA,0.806653	0.000260058	0.000539738
2	chr3:168991685:G:A	168991685	NA,A	NA,G	NA,1	NA,-inf	NA,inf	NA,0.772349	0.000259877	0.000539174
2	chr3:169325662:C:T	169325662	NA,T	NA,C	NA,1	NA,inf	NA,inf	NA,0.79746	0.00025947	0.000546777
2	chr3:169531269:C:G	169531269	NA,G	NA,C	NA,1	NA,inf	NA,inf	NA,0.771631	0.000259304	0.000542673
2	chr3:169269504:C:T	169269504	NA,T	NA,C	NA,1	NA,inf	NA,inf	NA,0.814953	0.000258915	0.000543712
2	chr3:169469254:A:G	169469254	NA,G	NA,A	NA,1	NA,inf	NA,inf	NA,0.782142	0.000257906	0.000524832
2	chr3:169072208:C:A	169072208	NA,A	NA,C	NA,1	NA,inf	NA,inf	NA,0.848273	0.000257442	0.00053795
2	chr3:168709469:C:A	168709469	NA,A	NA,C	NA,1	NA,inf	NA,inf	NA,0.76857	0.000257346	0.000535886
2	chr3:169021363:G:T	169021363	NA,T	NA,G	NA,1	NA,inf	NA,inf	NA,0.772131	0.000257331	0.000529108
2	chr3:168832944:A:G	168832944	NA,G	NA,A	NA,1	NA,inf	NA,inf	NA,0.795655	0.000257055	0.000539195
2	chr3:169364845:G:A	169364845	NA,A	NA,G	NA,1	NA,-inf	NA,inf	NA,0.846855	0.000256977	0.000553924
2	chr3:168946571:A:G	168946571	NA,G	NA,A	NA,1	NA,inf	NA,inf	NA,0.871734	0.000256779	0.000532861
2	chr3:168873322:T:G	168873322	G,NA	T,NA	1,NA	-inf,NA	inf,NA	1.77288,NA	0.000256318	0.00053779
2	chr3:169011653:A:G	169011653	G,G	A,A	1,1	-inf,inf	inf,inf	1.44071,1.77195	0.000256111	0.000551605
2	chr3:169086643:G:A	169086643	A,A	G,G	1,1	-inf,inf	inf,inf	5.06224,0.142957	0.000255422	0.00138415
2	chr3:169055257:G:A	169055257	A,NA	G,NA	1,NA	inf,NA	inf,NA	1.34262,NA	0.000255157	0.000536615
2	chr3:168749692:A:G	168749692	NA,G	NA,A	NA,1	NA,inf	NA,inf	NA,0.79058	0.000255073	0.00053511
2	chr3:169001258:T:C	169001258	NA,C	NA,T	NA,1	NA,inf	NA,inf	NA,0.764028	0.000254985	0.000524446
2	chr3:168716112:A:G	168716112	NA,G	NA,A	NA,1	NA,-inf	NA,inf	NA,0.770519	0.000254648	0.000533029
2	chr3:168965373:A:G	168965373	NA,G	NA,A	NA,1	NA,inf	NA,inf	NA,0.778266	0.000254612	0.000529922
2	chr3:169178107:T:C	169178107	C,C	T,T	1,1	-inf,-inf	inf,inf	1.14909,0.918474	0.000254366	0.000546846
2	chr3:169190703:T:C	169190703	NA,C	NA,T	NA,1	NA,inf	NA,inf	NA,0.772742	0.000254154	0.00052936
2	chr3:169498020:A:T	169498020	NA,T	NA,A	NA,1	NA,inf	NA,inf	NA,0.761695	0.000253825	0.000530262
2	chr3:168906801:G:A	168906801	A,NA	G,NA	1,NA	inf,NA	inf,NA	0.803843,NA	0.000253566	0.000511879
2	chr3:168974145:A:G	168974145	NA,G	NA,A	NA,1	NA,inf	NA,inf	NA,0.774386	0.00025354	0.000527572
2	chr3:169288973:A:G	169288973	NA,G	NA,A	NA,1	NA,-inf	NA,inf	NA,0.902782	0.000253536	0.000560436
2	chr3:169406577:A:G	169406577	NA,G	NA,A	NA,1	NA,-inf	NA,inf	NA,0.747007	0.000253262	0.00052521
2	chr3:169006399:C:G	169006399	NA,G	NA,C	NA,1	NA,inf	NA,inf	NA,0.759058	0.000252937	0.000520277
2	chr3:169513560:C:T	169513560	NA,T	NA,C	NA,1	NA,-inf	NA,inf	NA,0.747906	0.000252772	0.000522646
2	chr3:168687009:T:C	168687009	NA,C	NA,T	NA,1	NA,inf	NA,inf	NA,0.760952	0.000252748	0.000524596
2	chr3:169487387:G:A	169487387	NA,A	NA,G	NA,1	NA,inf	NA,inf	NA,0.758788	0.000252646	0.000532777
2	chr3:169083276:T:C	169083276	C,C	T,T	1,1	-inf,inf	inf,inf	5.08155,0.0860665	0.000252224	0.00138735
2	chr3:169007702:A:ATC	169007702	NA,ATC	NA,A	NA,1	NA,inf	NA,inf	NA,0.753462	0.000250676	0.000515655
2	chr3:169496302:T:C	169496302	C,C	T,T	1,1	inf,-inf	inf,inf	0.196057,1.65324	0.000250084	0.000511136
2	chr3:169195393:G:A	169195393	A,A	G,G	1,1	-inf,-inf	inf,inf	3.46704,0.500329	0.000249827	0.000578894
2	chr3:168868249:A:G	168868249	NA,G	NA,A	NA,1	NA,-inf	NA,inf	NA,0.749967	0.000249738	0.000519317
2	chr3:169245609:A:G	169245609	NA,G	NA,A	NA,1	NA,-inf	NA,inf	NA,0.761459	0.000249439	0.0005205
2	chr3:169012724:C:A	169012724	A,A	C,C	1,1	-inf,inf	inf,inf	1.46317,1.75306	0.000249347	0.000537337
2	chr3:168719195:G:T	168719195	NA,T	NA,G	NA,1	NA,-inf	NA,inf	NA,0.79223	0.000248884	0.000524626
2	chr3:169128913:C:T	169128913	T,T	C,C	1,1	inf,-inf	inf,inf	6.89055,0.411154	0.00024876	0.0756591
2	chr3:169044552:A:G	169044552	NA,G	NA,A	NA,1	NA,inf	NA,inf	NA,0.750658	0.00024876	0.000511577
2	chr3:169089901:T:A	169089901	A,A	T,T	1,1	-inf,inf	inf,inf	5.03392,0.147981	0.000248663	0.00132468
2	chr3:168857663:C:A	168857663	A,A	C,C	1,1	inf,-inf	inf,inf	0.244022,1.75328	0.000248175	0.000519001
2	chr3:169320392:A:C	169320392	NA,C	NA,A	NA,1	NA,inf	NA,inf	NA,0.775033	0.00024811	0.000509274
2	chr3:169049484:T:C	169049484	NA,C	NA,T	NA,1	NA,inf	NA,inf	NA,0.748749	0.00024804	0.000510104
2	chr3:169169761:A:G	169169761	G,G	A,A	1,1	-inf,-inf	inf,inf	3.98874,0.487393	0.000247777	0.000653218
2	chr3:169441706:A:G	169441706	NA,G	NA,A	NA,1	NA,inf	NA,inf	NA,0.781306	0.000247267	0.000522351
2	chr3:169508910:A:G	169508910	NA,G	NA,A	NA,1	NA,-inf	NA,inf	NA,0.754331	0.000246979	0.00051852
2	chr3:169202534:GCT:G	169202534	G,G	GCT,GCT	1,1	-inf,inf	inf,inf	1.08117,1.19654	0.000246832	0.000511797
2	chr3:169478861:C:T	169478861	T,NA	C,NA	1,NA	inf,NA	inf,NA	0.876385,NA	0.000246741	0.000432614
2	chr3:168860545:A:G	168860545	G,G	A,A	1,1	inf,-inf	inf,inf	0.330032,1.69047	0.000246042	0.000513247
2	chr3:169201507:G:A	169201507	A,A	G,G	1,1	-inf,-inf	inf,inf	3.41699,0.563226	0.000246015	0.000565815
2	chr3:169160509:A:G	169160509	G,G	A,A	1,1	-inf,-inf	inf,inf	3.94682,0.511429	0.000245462	0.000643356
2	chr3:169512557:C:T	169512557	NA,T	NA,C	NA,1	NA,inf	NA,inf	NA,0.745092	0.000244993	0.000513595
2	chr3:168858936:A:G	168858936	G,G	A,A	1,1	inf,-inf	inf,inf	0.251197,1.74363	0.000244966	0.00051247
2	chr3:169582694:G:A	169582694	NA,A	NA,G	NA,1	NA,-inf	NA,inf	NA,0.727404	0.000244888	0.000507167
2	chr3:168917907:G:A	168917907	NA,A	NA,G	NA,1	NA,-inf	NA,inf	NA,0.775243	0.00024466	0.000512491
2	chr3:168921219:G:A	168921219	NA,A	NA,G	NA,1	NA,inf	NA,inf	NA,0.808914	0.000244622	0.000507043
2	chr3:169331601:G:A	169331601	NA,A	NA,G	NA,1	NA,inf	NA,inf	NA,0.787731	0.000244557	0.000511553
2	chr3:168924438:G:C	168924438	NA,C	NA,G	NA,1	NA,inf	NA,inf	NA,0.808073	0.000244313	0.000506408
2	chr3:169488173:A:C	169488173	NA,C	NA,A	NA,1	NA,inf	NA,inf	NA,0.736845	0.000243926	0.000514252
2	chr3:169322806:T:C	169322806	C,NA	T,NA	1,NA	inf,NA	inf,NA	1.0625,NA	0.000243775	0.000513676
2	chr3:169484934:G:A	169484934	NA,A	NA,G	NA,1	NA,inf	NA,inf	NA,0.736298	0.000243708	0.000513797
2	chr3:169194790:G:A	169194790	A,A	G,G	1,1	-inf,-inf	inf,inf	3.42817,0.513831	0.000243382	0.00056214
2	chr3:169339869:G:A	169339869	NA,A	NA,G	NA,1	NA,-inf	NA,inf	NA,0.811037	0.000243213	0.000523487
2	chr3:168939817:A:T	168939817	NA,T	NA,A	NA,1	NA,inf	NA,inf	NA,0.833419	0.000243153	0.000504355
2	chr3:169190073:A:G	169190073	NA,G	NA,A	NA,1	NA,inf	NA,inf	NA,0.732761	0.000243063	0.000501288
2	chr3:168827344:A:T	168827344	NA,T	NA,A	NA,1	NA,inf	NA,inf	NA,0.759682	0.000242973	0.000504631
2	chr3:169097597:T:C	169097597	NA,C	NA,T	NA,1	NA,inf	NA,inf	NA,0.799836	0.000241995	0.000505764
2	chr3:169456320:A:G	169456320	NA,G	NA,A	NA,1	NA,inf	NA,inf	NA,0.766412	0.000241748	0.000510478
2	chr3:168737700:G:A	168737700	A,NA	G,NA	1,NA	-inf,NA	inf,NA	0.715907,NA	0.000241684	0.000499583
2	chr3:169027915:T:G	169027915	G,G	T,T	1,1	-inf,inf	inf,inf	1.36586,1.75404	0.000241466	0.00051908
2	chr3:168843879:G:A	168843879	A,A	G,G	1,1	inf,-inf	inf,inf	0.402781,1.6436	0.000241356	0.00050283
2	chr3:169567669:G:T	169567669	NA,T	NA,G	NA,1	NA,-inf	NA,inf	NA,0.739936	0.000241341	0.000499678
2	chr3:169604225:C:T	169604225	NA,T	NA,C	NA,1	NA,inf	NA,inf	NA,0.741433	0.000240774	0.000491085
2	chr3:169185548:C:T	169185548	NA,T	NA,C	NA,1	NA,-inf	NA,inf	NA,0.766793	0.000240633	0.000504843
2	chr3:168794331:G:C	168794331	NA,C	NA,G	NA,1	NA,inf	NA,inf	NA,0.753858	0.000240615	0.00049978
2	chr3:168794542:T:C	168794542	NA,C	NA,T	NA,1	NA,inf	NA,inf	NA,0.753597	0.000240514	0.000499572
2	chr3:168791089:G:T	168791089	NA,T	NA,G	NA,1	NA,inf	NA,inf	NA,0.752749	0.000240198	0.000498913
2	chr3:168767382:A:C	168767382	NA,C	NA,A	NA,1	NA,inf	NA,inf	NA,0.752178	0.00024	0.000498417
2	chr3:169574054:A:G	169574054	G,NA	A,NA	1,NA	-inf,NA	inf,NA	0.82722,NA	0.00023967	0.000492247
2	chr3:168741832:G:A	168741832	NA,A	NA,G	NA,1	NA,inf	NA,inf	NA,0.750549	0.000239365	0.00049715
2	chr3:168737044:T:C	168737044	NA,C	NA,T	NA,1	NA,inf	NA,inf	NA,0.749942	0.000239137	0.000496678
2	chr3:168767234:T:A	168767234	NA,A	NA,T	NA,1	NA,inf	NA,inf	NA,0.748757	0.000238721	0.000495766
2	chr3:168987144:A:G	168987144	G,NA	A,NA	1,NA	-inf,NA	inf,NA	1.90956,NA	0.00023748	0.00049999
2	chr3:169020104:C:A	169020104	A,A	C,C	1,1	-inf,inf	inf,inf	1.44476,1.73001	0.000237227	0.000510942
2	chr3:168863019:T:C	168863019	NA,C	NA,T	NA,1	NA,inf	NA,inf	NA,0.759804	0.000236984	0.000489728
2	chr3:168751837:T:C	168751837	NA,C	NA,T	NA,1	NA,-inf	NA,inf	NA,0.73464	0.000236727	0.000495593
2	chr3:168834707:G:C	168834707	C,NA	G,NA	1,NA	inf,NA	inf,NA	0.944157,NA	0.000236646	0.000496485
2	chr3:169166802:A:G	169166802	G,G	A,A	1,1	-inf,-inf	inf,inf	3.93683,0.494801	0.000236363	0.000617059
2	chr3:169557545:A:G	169557545	NA,G	NA,A	NA,1	NA,-inf	NA,inf	NA,0.721938	0.000235836	0.000496594
2	chr3:169079088:G:C	169079088	C,C	G,G	1,1	-inf,inf	inf,inf	5.00631,0.0981997	0.000235732	0.00123321
2	chr3:169189157:C:T	169189157	NA,T	NA,C	NA,1	NA,-inf	NA,inf	NA,0.752705	0.000235459	0.000493947
2	chr3:169534213:GT:G	169534213	NA,G	NA,GT	NA,1	NA,inf	NA,inf	NA,0.731912	0.000235308	0.000466344
2	chr3:169320920:T:C	169320920	NA,C	NA,T	NA,1	NA,-inf	NA,inf	NA,0.713668	0.000235071	0.000487307
2	chr3:169565406:A:C	169565406	NA,C	NA,A	NA,1	NA,-inf	NA,inf	NA,0.718172	0.000235055	0.000488443
2	chr3:169638847:C:T	169638847	T,T	C,C	1,1	inf,inf	inf,inf	0.0429809,1.69579	0.00023498	0.000480649
2	chr3:168763573:G:A	168763573	NA,A	NA,G	NA,1	NA,inf	NA,inf	NA,0.738777	0.000234978	0.000488056
2	chr3:169218835:T:C	169218835	NA,C	NA,T	NA,1	NA,inf	NA,inf	NA,0.727454	0.000234974	0.000487581
2	chr3:169583107:G:A	169583107	NA,A	NA,G	NA,1	NA,-inf	NA,inf	NA,0.701527	0.000234867	0.000486509
2	chr3:169438890:A:G	169438890	NA,G	NA,A	NA,1	NA,inf	NA,inf	NA,0.746002	0.000234025	0.000494109
2	chr3:169187426:T:C	169187426	C,C	T,T	1,1	-inf,inf	inf,inf	0.841469,1.72665	0.000233855	0.000498633
2	chr3:169141707:C:T	169141707	T,T	C,C	1,1	-inf,inf	inf,inf	1.87623,1.67984	0.00023374	0.000517302
2	chr3:169188083:A:G	169188083	NA,G	NA,A	NA,1	NA,-inf	NA,inf	NA,0.747953	0.000233708	0.00049025
2	chr3:169169763:T:C	169169763	C,C	T,T	1,1	-inf,-inf	inf,inf	3.94014,0.483931	0.000233697	0.000610529
2	chr3:168913377:C:G	168913377	NA,G	NA,C	NA,1	NA,inf	NA,inf	NA,0.703914	0.000233563	0.00048727
2	chr3:169540673:T:G	169540673	NA,G	NA,T	NA,1	NA,-inf	NA,inf	NA,0.730524	0.000233534	0.000485883
2	chr3:168932424:TACTTGCG:T	168932424	NA,T	NA,TACTTGCG	NA,1	NA,inf	NA,inf	NA,0.805419	0.000233162	0.000483697
2	chr3:169590129:A:G	169590129	G,G	A,A	1,1	inf,inf	inf,inf	0.0789917,1.67247	0.000232947	0.000493422
2	chr3:168869924:T:A	168869924	NA,A	NA,T	NA,1	NA,inf	NA,inf	NA,0.719684	0.000232678	0.000477499
2	chr3:169022637:G:T	169022637	T,T	G,G	1,1	-inf,inf	inf,inf	1.42759,1.72238	0.000232509	0.000500577
2	chr3:168775499:G:A	168775499	NA,A	NA,G	NA,1	NA,inf	NA,inf	NA,0.703102	0.00023249	0.000483823
2	chr3:169132310:C:G	169132310	NA,G	NA,C	NA,1	NA,inf	NA,inf	NA,0.807761	0.000232273	0.00048356
2	chr3:169290555:T:C	169290555	NA,C	NA,T	NA,1	NA,-inf	NA,inf	NA,0.825654	0.00023194	0.000507944
2	chr3:169475595:C:T	169475595	T,T	C,C	1,1	-inf,-inf	inf,inf	1.9765,0.178273	0.00023188	0.00048316
2	chr3:168858948:C:T	168858948	T,T	C,C	1,1	inf,-inf	inf,inf	0.266959,1.70543	0.000231833	0.000484908
2	chr3:169017910:GC:G	169017910	G,G	GC,GC	1,1	-inf,inf	inf,inf	1.38547,1.72624	0.000231059	0.000496812
2	chr3:168923637:A:G	168923637	NA,G	NA,A	NA,1	NA,-inf	NA,inf	NA,0.738231	0.000230943	0.000483658
2	chr3:168709579:G:A	168709579	NA,A	NA,G	NA,1	NA,inf	NA,inf	NA,0.727223	0.000230827	0.000479448
2	chr3:168757759:A:G	168757759	NA,G	NA,A	NA,1	NA,inf	NA,inf	NA,0.725359	0.000230285	0.000478278
2	chr3:169189355:A:C	169189355	NA,C	NA,A	NA,1	NA,-inf	NA,inf	NA,0.73802	0.000230187	0.000482833
2	chr3:169558818:C:T	169558818	NA,T	NA,C	NA,1	NA,-inf	NA,inf	NA,0.707301	0.000230165	0.000484457
2	chr3:169479002:T:G	169479002	G,NA	T,NA	1,NA	inf,NA	inf,NA	0.838267,NA	0.000230026	0.000405471
2	chr3:169036900:G:A	169036900	NA,A	NA,G	NA,1	NA,inf	NA,inf	NA,0.701981	0.000229996	0.000473338
2	chr3:169270847:A:G	169270847	NA,G	NA,A	NA,1	NA,-inf	NA,inf	NA,0.721142	0.000229991	0.000479257
2	chr3:169162403:G:A	169162403	A,A	G,G	1,1	-inf,-inf	inf,inf	3.88962,0.510434	0.00022979	0.00059485
2	chr3:169548899:T:C	169548899	NA,C	NA,T	NA,1	NA,-inf	NA,inf	NA,0.706926	0.000229721	0.000481581
2	chr3:169319341:G:T	169319341	T,T	G,G	1,1	inf,inf	inf,inf	1.67823,0.0111364	0.000229247	0.000466482
2	chr3:168802984:C:T	168802984	NA,T	NA,C	NA,1	NA,inf	NA,inf	NA,0.720243	0.000228358	0.000474353
2	chr3:168895397:C:A	168895397	NA,A	NA,C	NA,1	NA,inf	NA,inf	NA,0.71044	0.000228298	0.000477505
2	chr3:169163542:C:T	169163542	T,T	C,C	1,1	-inf,-inf	inf,inf	3.90181,0.497744	0.000228291	0.000592206
2	chr3:169140737:AACT:A	169140737	A,A	AACT,AACT	1,1	inf,inf	inf,inf	4.68661,0.752065	0.000228178	0.00188599
2	chr3:168650417:A:C	168650417	NA,C	NA,A	NA,1	NA,inf	NA,inf	NA,0.698637	0.000227899	0.000471864
2	chr3:168671510:A:G	168671510	NA,G	NA,A	NA,1	NA,-inf	NA,inf	NA,0.704762	0.00022748	0.000474124
2	chr3:169161765:A:G	169161765	G,G	A,A	1,1	-inf,-inf	inf,inf	3.898,0.498117	0.000227255	0.000589213
2	chr3:169165169:A:G	169165169	NA,G	NA,A	NA,1	NA,inf	NA,inf	NA,0.689644	0.000227035	0.000468424
2	chr3:169160697:A:G	169160697	G,G	A,A	1,1	-inf,-inf	inf,inf	3.86941,0.516917	0.000226957	0.000586644
2	chr3:169170958:G:C	169170958	C,C	G,G	1,1	-inf,-inf	inf,inf	3.89331,0.496542	0.000226428	0.000585754
2	chr3:169144548:G:A	169144548	NA,A	NA,G	NA,1	NA,inf	NA,inf	NA,0.721554	0.000226344	0.000472186
2	chr3:168669707:G:T	168669707	NA,T	NA,G	NA,1	NA,-inf	NA,inf	NA,0.71533	0.000226141	0.000473358
2	chr3:169440667:T:C	169440667	NA,C	NA,T	NA,1	NA,inf	NA,inf	NA,0.723703	0.000225994	0.000477105
2	chr3:169310267:A:G	169310267	NA,G	NA,A	NA,1	NA,inf	NA,inf	NA,0.713832	0.000225612	0.000463626
2	chr3:169158725:G:A	169158725	A,A	G,G	1,1	-inf,-inf	inf,inf	3.91315,0.480793	0.000225594	0.000586557
2	chr3:169317132:T:A	169317132	NA,A	NA,T	NA,1	NA,-inf	NA,inf	NA,0.687444	0.000225583	0.000467685
2	chr3:169164253:T:C	169164253	C,C	T,T	1,1	-inf,-inf	inf,inf	3.90631,0.484844	0.000225141	0.000584678
2	chr3:169233333:C:T	169233333	T,T	C,C	1,1	-inf,inf	inf,inf	0.690997,1.70453	0.00022512	0.000478438
2	chr3:169171843:C:G	169171843	G,G	C,C	1,1	-inf,-inf	inf,inf	3.8873,0.496873	0.000225037	0.000581541
2	chr3:169361633:A:G	169361633	NA,G	NA,A	NA,1	NA,inf	NA,inf	NA,0.737057	0.000224807	0.00046927
2	chr3:169618955:G:A	169618955	NA,A	NA,G	NA,1	NA,inf	NA,inf	NA,0.684521	0.000224256	0.000468781
2	chr3:168680192:C:T	168680192	NA,T	NA,C	NA,1	NA,-inf	NA,inf	NA,0.707234	0.000223741	0.00046792
2	chr3:169495410:C:T	169495410	NA,T	NA,C	NA,1	NA,inf	NA,inf	NA,0.693888	0.00022358	0.000469938
2	chr3:169008138:G:A	169008138	A,A	G,G	1,1	-inf,inf	inf,inf	1.43586,1.69819	0.000223453	0.000480985
2	chr3:169580020:C:A	169580020	A,A	C,C	1,1	inf,inf	inf,inf	0.571282,1.21702	0.000223258	0.000448368
2	chr3:169107620:T:C	169107620	NA,C	NA,T	NA,1	NA,-inf	NA,inf	NA,0.779756	0.000223237	0.000465392
2	chr3:168683952:C:G	168683952	NA,G	NA,C	NA,1	NA,inf	NA,inf	NA,0.69597	0.000223015	0.000465337
2	chr3:168731578:G:A	168731578	NA,A	NA,G	NA,1	NA,-inf	NA,inf	NA,0.710479	0.00022294	0.000466849
2	chr3:168766348:T:G	168766348	G,NA	T,NA	1,NA	-inf,NA	inf,NA	1.22448,NA	0.000222808	0.000461264
2	chr3:168961893:T:C	168961893	NA,C	NA,T	NA,1	NA,inf	NA,inf	NA,0.693194	0.000222771	0.000463651
2	chr3:169556994:C:T	169556994	NA,T	NA,C	NA,1	NA,-inf	NA,inf	NA,0.686557	0.000222575	0.00046957
2	chr3:169278631:T:G	169278631	NA,G	NA,T	NA,1	NA,-inf	NA,inf	NA,0.676363	0.000222517	0.000461304
2	chr3:168742921:C:T	168742921	NA,T	NA,C	NA,1	NA,inf	NA,inf	NA,0.703389	0.000222432	0.000462047
2	chr3:169503436:T:A	169503436	NA,A	NA,T	NA,1	NA,inf	NA,inf	NA,0.693348	0.00022175	0.000465613
2	chr3:169184458:A:G	169184458	NA,G	NA,A	NA,1	NA,-inf	NA,inf	NA,0.713584	0.00022172	0.000464987
2	chr3:169183675:A:C	169183675	C,C	A,A	1,1	-inf,-inf	inf,inf	2.68831,0.759945	0.000221328	0.000491772
2	chr3:168797010:G:A	168797010	NA,A	NA,G	NA,1	NA,inf	NA,inf	NA,0.698731	0.000220908	0.000458867
2	chr3:169260794:A:T	169260794	NA,T	NA,A	NA,1	NA,inf	NA,inf	NA,0.733018	0.000220842	0.000462002
2	chr3:169441237:T:A	169441237	NA,A	NA,T	NA,1	NA,inf	NA,inf	NA,0.707546	0.000220478	0.000465357
2	chr3:169478082:C:G	169478082	G,NA	C,NA	1,NA	inf,NA	inf,NA	0.812388,NA	0.000219899	0.000388842
2	chr3:169002768:A:G	169002768	G,G	A,A	1,1	-inf,inf	inf,inf	1.45392,1.68384	0.000219519	0.00047269
2	chr3:168891936:A:T	168891936	T,T	A,A	1,1	inf,inf	inf,inf	1.15586,0.53785	0.000219385	0.000434199
2	chr3:169163384:G:A	169163384	A,A	G,G	1,1	-inf,-inf	inf,inf	3.86604,0.498112	0.000219323	0.00056548
2	chr3:169033264:G:A	169033264	NA,A	NA,G	NA,1	NA,inf	NA,inf	NA,0.685358	0.000218855	0.000455561
2	chr3:168896020:A:G	168896020	NA,G	NA,A	NA,1	NA,-inf	NA,inf	NA,0.704109	0.000218829	0.000458243
2	chr3:169110848:A:C	169110848	NA,C	NA,A	NA,1	NA,-inf	NA,inf	NA,0.766262	0.000218757	0.000456032
2	chr3:169170947:C:T	169170947	T,T	C,C	1,1	-inf,-inf	inf,inf	3.86247,0.495488	0.000218473	0.00056218
2	chr3:169132763:T:A	169132763	NA,A	NA,T	NA,1	NA,-inf	NA,inf	NA,0.775377	0.000218351	0.000454753
2	chr3:169094129:A:G	169094129	G,G	A,A	1,1	-inf,inf	inf,inf	5.25905,0.145352	0.00021832	0.00165685
2	chr3:169307332:T:C	169307332	NA,C	NA,T	NA,1	NA,-inf	NA,inf	NA,0.675273	0.000217962	0.000455503
2	chr3:169155572:A:G	169155572	G,G	A,A	1,1	-inf,-inf	inf,inf	3.88663,0.474398	0.000217788	0.000565018
2	chr3:169170797:T:C	169170797	NA,C	NA,T	NA,1	NA,-inf	NA,inf	NA,0.722568	0.000217399	0.000454435
2	chr3:169152024:G:GT	169152024	GT,GT	G,G	1,1	-inf,-inf	inf,inf	3.8423,0.509923	0.000217289	0.000557914
2	chr3:169155054:C:T	169155054	T,T	C,C	1,1	-inf,-inf	inf,inf	3.87967,0.477586	0.00021706	0.000562382
2	chr3:169594823:A:G	169594823	G,G	A,A	1,1	inf,inf	inf,inf	0.154486,1.59715	0.000216559	0.000460776
2	chr3:168934720:A:G	168934720	NA,G	NA,A	NA,1	NA,-inf	NA,inf	NA,0.661707	0.00021653	0.000454148
2	chr3:169166816:G:T	169166816	T,T	G,G	1,1	-inf,-inf	inf,inf	3.85479,0.496542	0.00021624	0.000556441
2	chr3:169159894:A:C	169159894	C,C	A,A	1,1	-inf,-inf	inf,inf	3.8575,0.493914	0.000215958	0.000556019
2	chr3:168896683:A:G	168896683	NA,G	NA,A	NA,1	NA,-inf	NA,inf	NA,0.695161	0.000215874	0.000452034
2	chr3:169167296:C:G	169167296	G,G	C,C	1,1	-inf,-inf	inf,inf	3.85209,0.496442	0.00021551	0.000554313
2	chr3:169549059:C:T	169549059	NA,T	NA,C	NA,1	NA,-inf	NA,inf	NA,0.665409	0.000215481	0.000451602
2	chr3:169170825:T:C	169170825	C,C	T,T	1,1	-inf,-inf	inf,inf	3.83984,0.502617	0.000215156	0.000551494
2	chr3:169180915:G:C	169180915	NA,C	NA,G	NA,1	NA,inf	NA,inf	NA,0.667522	0.000214922	0.000447495
2	chr3:169164746:TA:T	169164746	T,T	TA,TA	1,1	-inf,-inf	inf,inf	3.8489,0.497107	0.000214906	0.000552459
2	chr3:168835723:C:T	168835723	T,T	C,C	1,1	inf,-inf	inf,inf	0.399909,1.57817	0.000214663	0.000446863
2	chr3:169305220:A:G	169305220	NA,G	NA,A	NA,1	NA,-inf	NA,inf	NA,0.654496	0.000214523	0.000444819
2	chr3:169302496:A:G	169302496	NA,G	NA,A	NA,1	NA,-inf	NA,inf	NA,0.654496	0.000214523	0.000444819
2	chr3:168719288:T:A	168719288	NA,A	NA,T	NA,1	NA,inf	NA,inf	NA,0.678839	0.000214274	0.000445118
2	chr3:168732503:C:T	168732503	NA,T	NA,C	NA,1	NA,inf	NA,inf	NA,0.678185	0.000214061	0.000444677
2	chr3:169402805:G:A	169402805	NA,A	NA,G	NA,1	NA,inf	NA,inf	NA,0.658584	0.000214049	0.000448166
2	chr3:168775386:C:T	168775386	NA,T	NA,C	NA,1	NA,-inf	NA,inf	NA,0.677071	0.000213987	0.000447149
2	chr3:169399934:A:G	169399934	NA,G	NA,A	NA,1	NA,inf	NA,inf	NA,0.657595	0.000213723	0.000447481
2	chr3:169166141:C:G	169166141	G,G	C,C	1,1	-inf,-inf	inf,inf	3.88928,0.460706	0.000213685	0.000553428
2	chr3:168858759:C:T	168858759	T,T	C,C	1,1	-inf,inf	inf,inf	0.531453,1.56262	0.000213553	0.000446477
2	chr3:169037701:C:T	169037701	NA,T	NA,C	NA,1	NA,-inf	NA,inf	NA,0.669243	0.000213477	0.000443857
2	chr3:169162678:A:T	169162678	T,T	A,A	1,1	-inf,-inf	inf,inf	3.84239,0.496923	0.000213228	0.00054759
2	chr3:169171146:C:T	169171146	T,T	C,C	1,1	-inf,-inf	inf,inf	3.83847,0.496542	0.000213038	0.000545963
2	chr3:168857157:A:T	168857157	NA,T	NA,A	NA,1	NA,inf	NA,inf	NA,0.668855	0.000212879	0.000441351
2	chr3:169293862:C:T	169293862	NA,T	NA,C	NA,1	NA,-inf	NA,inf	NA,0.648952	0.000212782	0.000441176
2	chr3:169179045:A:G	169179045	G,G	A,A	1,1	-inf,-inf	inf,inf	2.5322,0.837804	0.000212729	0.000468888
2	chr3:169456990:G:C	169456990	C,NA	G,NA	1,NA	inf,NA	inf,NA	0.811194,NA	0.000212523	0.000437073
2	chr3:168924457:G:A	168924457	NA,A	NA,G	NA,1	NA,inf	NA,inf	NA,0.643803	0.000212372	0.000443034
2	chr3:168856546:T:G	168856546	G,G	T,T	1,1	-inf,-inf	inf,inf	0.26885,1.66025	0.000212347	0.000455752
2	chr3:169493411:C:T	169493411	NA,T	NA,C	NA,1	NA,inf	NA,inf	NA,0.647099	0.000212219	0.000446908
2	chr3:169639885:G:C	169639885	C,NA	G,NA	1,NA	inf,NA	inf,NA	0.696982,NA	0.000212142	0.000448788
2	chr3:169096535:G:T	169096535	NA,T	NA,G	NA,1	NA,-inf	NA,inf	NA,0.744601	0.000212037	0.000442046
2	chr3:169493280:TC:T	169493280	NA,T	NA,TC	NA,1	NA,inf	NA,inf	NA,0.664124	0.00021193	0.000446708
2	chr3:168891687:T:C	168891687	C,C	T,T	1,1	inf,inf	inf,inf	1.16105,0.503086	0.000211157	0.000418089
2	chr3:168790076:A:G	168790076	NA,G	NA,A	NA,1	NA,inf	NA,inf	NA,0.641589	0.00021109	0.000439371
2	chr3:168763318:G:A	168763318	NA,A	NA,G	NA,1	NA,inf	NA,inf	NA,0.641273	0.000210985	0.000439153
2	chr3:169345333:C:T	169345333	NA,T	NA,C	NA,1	NA,-inf	NA,inf	NA,0.712929	0.000210402	0.000451207
2	chr3:169317874:T:C	169317874	NA,C	NA,T	NA,1	NA,-inf	NA,inf	NA,0.703843	0.000210279	0.000444017
2	chr3:168725979:G:T	168725979	NA,T	NA,G	NA,1	NA,inf	NA,inf	NA,0.66617	0.000210217	0.000436681
2	chr3:169257607:G:A	169257607	A,A	G,G	1,1	-inf,inf	inf,inf	0.618307,1.66332	0.000210146	0.00044566
2	chr3:169171193:G:A	169171193	A,A	G,G	1,1	-inf,-inf	inf,inf	3.82369,0.497966	0.000209994	0.000536819
2	chr3:168982561:G:A	168982561	NA,A	NA,G	NA,1	NA,inf	NA,inf	NA,0.606919	0.000209978	0.000438227
2	chr3:169109113:C:T	169109113	NA,T	NA,C	NA,1	NA,-inf	NA,inf	NA,0.717563	0.000209825	0.000444396
2	chr3:169223079:C:T	169223079	NA,T	NA,C	NA,1	NA,-inf	NA,inf	NA,0.688409	0.000209452	0.000437254
2	chr3:169378369:G:A	169378369	NA,A	NA,G	NA,1	NA,inf	NA,inf	NA,0.672448	0.00020943	0.000440603
2	chr3:168885682:C:T	168885682	NA,T	NA,C	NA,1	NA,inf	NA,inf	NA,0.727173	0.000209231	0.000434273
2	chr3:168956706:A:G	168956706	NA,G	NA,A	NA,1	NA,-inf	NA,inf	NA,0.727453	0.000209198	0.000439294
2	chr3:169249334:C:T	169249334	T,T	C,C	1,1	-inf,inf	inf,inf	0.72817,1.66507	0.000209138	0.00044466
2	chr3:169135050:TAG:T	169135050	NA,T	NA,TAG	NA,1	NA,-inf	NA,inf	NA,0.745015	0.000208963	0.000435248
2	chr3:168907081:A:G	168907081	NA,G	NA,A	NA,1	NA,inf	NA,inf	NA,0.728437	0.000208239	0.000432321
2	chr3:169156247:A:G	169156247	G,G	A,A	1,1	-inf,-inf	inf,inf	3.85117,0.470272	0.000208172	0.000536767
2	chr3:169009174:C:T	169009174	T,T	C,C	1,1	-inf,inf	inf,inf	1.42106,1.66218	0.000208129	0.000447732
2	chr3:169255660:A:G	169255660	NA,G	NA,A	NA,1	NA,inf	NA,inf	NA,0.622083	0.00020805	0.000428279
2	chr3:168809517:G:A	168809517	NA,A	NA,G	NA,1	NA,inf	NA,inf	NA,0.630878	0.000207957	0.000432781
2	chr3:169163693:TC:T	169163693	T,T	TC,TC	1,1	-inf,-inf	inf,inf	3.81512,0.499988	0.000207895	0.000531368
2	chr3:168807880:G:A	168807880	NA,A	NA,G	NA,1	NA,inf	NA,inf	NA,0.6306	0.000207868	0.000432595
2	chr3:168759099:G:A	168759099	NA,A	NA,G	NA,1	NA,inf	NA,inf	NA,0.630522	0.000207802	0.000432019
2	chr3:169151701:TA:T	169151701	T,T	TA,TA	1,1	-inf,-inf	inf,inf	3.86451,0.459073	0.00020772	0.000535839
2	chr3:168896913:C:T	168896913	NA,T	NA,C	NA,1	NA,-inf	NA,inf	NA,0.674254	0.000207675	0.000434399
2	chr3:169315001:A:C	169315001	NA,C	NA,A	NA,1	NA,-inf	NA,inf	NA,0.63169	0.000206986	0.000429298
2	chr3:169160158:A:G	169160158	NA,G	NA,A	NA,1	NA,-inf	NA,inf	NA,0.634204	0.000206939	0.000432661
2	chr3:169348444:A:G	169348444	NA,G	NA,A	NA,1	NA,-inf	NA,inf	NA,0.701206	0.000206886	0.000443441
2	chr3:169171719:G:A	169171719	A,A	G,G	1,1	-inf,-inf	inf,inf	3.81304,0.495265	0.000206764	0.000527642
2	chr3:168892264:TGA:T	168892264	T,T	TGA,TGA	1,1	inf,inf	inf,inf	1.1771,0.46919	0.000206706	0.000409195
2	chr3:169156868:A:C	169156868	C,C	A,A	1,1	-inf,-inf	inf,inf	3.83497,0.477796	0.000206684	0.000531344
2	chr3:169011727:T:C	169011727	NA,C	NA,T	NA,1	NA,inf	NA,inf	NA,0.586246	0.000206248	0.000430089
2	chr3:169349811:A:G	169349811	NA,G	NA,A	NA,1	NA,-inf	NA,inf	NA,0.697788	0.000205898	0.000441281
2	chr3:169249535:C:T	169249535	T,T	C,C	1,1	-inf,inf	inf,inf	0.736664,1.65634	0.000205835	0.000437699
2	chr3:169111376:A:T	169111376	NA,T	NA,A	NA,1	NA,inf	NA,inf	NA,0.661162	0.000205605	0.000427179
2	chr3:169497614:T:C	169497614	NA,C	NA,T	NA,1	NA,inf	NA,inf	NA,0.627751	0.000205521	0.000429241
2	chr3:169041262:A:G	169041262	NA,G	NA,A	NA,1	NA,-inf	NA,inf	NA,0.691621	0.000205463	0.000433567
2	chr3:168857711:A:G	168857711	G,G	A,A	1,1	inf,-inf	inf,inf	0.24371,1.65004	0.000205325	0.000429492
2	chr3:168765591:A:G	168765591	NA,G	NA,A	NA,1	NA,inf	NA,inf	NA,0.650094	0.000205215	0.000426317
2	chr3:169623555:C:T	169623555	NA,T	NA,C	NA,1	NA,inf	NA,inf	NA,0.63131	0.00020518	0.000426704
2	chr3:169609734:A:T	169609734	NA,T	NA,A	NA,1	NA,-inf	NA,inf	NA,0.635644	0.000205045	0.000425547
2	chr3:169482456:C:T	169482456	T,NA	C,NA	1,NA	inf,NA	inf,NA	0.772951,NA	0.000205034	0.000363992
2	chr3:169041667:T:C	169041667	NA,C	NA,T	NA,1	NA,inf	NA,inf	NA,0.642367	0.000204926	0.000426615
2	chr3:169487034:G:T	169487034	NA,T	NA,G	NA,1	NA,inf	NA,inf	NA,0.623782	0.000204909	0.00043133
2	chr3:169420563:C:T	169420563	NA,T	NA,C	NA,1	NA,inf	NA,inf	NA,0.652841	0.000204634	0.000432267
2	chr3:169171243:C:T	169171243	T,T	C,C	1,1	-inf,-inf	inf,inf	3.80051,0.497354	0.000204536	0.000520859
2	chr3:168925550:C:T	168925550	NA,T	NA,C	NA,1	NA,inf	NA,inf	NA,0.689122	0.000204447	0.00042404
2	chr3:169377454:G:A	169377454	NA,A	NA,G	NA,1	NA,-inf	NA,inf	NA,0.60737	0.000204261	0.000422841
2	chr3:169629601:G:A	169629601	A,NA	G,NA	1,NA	-inf,NA	inf,NA	0.778229,NA	0.000204183	0.000423255
2	chr3:168817775:C:T	168817775	T,T	C,C	1,1	inf,-inf	inf,inf	0.41425,1.53404	0.000203965	0.000424126
2	chr3:169621202:C:G	169621202	NA,G	NA,C	NA,1	NA,-inf	NA,inf	NA,0.653116	0.000203799	0.000434248
2	chr3:168700331:T:G	168700331	G,NA	T,NA	1,NA	inf,NA	inf,NA	0.849143,NA	0.000203757	0.000428043
2	chr3:169430556:CT:C	169430556	C,NA	CT,NA	1,NA	inf,NA	inf,NA	0.608212,NA	0.00020285	0.00039739
2	chr3:168900741:A:G	168900741	NA,G	NA,A	NA,1	NA,-inf	NA,inf	NA,0.653099	0.000202687	0.000424319
2	chr3:168892084:A:G	168892084	G,G	A,A	1,1	inf,inf	inf,inf	1.14366,0.500906	0.000202138	0.000400413
2	chr3:169404362:T:C	169404362	C,C	T,T	1,1	inf,inf	inf,inf	1.4864,0.0703799	0.000202026	0.000388861
2	chr3:169485759:G:C	169485759	C,NA	G,NA	1,NA	inf,NA	inf,NA	0.762702,NA	0.000201518	0.000358295
2	chr3:169529474:C:T	169529474	NA,T	NA,C	NA,1	NA,-inf	NA,inf	NA,0.642561	0.000201265	0.000418152
2	chr3:169509953:C:T	169509953	NA,T	NA,C	NA,1	NA,inf	NA,inf	NA,0.614902	0.000200974	0.000419769
2	chr3:168750341:T:G	168750341	NA,G	NA,T	NA,1	NA,inf	NA,inf	NA,0.63596	0.000200941	0.000417462
2	chr3:168990596:A:G	168990596	NA,G	NA,A	NA,1	NA,-inf	NA,inf	NA,0.637717	0.000200682	0.000420268
2	chr3:169401694:C:T	169401694	T,NA	C,NA	1,NA	-inf,NA	inf,NA	0.882081,NA	0.000200646	0.000409904
2	chr3:169113632:T:C	169113632	NA,C	NA,T	NA,1	NA,-inf	NA,inf	NA,0.709822	0.000200192	0.000423817
2	chr3:169378940:T:C	169378940	C,NA	T,NA	1,NA	inf,NA	inf,NA	0.792981,NA	0.000199944	0.000392876
2	chr3:169044831:A:G	169044831	NA,G	NA,A	NA,1	NA,inf	NA,inf	NA,0.636017	0.000199025	0.00041406
2	chr3:169047504:T:C	169047504	NA,C	NA,T	NA,1	NA,inf	NA,inf	NA,0.635904	0.000198991	0.000413989
2	chr3:168690291:T:A	168690291	NA,A	NA,T	NA,1	NA,-inf	NA,inf	NA,0.614258	0.000198829	0.000415098
2	chr3:168891434:T:C	168891434	C,C	T,T	1,1	inf,inf	inf,inf	1.11389,0.524026	0.000198823	0.000393826
2	chr3:169484290:AAAG:A	169484290	A,NA	AAAG,NA	1,NA	inf,NA	inf,NA	0.755087,NA	0.000198773	0.000353735
2	chr3:169047103:T:C	169047103	NA,C	NA,T	NA,1	NA,inf	NA,inf	NA,0.634994	0.000198722	0.00041343
2	chr3:169384508:A:T	169384508	NA,T	NA,A	NA,1	NA,inf	NA,inf	NA,0.60755	0.000198454	0.000415414
2	chr3:169034696:G:A	169034696	A,A	G,G	1,1	-inf,inf	inf,inf	1.46507,1.61848	0.000198319	0.000430747
2	chr3:169184099:C:T	169184099	NA,T	NA,C	NA,1	NA,inf	NA,inf	NA,0.614665	0.000198253	0.000412802
2	chr3:169113740:G:T	169113740	NA,T	NA,G	NA,1	NA,-inf	NA,inf	NA,0.702757	0.00019823	0.000419594
2	chr3:169602703:T:C	169602703	NA,C	NA,T	NA,1	NA,inf	NA,inf	NA,0.604132	0.000198204	0.000414207
2	chr3:169394987:A:C	169394987	NA,C	NA,A	NA,1	NA,inf	NA,inf	NA,0.606613	0.000198176	0.00041483
2	chr3:168975879:T:G	168975879	NA,G	NA,T	NA,1	NA,inf	NA,inf	NA,0.600544	0.000197849	0.000407299
2	chr3:169093927:C:T	169093927	T,T	C,C	1,1	-inf,inf	inf,inf	4.63766,1.14305	0.00019774	0.00216654
2	chr3:168780492:G:A	168780492	NA,A	NA,G	NA,1	NA,-inf	NA,inf	NA,0.624201	0.000197705	0.000412845
2	chr3:168981894:A:T	168981894	NA,T	NA,A	NA,1	NA,-inf	NA,inf	NA,0.627267	0.00019763	0.000413827
2	chr3:168981127:G:C	168981127	NA,C	NA,G	NA,1	NA,-inf	NA,inf	NA,0.626759	0.000197483	0.000413518
2	chr3:168807415:A:G	168807415	NA,G	NA,A	NA,1	NA,inf	NA,inf	NA,0.623872	0.000197389	0.0004101
2	chr3:169332828:G:C	169332828	NA,C	NA,G	NA,1	NA,-inf	NA,inf	NA,0.601264	0.000197082	0.000408477
2	chr3:169415161:C:T	169415161	NA,T	NA,C	NA,1	NA,-inf	NA,inf	NA,0.667208	0.000196936	0.000415528
2	chr3:169470116:A:G	169470116	NA,G	NA,A	NA,1	NA,inf	NA,inf	NA,0.621973	0.000196627	0.000413527
2	chr3:168829334:A:G	168829334	NA,G	NA,A	NA,1	NA,inf	NA,inf	NA,0.616978	0.00019619	0.000407046
2	chr3:169453921:A:T	169453921	NA,T	NA,A	NA,1	NA,inf	NA,inf	NA,0.584097	0.000196118	0.000407885
2	chr3:169520992:A:G	169520992	NA,G	NA,A	NA,1	NA,inf	NA,inf	NA,0.615601	0.000195966	0.000395216
2	chr3:169453474:A:C	169453474	NA,C	NA,A	NA,1	NA,inf	NA,inf	NA,0.628179	0.000195878	0.000412877
2	chr3:169543109:G:A	169543109	NA,A	NA,G	NA,1	NA,-inf	NA,inf	NA,0.59989	0.000195802	0.000410102
2	chr3:168944941:T:G	168944941	NA,G	NA,T	NA,1	NA,inf	NA,inf	NA,0.67809	0.000195743	0.000406085
2	chr3:168969945:G:A	168969945	NA,A	NA,G	NA,1	NA,inf	NA,inf	NA,0.636197	0.000195431	0.000407174
2	chr3:168782747:A:G	168782747	NA,G	NA,A	NA,1	NA,inf	NA,inf	NA,0.616956	0.000195339	0.000405861
2	chr3:168768915:A:G	168768915	NA,G	NA,A	NA,1	NA,inf	NA,inf	NA,0.616595	0.000195224	0.000405585
2	chr3:169232953:C:A	169232953	NA,A	NA,C	NA,1	NA,inf	NA,inf	NA,0.578854	0.000194677	0.000401003
2	chr3:168695069:T:C	168695069	NA,C	NA,T	NA,1	NA,inf	NA,inf	NA,0.614309	0.000194669	0.0004044
2	chr3:168786807:A:C	168786807	NA,C	NA,A	NA,1	NA,inf	NA,inf	NA,0.612015	0.000193919	0.000402917
2	chr3:168786533:T:C	168786533	NA,C	NA,T	NA,1	NA,inf	NA,inf	NA,0.611637	0.000193804	0.000402682
2	chr3:169327544:G:A	169327544	NA,A	NA,G	NA,1	NA,-inf	NA,inf	NA,0.588748	0.000193686	0.000401295
2	chr3:169057715:T:C	169057715	NA,C	NA,T	NA,1	NA,-inf	NA,inf	NA,0.606191	0.000193302	0.000401987
2	chr3:168727877:T:G	168727877	NA,G	NA,T	NA,1	NA,inf	NA,inf	NA,0.607933	0.000192751	0.00040047
2	chr3:169313159:A:G	169313159	NA,G	NA,A	NA,1	NA,-inf	NA,inf	NA,0.642704	0.000192642	0.000406217
2	chr3:169057630:T:A	169057630	NA,A	NA,T	NA,1	NA,-inf	NA,inf	NA,0.603592	0.000192563	0.000400452
2	chr3:168804772:A:G	168804772	NA,G	NA,A	NA,1	NA,inf	NA,inf	NA,0.60639	0.000192365	0.000399684
2	chr3:168896564:A:G	168896564	NA,G	NA,A	NA,1	NA,inf	NA,inf	NA,0.638214	0.000191989	0.000400167
2	chr3:169618266:G:A	169618266	NA,A	NA,G	NA,1	NA,inf	NA,inf	NA,0.601849	0.000191758	0.000402988
2	chr3:168869920:AT:A	168869920	NA,A	NA,AT	NA,1	NA,inf	NA,inf	NA,0.616701	0.000191684	0.000397068
2	chr3:169629611:G:A	169629611	NA,A	NA,G	NA,1	NA,inf	NA,inf	NA,0.577166	0.000191555	0.000398215
2	chr3:168752889:A:G	168752889	NA,G	NA,A	NA,1	NA,-inf	NA,inf	NA,0.588424	0.000191478	0.000398929
2	chr3:169170943:A:G	169170943	G,G	A,A	1,1	-inf,-inf	inf,inf	3.83476,0.420894	0.000191241	0.000490325
2	chr3:169571668:A:G	169571668	NA,G	NA,A	NA,1	NA,-inf	NA,inf	NA,0.587441	0.000191038	0.000401413
2	chr3:168993183:T:C	168993183	NA,C	NA,T	NA,1	NA,inf	NA,inf	NA,0.581993	0.000190818	0.000397125
2	chr3:169173363:C:T	169173363	T,T	C,C	1,1	-inf,-inf	inf,inf	1.17465,0.707947	0.00019075	0.000409816
2	chr3:169155195:C:T	169155195	T,T	C,C	1,1	-inf,-inf	inf,inf	3.86866,0.390451	0.000190722	0.000493843
2	chr3:169314735:G:A	169314735	A,NA	G,NA	1,NA	inf,NA	inf,NA	0.9663,NA	0.000190447	0.000399725
2	chr3:169187179:A:T	169187179	NA,T	NA,A	NA,1	NA,inf	NA,inf	NA,0.586378	0.00019009	0.000395815
2	chr3:169346715:T:A	169346715	NA,A	NA,T	NA,1	NA,-inf	NA,inf	NA,0.642973	0.000189808	0.000406062
2	chr3:168995557:A:T	168995557	NA,T	NA,A	NA,1	NA,inf	NA,inf	NA,0.577716	0.000189727	0.000394782
2	chr3:168856579:G:A	168856579	NA,A	NA,G	NA,1	NA,inf	NA,inf	NA,0.580227	0.000189655	0.00039539
2	chr3:169582443:C:T	169582443	NA,T	NA,C	NA,1	NA,-inf	NA,inf	NA,0.586227	0.00018959	0.000402136
2	chr3:169428703:C:A	169428703	NA,A	NA,C	NA,1	NA,-inf	NA,inf	NA,0.639985	0.000189431	0.000399539
2	chr3:169597241:G:A	169597241	NA,A	NA,G	NA,1	NA,-inf	NA,inf	NA,0.557017	0.000189391	0.000396759
2	chr3:169194321:G:C	169194321	C,C	G,G	1,1	-inf,inf	inf,inf	0.811784,1.60723	0.000188994	0.000402411
2	chr3:169017062:G:A	169017062	NA,A	NA,G	NA,1	NA,inf	NA,inf	NA,0.590803	0.000188978	0.000394024
2	chr3:169487417:A:G	169487417	G,NA	A,NA	1,NA	inf,NA	inf,NA	0.725881,NA	0.000188907	0.000337581
2	chr3:168991063:A:C	168991063	NA,C	NA,A	NA,1	NA,-inf	NA,inf	NA,0.594925	0.000188443	0.000394531
2	chr3:169568960:C:A	169568960	NA,A	NA,C	NA,1	NA,-inf	NA,inf	NA,0.576777	0.000188051	0.000395078
2	chr3:169357280:C:T	169357280	NA,T	NA,C	NA,1	NA,inf	NA,inf	NA,0.615143	0.000187903	0.000392075
2	chr3:169348900:G:A	169348900	NA,A	NA,G	NA,1	NA,-inf	NA,inf	NA,0.564933	0.00018772	0.000388182
2	chr3:169388985:A:G	169388985	NA,G	NA,A	NA,1	NA,-inf	NA,inf	NA,0.594241	0.000187574	0.000389975
2	chr3:169435685:G:C	169435685	NA,C	NA,G	NA,1	NA,inf	NA,inf	NA,0.569096	0.000187195	0.000391742
2	chr3:168721434:T:C	168721434	NA,C	NA,T	NA,1	NA,inf	NA,inf	NA,0.587269	0.000187035	0.000388626
2	chr3:168997309:T:C	168997309	NA,C	NA,T	NA,1	NA,-inf	NA,inf	NA,0.587003	0.000186989	0.000389245
2	chr3:169412821:T:C	169412821	NA,C	NA,T	NA,1	NA,inf	NA,inf	NA,0.590449	0.000186672	0.000393949
2	chr3:169408868:A:C	169408868	NA,C	NA,A	NA,1	NA,-inf	NA,inf	NA,0.628824	0.000186454	0.000393184
2	chr3:169013733:A:G	169013733	G,NA	A,NA	1,NA	-inf,NA	inf,NA	1.71397,NA	0.000186332	0.000391678
2	chr3:168699076:G:A	168699076	NA,A	NA,G	NA,1	NA,-inf	NA,inf	NA,0.565642	0.00018609	0.000389239
2	chr3:169413943:G:A	169413943	NA,A	NA,G	NA,1	NA,inf	NA,inf	NA,0.587047	0.000185779	0.000392013
2	chr3:168981525:G:A	168981525	NA,A	NA,G	NA,1	NA,-inf	NA,inf	NA,0.584587	0.000185669	0.000388678
2	chr3:169469827:C:T	169469827	NA,T	NA,C	NA,1	NA,-inf	NA,inf	NA,0.583222	0.000185627	0.000393512
2	chr3:169570372:A:T	169570372	NA,T	NA,A	NA,1	NA,inf	NA,inf	NA,0.557744	0.000185459	0.000387341
2	chr3:169408739:G:A	169408739	NA,A	NA,G	NA,1	NA,-inf	NA,inf	NA,0.624651	0.000185404	0.000390978
2	chr3:169345567:C:T	169345567	NA,T	NA,C	NA,1	NA,-inf	NA,inf	NA,0.55886	0.000185061	0.000383667
2	chr3:169380887:A:G	169380887	G,G	A,A	1,1	-inf,-inf	inf,inf	0.675423,1.36758	0.000184979	0.000386815
2	chr3:168710581:C:T	168710581	NA,T	NA,C	NA,1	NA,inf	NA,inf	NA,0.5822	0.000184857	0.000384431
2	chr3:168781162:T:A	168781162	NA,A	NA,T	NA,1	NA,-inf	NA,inf	NA,0.577915	0.000184758	0.000385922
2	chr3:169561459:C:G	169561459	NA,G	NA,C	NA,1	NA,-inf	NA,inf	NA,0.559449	0.000184369	0.000388271
2	chr3:168882655:A:G	168882655	NA,G	NA,A	NA,1	NA,-inf	NA,inf	NA,0.534473	0.000184352	0.000385046
2	chr3:169438271:T:C	169438271	C,NA	T,NA	1,NA	inf,NA	inf,NA	0.558102,NA	0.000184097	0.000361743
2	chr3:169074221:C:T	169074221	NA,T	NA,C	NA,1	NA,-inf	NA,inf	NA,0.618178	0.000183912	0.000385187
2	chr3:169323124:G:A	169323124	NA,A	NA,G	NA,1	NA,inf	NA,inf	NA,0.53497	0.00018369	0.00038394
2	chr3:169522353:A:G	169522353	NA,G	NA,A	NA,1	NA,inf	NA,inf	NA,0.554376	0.000183659	0.000383524
2	chr3:168938966:C:T	168938966	NA,T	NA,C	NA,1	NA,inf	NA,inf	NA,0.555055	0.000183585	0.000383152
2	chr3:168835287:G:A	168835287	NA,A	NA,G	NA,1	NA,-inf	NA,inf	NA,0.569759	0.000183274	0.000382573
2	chr3:169632851:T:C	169632851	NA,C	NA,T	NA,1	NA,inf	NA,inf	NA,0.554517	0.000183181	0.000380958
2	chr3:169446955:T:C	169446955	NA,C	NA,T	NA,1	NA,-inf	NA,inf	NA,0.615536	0.000183011	0.000385873
2	chr3:169469630:C:T	169469630	NA,T	NA,C	NA,1	NA,inf	NA,inf	NA,0.562234	0.000183003	0.000377629
2	chr3:169441075:T:A	169441075	NA,A	NA,T	NA,1	NA,-inf	NA,inf	NA,0.615458	0.000182992	0.000385833
2	chr3:168789691:T:C	168789691	NA,C	NA,T	NA,1	NA,inf	NA,inf	NA,0.572313	0.000182982	0.000380263
2	chr3:168664376:G:T	168664376	NA,T	NA,G	NA,1	NA,inf	NA,inf	NA,0.571383	0.000182406	0.000379273
2	chr3:169629946:GT:G	169629946	NA,G	NA,GT	NA,1	NA,inf	NA,inf	NA,0.551655	0.000182383	0.00037931
2	chr3:168865531:A:T	168865531	NA,T	NA,A	NA,1	NA,-inf	NA,inf	NA,0.536882	0.000182357	0.000380734
2	chr3:168952787:G:A	168952787	NA,A	NA,G	NA,1	NA,-inf	NA,inf	NA,0.58883	0.000182178	0.000379418
2	chr3:168908538:C:T	168908538	NA,T	NA,C	NA,1	NA,-inf	NA,inf	NA,0.587038	0.000181998	0.000380641
2	chr3:168733809:T:C	168733809	NA,C	NA,T	NA,1	NA,inf	NA,inf	NA,0.568252	0.000181915	0.000378026
2	chr3:169344441:G:C	169344441	C,C	G,G	1,1	-inf,-inf	inf,inf	0.565055,1.47542	0.000181728	0.000433144
2	chr3:168795728:T:C	168795728	NA,C	NA,T	NA,1	NA,inf	NA,inf	NA,0.567328	0.000181692	0.000377568
2	chr3:169157305:G:A	169157305	NA,A	NA,G	NA,1	NA,inf	NA,inf	NA,0.55476	0.000181591	0.000378093
2	chr3:169522662:T:G	169522662	NA,G	NA,T	NA,1	NA,inf	NA,inf	NA,0.544561	0.000181035	0.000378017
2	chr3:169321939:G:C	169321939	C,C	G,G	1,1	inf,-inf	inf,inf	1.33002,0.487332	0.000180392	0.000368446
2	chr3:169588167:T:C	169588167	C,C	T,T	1,1	inf,inf	inf,inf	0.0339626,1.55063	0.00018039	0.000381219
2	chr3:169520105:G:A	169520105	NA,A	NA,G	NA,1	NA,inf	NA,inf	NA,0.557703	0.000180221	0.000364173
2	chr3:169549118:C:T	169549118	T,T	C,C	1,1	inf,inf	inf,inf	0.444246,1.30497	0.000180103	0.000385058
2	chr3:168830898:TTAAG:T	168830898	NA,T	NA,TTAAG	NA,1	NA,-inf	NA,inf	NA,0.555473	0.000180009	0.000376497
2	chr3:168951307:A:G	168951307	NA,G	NA,A	NA,1	NA,inf	NA,inf	NA,0.587601	0.000179863	0.000374394
2	chr3:169538979:C:T	169538979	NA,T	NA,C	NA,1	NA,-inf	NA,inf	NA,0.547286	0.000179813	0.000378089
2	chr3:168946623:C:A	168946623	NA,A	NA,C	NA,1	NA,inf	NA,inf	NA,0.503321	0.000179513	0.000374306
2	chr3:168862467:T:C	168862467	NA,C	NA,T	NA,1	NA,inf	NA,inf	NA,0.545015	0.000179479	0.000373052
2	chr3:169381204:G:A	169381204	A,A	G,G	1,1	-inf,-inf	inf,inf	0.670593,1.35119	0.000178628	0.000373524
2	chr3:168883788:T:C	168883788	NA,C	NA,T	NA,1	NA,inf	NA,inf	NA,0.538672	0.000178563	0.000373737
2	chr3:169409275:T:C	169409275	NA,C	NA,T	NA,1	NA,inf	NA,inf	NA,0.559129	0.000178504	0.000376491
2	chr3:169452958:C:A	169452958	NA,A	NA,C	NA,1	NA,inf	NA,inf	NA,0.543783	0.000178208	0.000367381
2	chr3:169195071:A:T	169195071	NA,T	NA,A	NA,1	NA,-inf	NA,inf	NA,0.524515	0.000178091	0.000372246
2	chr3:169203189:C:T	169203189	NA,T	NA,C	NA,1	NA,-inf	NA,inf	NA,0.524515	0.000178091	0.000372246
2	chr3:169410137:G:A	169410137	NA,A	NA,G	NA,1	NA,inf	NA,inf	NA,0.556951	0.000177963	0.000375338
2	chr3:168879398:A:G	168879398	G,NA	A,NA	1,NA	-inf,NA	inf,NA	1.15368,NA	0.000177598	0.000371448
2	chr3:168884920:A:C	168884920	NA,C	NA,A	NA,1	NA,inf	NA,inf	NA,0.560794	0.00017759	0.00037073
2	chr3:168959014:C:A	168959014	NA,A	NA,C	NA,1	NA,-inf	NA,inf	NA,0.500736	0.000177289	0.000369055
2	chr3:169461154:C:T	169461154	T,T	C,C	1,1	inf,inf	inf,inf	1.47539,0.0517556	0.000177	0.000353397
2	chr3:169273591:G:A	169273591	NA,A	NA,G	NA,1	NA,inf	NA,inf	NA,0.470654	0.000176905	0.000361606
2	chr3:169299368:C:T	169299368	T,T	C,C	1,1	inf,inf	inf,inf	1.53206,0.0432843	0.000176758	0.000359317
2	chr3:169617622:C:T	169617622	NA,T	NA,C	NA,1	NA,inf	NA,inf	NA,0.527005	0.000176749	0.000369218
2	chr3:169414414:A:G	169414414	NA,G	NA,A	NA,1	NA,inf	NA,inf	NA,0.548146	0.000176559	0.000364359
2	chr3:169453911:A:G	169453911	NA,G	NA,A	NA,1	NA,-inf	NA,inf	NA,0.548267	0.00017649	0.000373115
2	chr3:169518178:G:A	169518178	NA,A	NA,G	NA,1	NA,inf	NA,inf	NA,0.521102	0.000176459	0.000368037
2	chr3:169058774:G:A	169058774	NA,A	NA,G	NA,1	NA,inf	NA,inf	NA,0.551936	0.00017601	0.000365915
2	chr3:168864370:C:T	168864370	NA,T	NA,C	NA,1	NA,inf	NA,inf	NA,0.558462	0.00017596	0.000364357
2	chr3:169416826:T:C	169416826	NA,C	NA,T	NA,1	NA,inf	NA,inf	NA,0.54523	0.000175831	0.000362868
2	chr3:169045916:A:T	169045916	NA,T	NA,A	NA,1	NA,-inf	NA,inf	NA,0.538337	0.000175406	0.000364783
2	chr3:168884798:A:G	168884798	NA,G	NA,A	NA,1	NA,-inf	NA,inf	NA,0.542899	0.000175325	0.000369098
2	chr3:168687058:TA:T	168687058	NA,T	NA,TA	NA,1	NA,-inf	NA,inf	NA,0.539376	0.000175218	0.000364472
2	chr3:169188100:G:A	169188100	NA,A	NA,G	NA,1	NA,inf	NA,inf	NA,0.531066	0.0001752	0.000364843
2	chr3:169632513:G:A	169632513	NA,A	NA,G	NA,1	NA,-inf	NA,inf	NA,0.530039	0.000175055	0.000363753
2	chr3:169548675:G:A	169548675	NA,A	NA,G	NA,1	NA,-inf	NA,inf	NA,0.526189	0.000174658	0.00036696
2	chr3:169443868:A:G	169443868	NA,G	NA,A	NA,1	NA,inf	NA,inf	NA,0.515412	0.000174526	0.000365051
2	chr3:169044573:GA:G	169044573	NA,G	NA,GA	NA,1	NA,inf	NA,inf	NA,0.579534	0.00017444	0.000363524
2	chr3:169532604:T:C	169532604	NA,C	NA,T	NA,1	NA,-inf	NA,inf	NA,0.507218	0.000174321	0.00036156
2	chr3:169300263:T:C	169300263	NA,C	NA,T	NA,1	NA,-inf	NA,inf	NA,0.570703	0.000174164	0.00036668
2	chr3:169548581:C:T	169548581	NA,T	NA,C	NA,1	NA,-inf	NA,inf	NA,0.522074	0.000173619	0.000364778
2	chr3:169282444:G:T	169282444	NA,T	NA,G	NA,1	NA,-inf	NA,inf	NA,0.571642	0.000173528	0.00036509
2	chr3:168878379:T:TA	168878379	NA,TA	NA,T	NA,1	NA,inf	NA,inf	NA,0.518883	0.000173395	0.000362853
2	chr3:169355577:T:A	169355577	NA,A	NA,T	NA,1	NA,-inf	NA,inf	NA,0.513307	0.00017327	0.00035932
2	chr3:169568527:G:A	169568527	A,A	G,G	1,1	inf,inf	inf,inf	0.530438,1.14737	0.000172996	0.0003658
2	chr3:168754483:T:G	168754483	G,NA	T,NA	1,NA	-inf,NA	inf,NA	0.623712,NA	0.000172833	0.000357983
2	chr3:169581164:A:C	169581164	C,NA	A,NA	1,NA	inf,NA	inf,NA	0.677942,NA	0.000172625	0.000353888
2	chr3:169376971:A:G	169376971	G,G	A,A	1,1	-inf,-inf	inf,inf	0.65182,1.34397	0.000172584	0.000360816
2	chr3:169470179:G:A	169470179	NA,A	NA,G	NA,1	NA,-inf	NA,inf	NA,0.531837	0.000172556	0.000365356
2	chr3:169381750:C:T	169381750	T,NA	C,NA	1,NA	inf,NA	inf,NA	0.705629,NA	0.00017235	0.000340177
2	chr3:169143937:T:G	169143937	NA,G	NA,T	NA,1	NA,-inf	NA,inf	NA,0.61948	0.000172194	0.000360951
2	chr3:169232984:C:T	169232984	T,T	C,C	1,1	inf,inf	inf,inf	2.20081,0.373073	0.000172172	0.000370614
2	chr3:169038102:T:C	169038102	NA,C	NA,T	NA,1	NA,-inf	NA,inf	NA,0.531174	0.000172049	0.00035798
2	chr3:168951607:G:A	168951607	NA,A	NA,G	NA,1	NA,inf	NA,inf	NA,0.473688	0.000171998	0.00035856
2	chr3:169098891:G:T	169098891	NA,T	NA,G	NA,1	NA,-inf	NA,inf	NA,0.599276	0.00017189	0.000363163
2	chr3:169380196:C:T	169380196	NA,T	NA,C	NA,1	NA,-inf	NA,inf	NA,0.532064	0.000171834	0.0003574
2	chr3:169518298:T:C	169518298	NA,C	NA,T	NA,1	NA,inf	NA,inf	NA,0.502121	0.000171735	0.000358179
2	chr3:168879079:G:A	168879079	NA,A	NA,G	NA,1	NA,inf	NA,inf	NA,0.541236	0.000171658	0.000355526
2	chr3:169411984:T:C	169411984	NA,C	NA,T	NA,1	NA,-inf	NA,inf	NA,0.529116	0.000171636	0.000363346
2	chr3:168712364:A:ATT	168712364	NA,ATT	NA,A	NA,1	NA,inf	NA,inf	NA,0.526138	0.00017134	0.000356117
2	chr3:169106377:T:C	169106377	C,C	T,T	1,1	inf,-inf	inf,inf	6.05201,0.811934	0.000171301	0.0196814
2	chr3:169408218:A:T	169408218	NA,T	NA,A	NA,1	NA,-inf	NA,inf	NA,0.507074	0.000171298	0.000355283
2	chr3:169414930:G:A	169414930	NA,A	NA,G	NA,1	NA,-inf	NA,inf	NA,0.527584	0.000171272	0.000362548
2	chr3:169378080:A:G	169378080	NA,G	NA,A	NA,1	NA,-inf	NA,inf	NA,0.529198	0.000171142	0.000355957
2	chr3:169273350:G:A	169273350	NA,A	NA,G	NA,1	NA,-inf	NA,inf	NA,0.505137	0.000171006	0.000356465
2	chr3:169600161:A:G	169600161	G,G	A,A	1,1	-inf,inf	inf,inf	0.0250246,1.53701	0.000170904	0.000356142
2	chr3:169286030:C:T	169286030	T,T	C,C	1,1	inf,-inf	inf,inf	0.486338,1.2549	0.000170837	0.000351508
2	chr3:169482576:C:T	169482576	NA,T	NA,C	NA,1	NA,inf	NA,inf	NA,0.508788	0.000170551	0.000340421
2	chr3:169491319:G:T	169491319	NA,T	NA,G	NA,1	NA,inf	NA,inf	NA,0.511174	0.000170524	0.000340867
2	chr3:169290504:A:G	169290504	G,G	A,A	1,1	inf,-inf	inf,inf	1.38377,0.363683	0.000170327	0.000345927
2	chr3:169489228:G:A	169489228	NA,A	NA,G	NA,1	NA,inf	NA,inf	NA,0.510095	0.000170273	0.000340389
2	chr3:169207350:G:A	169207350	NA,A	NA,G	NA,1	NA,-inf	NA,inf	NA,0.494127	0.000169834	0.000353434
2	chr3:169639066:G:A	169639066	NA,A	NA,G	NA,1	NA,-inf	NA,inf	NA,0.49887	0.000169607	0.000352826
2	chr3:169426431:C:A	169426431	NA,A	NA,C	NA,1	NA,inf	NA,inf	NA,0.521891	0.000169473	0.000357264
2	chr3:169490236:T:C	169490236	NA,C	NA,T	NA,1	NA,-inf	NA,inf	NA,0.507682	0.000169368	0.000352276
2	chr3:169415020:G:A	169415020	NA,A	NA,G	NA,1	NA,-inf	NA,inf	NA,0.519403	0.000169336	0.000358381
2	chr3:169399066:G:A	169399066	NA,A	NA,G	NA,1	NA,-inf	NA,inf	NA,0.539404	0.000169068	0.000353796
2	chr3:169543637:T:A	169543637	NA,A	NA,T	NA,1	NA,inf	NA,inf	NA,0.492309	0.000168845	0.000352541
2	chr3:169418653:T:C	169418653	NA,C	NA,T	NA,1	NA,-inf	NA,inf	NA,0.516616	0.000168684	0.000356977
2	chr3:169101585:C:T	169101585	T,T	C,C	1,1	inf,-inf	inf,inf	6.11183,0.763991	0.000168633	0.0207423
2	chr3:168871296:A:T	168871296	NA,T	NA,A	NA,1	NA,-inf	NA,inf	NA,0.490867	0.000168509	0.000350649
2	chr3:169017572:G:A	169017572	NA,A	NA,G	NA,1	NA,inf	NA,inf	NA,0.50449	0.000168404	0.000350737
2	chr3:169419070:C:T	169419070	NA,T	NA,C	NA,1	NA,-inf	NA,inf	NA,0.514427	0.000168177	0.000355886
2	chr3:169105336:C:T	169105336	T,T	C,C	1,1	inf,-inf	inf,inf	6.08749,0.775516	0.000167973	0.0200485
2	chr3:169486749:T:C	169486749	NA,C	NA,T	NA,1	NA,inf	NA,inf	NA,0.486877	0.000167741	0.000352492
2	chr3:169640731:A:C	169640731	NA,C	NA,A	NA,1	NA,-inf	NA,inf	NA,0.494521	0.00016754	0.000348909
2	chr3:168890970:A:C	168890970	NA,C	NA,A	NA,1	NA,inf	NA,inf	NA,0.497128	0.000167494	0.000348038
2	chr3:168862837:A:G	168862837	NA,G	NA,A	NA,1	NA,inf	NA,inf	NA,0.494935	0.000167464	0.000348102
2	chr3:169531674:A:G	169531674	NA,G	NA,A	NA,1	NA,-inf	NA,inf	NA,0.493004	0.000167108	0.000351651
2	chr3:169042670:G:A	169042670	NA,A	NA,G	NA,1	NA,-inf	NA,inf	NA,0.512225	0.00016709	0.000347641
2	chr3:169099031:T:C	169099031	NA,C	NA,T	NA,1	NA,-inf	NA,inf	NA,0.575918	0.000166674	0.000351989
2	chr3:169238681:A:T	169238681	T,NA	A,NA	1,NA	inf,NA	inf,NA	0.99874,NA	0.000166618	0.00034939
2	chr3:169511785:A:C	169511785	NA,C	NA,A	NA,1	NA,inf	NA,inf	NA,0.489515	0.000166589	0.00034942
2	chr3:169010311:C:T	169010311	NA,T	NA,C	NA,1	NA,inf	NA,inf	NA,0.475789	0.00016654	0.000347312
2	chr3:169418492:T:A	169418492	NA,A	NA,T	NA,1	NA,-inf	NA,inf	NA,0.50682	0.000166422	0.000352111
2	chr3:169410058:G:C	169410058	NA,C	NA,G	NA,1	NA,-inf	NA,inf	NA,0.506175	0.000166226	0.000351707
2	chr3:168697377:G:A	168697377	NA,A	NA,G	NA,1	NA,-inf	NA,inf	NA,0.501182	0.000166191	0.000345666
2	chr3:168780700:T:C	168780700	NA,C	NA,T	NA,1	NA,inf	NA,inf	NA,0.487536	0.000166181	0.00034639
2	chr3:169410140:A:T	169410140	NA,T	NA,A	NA,1	NA,-inf	NA,inf	NA,0.504865	0.000165927	0.000351062
2	chr3:169178760:G:A	169178760	NA,A	NA,G	NA,1	NA,-inf	NA,inf	NA,0.470626	0.000165789	0.000344801
2	chr3:169022693:T:C	169022693	NA,C	NA,T	NA,1	NA,inf	NA,inf	NA,0.447198	0.000165623	0.000345527
2	chr3:168725378:C:T	168725378	T,T	C,C	1,1	-inf,inf	inf,inf	0.735293,1.33889	0.000165587	0.000351413
2	chr3:168739952:T:C	168739952	NA,C	NA,T	NA,1	NA,-inf	NA,inf	NA,0.495285	0.000165515	0.000345539
2	chr3:168899258:A:G	168899258	NA,G	NA,A	NA,1	NA,inf	NA,inf	NA,0.48839	0.000165474	0.000343851
2	chr3:169419927:C:G	169419927	NA,G	NA,C	NA,1	NA,-inf	NA,inf	NA,0.481594	0.000165291	0.000342886
2	chr3:169637901:C:T	169637901	NA,T	NA,C	NA,1	NA,-inf	NA,inf	NA,0.491065	0.000165196	0.000348241
2	chr3:169235926:T:A	169235926	A,A	T,T	1,1	inf,-inf	inf,inf	1.42439,0.360653	0.000165146	0.000349976
2	chr3:168930866:G:A	168930866	NA,A	NA,G	NA,1	NA,-inf	NA,inf	NA,0.489158	0.000164944	0.000344577
2	chr3:169641564:A:G	169641564	G,G	A,A	1,1	-inf,-inf	inf,inf	1.00111,0.751169	0.000164821	0.000339243
2	chr3:168948824:C:T	168948824	NA,T	NA,C	NA,1	NA,-inf	NA,inf	NA,0.448797	0.000164732	0.000342918
2	chr3:168679635:A:T	168679635	NA,T	NA,A	NA,1	NA,inf	NA,inf	NA,0.496131	0.00016448	0.0003419
2	chr3:169413952:A:G	169413952	NA,G	NA,A	NA,1	NA,-inf	NA,inf	NA,0.493534	0.000164466	0.000345615
2	chr3:169543697:G:A	169543697	NA,A	NA,G	NA,1	NA,-inf	NA,inf	NA,0.483783	0.000164387	0.000345328
2	chr3:169028858:G:A	169028858	NA,A	NA,G	NA,1	NA,inf	NA,inf	NA,0.482748	0.000164382	0.000344171
2	chr3:169006470:C:T	169006470	NA,T	NA,C	NA,1	NA,-inf	NA,inf	NA,0.492949	0.000163997	0.000341251
2	chr3:169109464:G:C	169109464	C,C	G,G	1,1	inf,-inf	inf,inf	6.17856,0.700276	0.000163873	0.0216246
2	chr3:169294004:T:A	169294004	NA,A	NA,T	NA,1	NA,inf	NA,inf	NA,0.46511	0.000163605	0.00034172
2	chr3:169480631:C:T	169480631	NA,T	NA,C	NA,1	NA,inf	NA,inf	NA,0.480814	0.000163471	0.000327426
2	chr3:169140438:T:C	169140438	C,C	T,T	1,1	inf,inf	inf,inf	7.52211,0.217171	0.000163452	0.291732
2	chr3:168868029:A:G	168868029	NA,G	NA,A	NA,1	NA,inf	NA,inf	NA,0.504787	0.000163347	0.000338444
2	chr3:169259077:G:C	169259077	C,C	G,G	1,1	inf,inf	inf,inf	1.66451,0.0580161	0.00016325	0.00034667
2	chr3:168777199:T:A	168777199	NA,A	NA,T	NA,1	NA,-inf	NA,inf	NA,0.473797	0.000163248	0.000340384
2	chr3:169274068:C:T	169274068	NA,T	NA,C	NA,1	NA,inf	NA,inf	NA,0.495396	0.000163224	0.000341124
2	chr3:169410560:C:A	169410560	NA,A	NA,C	NA,1	NA,-inf	NA,inf	NA,0.492402	0.00016313	0.000345045
2	chr3:169147363:C:T	169147363	T,T	C,C	1,1	inf,inf	inf,inf	6.31389,0.196235	0.000163041	0.0199574
2	chr3:169408804:T:C	169408804	NA,C	NA,T	NA,1	NA,-inf	NA,inf	NA,0.49192	0.000162973	0.000344689
2	chr3:169239790:G:C	169239790	C,C	G,G	1,1	inf,-inf	inf,inf	1.42267,0.35143	0.000162666	0.000344723
2	chr3:169523979:C:A	169523979	NA,A	NA,C	NA,1	NA,inf	NA,inf	NA,0.464586	0.000162584	0.000339703
2	chr3:169255019:C:T	169255019	NA,T	NA,C	NA,1	NA,-inf	NA,inf	NA,0.498544	0.000162268	0.000338847
2	chr3:169225795:A:G	169225795	G,G	A,A	1,1	-inf,-inf	inf,inf	0.296012,1.3086	0.000162238	0.000341417
2	chr3:169364089:C:T	169364089	NA,T	NA,C	NA,1	NA,-inf	NA,inf	NA,0.482346	0.000162112	0.000341287
2	chr3:169097586:G:T	169097586	T,T	G,G	1,1	inf,-inf	inf,inf	6.05769,0.766703	0.000162002	0.0185437
2	chr3:168649051:A:G	168649051	G,NA	A,NA	1,NA	inf,NA	inf,NA	0.439933,NA	0.000161957	0.000339056
2	chr3:168938940:G:T	168938940	NA,T	NA,G	NA,1	NA,inf	NA,inf	NA,0.467017	0.00016179	0.000335507
2	chr3:168709082:G:A	168709082	NA,A	NA,G	NA,1	NA,-inf	NA,inf	NA,0.484207	0.00016176	0.000337706
2	chr3:169248230:T:G	169248230	G,NA	T,NA	1,NA	inf,NA	inf,NA	0.976025,NA	0.000161441	0.000338436
2	chr3:169383541:C:A	169383541	NA,A	NA,C	NA,1	NA,inf	NA,inf	NA,0.486057	0.00016142	0.000333554
2	chr3:168986043:T:C	168986043	NA,C	NA,T	NA,1	NA,-inf	NA,inf	NA,0.482771	0.000161019	0.000336839
2	chr3:168681248:G:A	168681248	NA,A	NA,G	NA,1	NA,inf	NA,inf	NA,0.47617	0.00016089	0.00033414
2	chr3:169401895:A:G	169401895	NA,G	NA,A	NA,1	NA,inf	NA,inf	NA,0.481153	0.000160578	0.000331668
2	chr3:169217503:G:A	169217503	NA,A	NA,G	NA,1	NA,inf	NA,inf	NA,0.446766	0.00016043	0.000331125
2	chr3:169583758:G:A	169583758	NA,A	NA,G	NA,1	NA,inf	NA,inf	NA,0.457193	0.000160395	0.000334958
2	chr3:169209737:T:C	169209737	NA,C	NA,T	NA,1	NA,-inf	NA,inf	NA,0.462133	0.000160046	0.000332984
2	chr3:168950567:T:C	168950567	NA,C	NA,T	NA,1	NA,inf	NA,inf	NA,0.456586	0.000159948	0.000331886
2	chr3:168887611:A:G	168887611	G,G	A,A	1,1	inf,inf	inf,inf	1.11797,0.396867	0.000159553	0.000316096
2	chr3:169384583:C:T	169384583	NA,T	NA,C	NA,1	NA,inf	NA,inf	NA,0.476218	0.000159503	0.000329529
2	chr3:169397212:A:G	169397212	NA,G	NA,A	NA,1	NA,inf	NA,inf	NA,0.475295	0.000159306	0.000329126
2	chr3:169376690:A:C	169376690	NA,C	NA,A	NA,1	NA,inf	NA,inf	NA,0.474809	0.000159202	0.000328915
2	chr3:169545718:T:C	169545718	C,C	T,T	1,1	inf,inf	inf,inf	0.436582,1.24133	0.000158762	0.000339187
2	chr3:169495700:C:T	169495700	NA,T	NA,C	NA,1	NA,inf	NA,inf	NA,0.451689	0.00015868	0.00033179
2	chr3:169404939:A:G	169404939	NA,G	NA,A	NA,1	NA,inf	NA,inf	NA,0.470055	0.000158217	0.000326879
2	chr3:169287232:A:G	169287232	NA,G	NA,A	NA,1	NA,-inf	NA,inf	NA,0.441367	0.000158031	0.00032842
2	chr3:169598245:G:A	169598245	NA,A	NA,G	NA,1	NA,-inf	NA,inf	NA,0.448547	0.000157826	0.000328287
2	chr3:169592819:A:G	169592819	NA,G	NA,A	NA,1	NA,inf	NA,inf	NA,0.454964	0.00015756	0.000329506
2	chr3:168948510:A:G	168948510	NA,G	NA,A	NA,1	NA,inf	NA,inf	NA,0.445145	0.000157485	0.000326798
2	chr3:169287725:G:A	169287725	NA,A	NA,G	NA,1	NA,inf	NA,inf	NA,0.484456	0.000157366	0.000327834
2	chr3:169616799:G:A	169616799	A,NA	G,NA	1,NA	inf,NA	inf,NA	0.752294,NA	0.000157311	0.000330304
2	chr3:168793278:C:T	168793278	NA,T	NA,C	NA,1	NA,-inf	NA,inf	NA,0.460441	0.000157118	0.000326942
2	chr3:169269528:T:C	169269528	NA,C	NA,T	NA,1	NA,inf	NA,inf	NA,0.457297	0.000157105	0.00032201
2	chr3:169322752:C:T	169322752	NA,T	NA,C	NA,1	NA,inf	NA,inf	NA,0.487034	0.000157021	0.000328103
2	chr3:169448343:A:G	169448343	G,NA	A,NA	1,NA	inf,NA	inf,NA	0.644975,NA	0.000156967	0.000310533
2	chr3:169311181:C:A	169311181	NA,A	NA,C	NA,1	NA,inf	NA,inf	NA,0.426485	0.000156759	0.000326766
2	chr3:169424315:C:T	169424315	NA,T	NA,C	NA,1	NA,-inf	NA,inf	NA,0.461821	0.000156636	0.000331014
2	chr3:168747422:T:G	168747422	NA,G	NA,T	NA,1	NA,-inf	NA,inf	NA,0.457116	0.000156544	0.000325721
2	chr3:169374162:T:C	169374162	NA,C	NA,T	NA,1	NA,inf	NA,inf	NA,0.46207	0.00015652	0.000323421
2	chr3:169246468:A:C	169246468	C,NA	A,NA	1,NA	inf,NA	inf,NA	0.954062,NA	0.000156518	0.000328096
2	chr3:169520051:G:T	169520051	NA,T	NA,G	NA,1	NA,inf	NA,inf	NA,0.435875	0.000156318	0.00032657
2	chr3:169264898:C:T	169264898	NA,T	NA,C	NA,1	NA,-inf	NA,inf	NA,0.473674	0.000156307	0.000326532
2	chr3:169604205:T:C	169604205	NA,C	NA,T	NA,1	NA,inf	NA,inf	NA,0.455944	0.000156278	0.00032761
2	chr3:169525321:T:A	169525321	NA,A	NA,T	NA,1	NA,inf	NA,inf	NA,0.435398	0.000156218	0.000326359
2	chr3:169538247:C:T	169538247	T,T	C,C	1,1	inf,inf	inf,inf	0.405464,1.24637	0.000156086	0.000332229
2	chr3:169423318:A:G	169423318	NA,G	NA,A	NA,1	NA,-inf	NA,inf	NA,0.45902	0.000156055	0.000329763
2	chr3:168967632:C:T	168967632	T,NA	C,NA	1,NA	-inf,NA	inf,NA	1.02701,NA	0.00015595	0.000336646
2	chr3:168833505:C:T	168833505	NA,T	NA,C	NA,1	NA,inf	NA,inf	NA,0.440163	0.000155846	0.000324807
2	chr3:169172200:G:A	169172200	NA,A	NA,G	NA,1	NA,-inf	NA,inf	NA,0.496521	0.000155773	0.000325334
2	chr3:169235594:A:T	169235594	T,NA	A,NA	1,NA	inf,NA	inf,NA	0.95129,NA	0.000155661	0.000326502
2	chr3:169305360:T:A	169305360	NA,A	NA,T	NA,1	NA,-inf	NA,inf	NA,0.483908	0.000155653	0.000327184
2	chr3:168774806:C:T	168774806	NA,T	NA,C	NA,1	NA,-inf	NA,inf	NA,0.455642	0.000155646	0.000323992
2	chr3:169571975:C:A	169571975	NA,A	NA,C	NA,1	NA,-inf	NA,inf	NA,0.441386	0.000155632	0.000327262
2	chr3:169544619:C:G	169544619	NA,G	NA,C	NA,1	NA,inf	NA,inf	NA,0.429038	0.00015555	0.000322592
2	chr3:169108123:T:C	169108123	C,C	T,T	1,1	inf,-inf	inf,inf	6.04225,0.744265	0.000155409	0.0174071
2	chr3:169182182:T:C	169182182	NA,C	NA,T	NA,1	NA,inf	NA,inf	NA,0.408971	0.000155155	0.000323337
2	chr3:169374793:G:A	169374793	NA,A	NA,G	NA,1	NA,-inf	NA,inf	NA,0.44928	0.000155116	0.000323896
2	chr3:168925412:T:C	168925412	NA,C	NA,T	NA,1	NA,inf	NA,inf	NA,0.472797	0.000154935	0.000322965
2	chr3:169032018:A:T	169032018	T,NA	A,NA	1,NA	inf,NA	inf,NA	0.576715,NA	0.000154891	0.000319867
2	chr3:169014678:T:A	169014678	NA,A	NA,T	NA,1	NA,-inf	NA,inf	NA,0.449967	0.000154787	0.000322123
2	chr3:168715794:A:G	168715794	G,NA	A,NA	1,NA	inf,NA	inf,NA	0.753203,NA	0.000154593	0.000320759
2	chr3:168761943:T:C	168761943	NA,C	NA,T	NA,1	NA,inf	NA,inf	NA,0.433947	0.000154462	0.000321933
2	chr3:169035162:G:A	169035162	A,NA	G,NA	1,NA	inf,NA	inf,NA	1.05572,NA	0.000154434	0.000325477
2	chr3:169162778:C:T	169162778	NA,T	NA,C	NA,1	NA,-inf	NA,inf	NA,0.433581	0.000154361	0.000322683
2	chr3:169188547:C:A	169188547	NA,A	NA,C	NA,1	NA,inf	NA,inf	NA,0.405184	0.000154354	0.000321667
2	chr3:169072449:G:A	169072449	NA,A	NA,G	NA,1	NA,inf	NA,inf	NA,0.406885	0.000154294	0.000319644
2	chr3:168733502:T:C	168733502	NA,C	NA,T	NA,1	NA,inf	NA,inf	NA,0.433109	0.00015429	0.000321574
2	chr3:169586153:A:G	169586153	G,NA	A,NA	1,NA	inf,NA	inf,NA	0.630496,NA	0.000154142	0.000316873
2	chr3:169252738:A:G	169252738	G,G	A,A	1,1	inf,-inf	inf,inf	1.52936,0.140538	0.000153591	0.000323825
2	chr3:168762999:T:A	168762999	NA,A	NA,T	NA,1	NA,-inf	NA,inf	NA,0.442911	0.000153566	0.000319566
2	chr3:169052672:T:C	169052672	NA,C	NA,T	NA,1	NA,-inf	NA,inf	NA,0.445875	0.000152869	0.000318131
2	chr3:168851168:C:A	168851168	NA,A	NA,C	NA,1	NA,inf	NA,inf	NA,0.425826	0.000152679	0.000318232
2	chr3:169124593:G:GT	169124593	GT,NA	G,NA	1,NA	inf,NA	inf,NA	0.949405,NA	0.00015229	0.000318754
2	chr3:168706130:C:A	168706130	A,NA	C,NA	1,NA	inf,NA	inf,NA	0.609436,NA	0.000152118	0.000318165
2	chr3:169571999:TTAAAC:T	169571999	T,NA	TTAAAC,NA	1,NA	-inf,NA	inf,NA	0.56479,NA	0.000152101	0.000314112
2	chr3:169092947:G:A	169092947	NA,A	NA,G	NA,1	NA,inf	NA,inf	NA,0.433282	0.000152062	0.000316892
2	chr3:169304677:C:T	169304677	NA,T	NA,C	NA,1	NA,inf	NA,inf	NA,0.410528	0.000152056	0.000313302
2	chr3:169321413:G:A	169321413	NA,A	NA,G	NA,1	NA,-inf	NA,inf	NA,0.410061	0.000152033	0.000315474
2	chr3:168928686:A:G	168928686	NA,G	NA,A	NA,1	NA,inf	NA,inf	NA,0.420368	0.000151863	0.000315112
2	chr3:169256427:T:C	169256427	C,C	T,T	1,1	-inf,-inf	inf,inf	2.78179,0.487822	0.000151787	0.000347173
2	chr3:169097311:T:C	169097311	C,C	T,T	1,1	inf,-inf	inf,inf	5.99531,0.754157	0.000151785	0.0159852
2	chr3:169518183:C:T	169518183	NA,T	NA,C	NA,1	NA,inf	NA,inf	NA,0.41521	0.000151642	0.000309931
2	chr3:168927953:C:T	168927953	NA,T	NA,C	NA,1	NA,inf	NA,inf	NA,0.41541	0.000151418	0.000314252
2	chr3:169316191:T:C	169316191	NA,C	NA,T	NA,1	NA,inf	NA,inf	NA,0.40027	0.000151315	0.00031598
2	chr3:168763625:T:C	168763625	NA,C	NA,T	NA,1	NA,-inf	NA,inf	NA,0.430547	0.000151151	0.000314546
2	chr3:168693298:GTTTCGTTTCAGTTGGGACA:G	168693298	NA,G	NA,GTTTCGTTTCAGTTGGGACA	NA,1	NA,-inf	NA,inf	NA,0.436856	0.000150973	0.000313881
2	chr3:168930269:G:C	168930269	C,NA	G,NA	1,NA	inf,NA	inf,NA	1.08675,NA	0.00015077	0.000311412
2	chr3:169360047:C:T	169360047	NA,T	NA,C	NA,1	NA,inf	NA,inf	NA,0.459614	0.000150756	0.000315364
2	chr3:169573681:T:A	169573681	NA,A	NA,T	NA,1	NA,-inf	NA,inf	NA,0.417176	0.000150731	0.000316821
2	chr3:169239750:T:A	169239750	A,NA	T,NA	1,NA	inf,NA	inf,NA	0.927942,NA	0.00015068	0.000316011
2	chr3:169484741:A:G	169484741	NA,G	NA,A	NA,1	NA,-inf	NA,inf	NA,0.413101	0.000150526	0.000312191
2	chr3:169573695:A:G	169573695	NA,G	NA,A	NA,1	NA,-inf	NA,inf	NA,0.41591	0.000150481	0.000316289
2	chr3:169423770:C:T	169423770	NA,T	NA,C	NA,1	NA,-inf	NA,inf	NA,0.408312	0.00015029	0.000310796
2	chr3:169216908:GT:G	169216908	G,G	GT,GT	1,1	inf,inf	inf,inf	2.79576,0.8703	0.000149982	0.000360923
2	chr3:169359044:G:A	169359044	NA,A	NA,G	NA,1	NA,inf	NA,inf	NA,0.455258	0.000149933	0.000313631
2	chr3:169457630:A:C	169457630	NA,C	NA,A	NA,1	NA,-inf	NA,inf	NA,0.409654	0.000149904	0.000310921
2	chr3:168824945:G:A	168824945	NA,A	NA,G	NA,1	NA,-inf	NA,inf	NA,0.432224	0.000149889	0.000312026
2	chr3:169105064:G:A	169105064	A,NA	G,NA	1,NA	inf,NA	inf,NA	0.936497,NA	0.000149606	0.000313111
2	chr3:169093837:C:A	169093837	NA,A	NA,C	NA,1	NA,inf	NA,inf	NA,0.383888	0.000149435	0.000309464
2	chr3:169246450:A:G	169246450	G,G	A,A	1,1	inf,-inf	inf,inf	1.34433,0.393927	0.000149241	0.000316056
2	chr3:169579800:C:T	169579800	T,T	C,C	1,1	inf,inf	inf,inf	0.669227,0.819771	0.00014923	0.00030519
2	chr3:169383976:C:A	169383976	NA,A	NA,C	NA,1	NA,-inf	NA,inf	NA,0.418838	0.000149089	0.000311263
2	chr3:169518176:G:A	169518176	NA,A	NA,G	NA,1	NA,inf	NA,inf	NA,0.400227	0.000149077	0.000311164
2	chr3:169258984:A:T	169258984	NA,T	NA,A	NA,1	NA,-inf	NA,inf	NA,0.412102	0.000149044	0.000312825
2	chr3:169003558:C:G	169003558	NA,G	NA,C	NA,1	NA,inf	NA,inf	NA,0.371426	0.000148995	0.000310792
2	chr3:169093892:G:A	169093892	A,A	G,G	1,1	-inf,inf	inf,inf	4.29826,1.13606	0.000148978	0.001169
2	chr3:169389855:G:A	169389855	NA,A	NA,G	NA,1	NA,-inf	NA,inf	NA,0.41743	0.000148803	0.000310672
2	chr3:168959574:T:C	168959574	C,C	T,T	1,1	-inf,-inf	inf,inf	3.04865,1.18678	0.000148742	0.000410941
2	chr3:169324788:G:A	169324788	NA,A	NA,G	NA,1	NA,inf	NA,inf	NA,0.438886	0.000148724	0.000310128
2	chr3:168995819:G:A	168995819	A,NA	G,NA	1,NA	-inf,NA	inf,NA	0.992492,NA	0.000148698	0.000320572
2	chr3:169291733:G:A	169291733	A,NA	G,NA	1,NA	-inf,NA	inf,NA	0.620518,NA	0.000148624	0.000311066
2	chr3:168936400:T:C	168936400	NA,C	NA,T	NA,1	NA,inf	NA,inf	NA,0.408674	0.000148327	0.00030996
2	chr3:168995824:A:G	168995824	NA,G	NA,A	NA,1	NA,-inf	NA,inf	NA,0.435676	0.00014771	0.000307224
2	chr3:169148751:A:G	169148751	G,G	A,A	1,1	-inf,inf	inf,inf	4.31008,0.161437	0.000147697	0.000487318
2	chr3:168944968:G:A	168944968	NA,A	NA,G	NA,1	NA,-inf	NA,inf	NA,0.371779	0.00014739	0.000306996
2	chr3:169323164:T:A	169323164	NA,A	NA,T	NA,1	NA,inf	NA,inf	NA,0.435129	0.000146994	0.000306855
3	chr3:169330802:C:T	169330802	NA,T	NA,C	NA,1	NA,-inf	NA,inf	NA,3.78515	0.0430524	0.0631943
3	chr3:169333221:A:T	169333221	NA,T	NA,A	NA,1	NA,-inf	NA,inf	NA,3.77106	0.0419058	0.0615646
3	chr3:169357451:C:T	169357451	T,T	C,C	1,1	-inf,-inf	inf,inf	1.61975,3.44342	0.0338484	0.0524918
3	chr3:169272510:A:T	169272510	NA,T	NA,A	NA,1	NA,-inf	NA,inf	NA,3.21187	0.0206989	0.037891
3	chr3:169258137:T:C	169258137	NA,C	NA,T	NA,1	NA,-inf	NA,inf	NA,2.94812	0.011614	0.021489
3	chr3:169229722:T:G	169229722	NA,G	NA,T	NA,1	NA,-inf	NA,inf	NA,2.94653	0.0116065	0.0215073
3	chr3:168943705:C:A	168943705	NA,A	NA,C	NA,1	NA,-inf	NA,inf	NA,2.86607	0.0107278	0.0202154
3	chr3:169350289:C:A	169350289	NA,A	NA,C	NA,1	NA,-inf	NA,inf	NA,3.00212	0.0102276	0.0158786
3	chr3:169352778:C:T	169352778	NA,T	NA,C	NA,1	NA,-inf	NA,inf	NA,3.00014	0.01019	0.0158215
3	chr3:169242899:CT:C	169242899	NA,C	NA,CT	NA,1	NA,-inf	NA,inf	NA,2.81054	0.00894594	0.0166146
3	chr3:169226836:A:G	169226836	G,NA	A,NA	1,NA	inf,NA	inf,NA	3.08927,NA	0.00823066	0.0157728
3	chr3:169263989:GA:G	169263989	G,NA	GA,NA	1,NA	inf,NA	inf,NA	2.4746,NA	0.00812633	0.0156629
3	chr3:169366788:A:C	169366788	NA,C	NA,A	NA,1	NA,-inf	NA,inf	NA,2.76135	0.006575	0.0103465
3	chr3:169270760:A:G	169270760	G,G	A,A	1,1	-inf,inf	inf,inf	1.79767,1.56767	0.00642879	0.0122566
3	chr3:169362397:T:G	169362397	G,G	T,T	1,1	-inf,-inf	inf,inf	1.67557,2.35331	0.00496518	0.00812052
3	chr3:169328767:G:C	169328767	C,C	G,G	1,1	-inf,-inf	inf,inf	0.272877,3.18779	0.00353611	0.00576483
3	chr3:169207459:A:G	169207459	NA,G	NA,A	NA,1	NA,-inf	NA,inf	NA,2.30069	0.00342958	0.00641219
3	chr3:169637294:A:G	169637294	G,G	A,A	1,1	-inf,inf	inf,inf	0.000369553,3.07678	0.0033538	0.00660113
3	chr3:169040675:C:T	169040675	NA,T	NA,C	NA,1	NA,inf	NA,inf	NA,2.33308	0.00331323	0.00639112
3	chr3:169012498:T:A	169012498	NA,A	NA,T	NA,1	NA,-inf	NA,inf	NA,2.18652	0.00299628	0.00565185
3	chr3:169641331:C:G	169641331	NA,G	NA,C	NA,1	NA,inf	NA,inf	NA,2.12786	0.0029908	0.00588705
3	chr3:169009043:C:T	169009043	NA,T	NA,C	NA,1	NA,-inf	NA,inf	NA,2.17132	0.00291174	0.00549305
3	chr3:169031016:G:A	169031016	A,A	G,G	1,1	-inf,inf	inf,inf	1.5403,3.03181	0.00266458	0.00513266
3	chr3:169485395:A:G	169485395	G,G	A,A	1,1	inf,inf	inf,inf	3.23492,0.711217	0.00264484	0.0154962
3	chr3:169485174:G:A	169485174	A,A	G,G	1,1	inf,inf	inf,inf	3.24993,0.689683	0.00264105	0.0154727
3	chr3:169481316:G:A	169481316	A,A	G,G	1,1	inf,inf	inf,inf	3.19832,0.751872	0.00260392	0.0152138
3	chr3:169027160:C:T	169027160	T,T	C,C	1,1	-inf,inf	inf,inf	1.51116,3.00663	0.0025095	0.00483081
3	chr3:169484760:G:T	169484760	T,T	G,G	1,1	inf,inf	inf,inf	3.19104,0.704903	0.00243517	0.0141172
3	chr3:169483499:A:C	169483499	C,C	A,A	1,1	inf,inf	inf,inf	3.21024,0.672446	0.0024009	0.0138959
3	chr3:169482779:T:C	169482779	C,C	T,T	1,1	inf,inf	inf,inf	3.15777,0.730259	0.0023544	0.0135887
3	chr3:169484838:T:C	169484838	C,C	T,T	1,1	inf,inf	inf,inf	3.19266,0.677611	0.00234716	0.0135411
3	chr3:169341977:C:T	169341977	T,T	C,C	1,1	-inf,-inf	inf,inf	0.452109,2.87929	0.0023313	0.0037613
3	chr3:169482432:A:C	169482432	C,C	A,A	1,1	inf,inf	inf,inf	3.14383,0.739642	0.00232478	0.0133937
3	chr3:168848001:A:C	168848001	NA,C	NA,A	NA,1	NA,-inf	NA,inf	NA,2.03165	0.00230181	0.00435548
3	chr3:169336994:T:C	169336994	NA,C	NA,T	NA,1	NA,-inf	NA,inf	NA,2.12275	0.00225042	0.00372343
3	chr3:169484396:AT:A	169484396	A,A	AT,AT	1,1	inf,inf	inf,inf	3.16611,0.684027	0.00224941	0.0129105
3	chr3:169481958:G:A	169481958	A,A	G,G	1,1	inf,inf	inf,inf	3.12867,0.720212	0.00220286	0.0126038
3	chr3:169336728:A:T	169336728	NA,T	NA,A	NA,1	NA,-inf	NA,inf	NA,2.10953	0.00219694	0.00363715
3	chr3:169389272:T:C	169389272	NA,C	NA,T	NA,1	NA,inf	NA,inf	NA,1.94696	0.00217618	0.0040976
3	chr3:169483180:C:A	169483180	A,A	C,C	1,1	inf,inf	inf,inf	3.16511,0.641639	0.00212834	0.0121262
3	chr3:169534839:A:G	169534839	NA,G	NA,A	NA,1	NA,-inf	NA,inf	NA,1.90395	0.00210688	0.004009
3	chr3:169484425:C:T	169484425	T,T	C,C	1,1	inf,inf	inf,inf	3.08943,0.72139	0.00205978	0.0116826
3	chr3:169483024:T:G	169483024	G,G	T,T	1,1	inf,inf	inf,inf	3.09633,0.711488	0.00205639	0.0116591
3	chr3:169483214:T:A	169483214	A,A	T,T	1,1	inf,inf	inf,inf	3.0964,0.699965	0.00202696	0.0114746
3	chr3:168847024:A:C	168847024	NA,C	NA,A	NA,1	NA,-inf	NA,inf	NA,1.95851	0.00200807	0.00380207
3	chr3:169401905:G:T	169401905	NA,T	NA,G	NA,1	NA,inf	NA,inf	NA,1.90407	0.00200681	0.00378043
3	chr3:169395237:C:A	169395237	NA,A	NA,C	NA,1	NA,inf	NA,inf	NA,1.90254	0.00200088	0.0037693
3	chr3:168881252:G:A	168881252	NA,A	NA,G	NA,1	NA,-inf	NA,inf	NA,1.88055	0.00199925	0.00382066
3	chr3:169393701:A:G	169393701	NA,G	NA,A	NA,1	NA,inf	NA,inf	NA,1.90028	0.00199218	0.00375296
3	chr3:168819982:T:C	168819982	NA,C	NA,T	NA,1	NA,inf	NA,inf	NA,1.92696	0.00195429	0.00372864
3	chr3:169483139:G:A	169483139	A,A	G,G	1,1	inf,inf	inf,inf	3.08804,0.674232	0.00192952	0.0108535
3	chr3:169359731:A:G	169359731	NA,G	NA,A	NA,1	NA,-inf	NA,inf	NA,1.90291	0.00186529	0.00348006
3	chr3:169367782:G:C	169367782	NA,C	NA,G	NA,1	NA,-inf	NA,inf	NA,1.9003	0.00185628	0.00346338
3	chr3:169396114:C:T	169396114	NA,T	NA,C	NA,1	NA,-inf	NA,inf	NA,1.91144	0.00184138	0.00349622
3	chr3:168836771:G:A	168836771	NA,A	NA,G	NA,1	NA,-inf	NA,inf	NA,1.89559	0.00177617	0.00337151
3	chr3:168991035:T:A	168991035	A,NA	T,NA	1,NA	-inf,NA	inf,NA	1.43972,NA	0.00172088	0.00335698
3	chr3:169053688:A:G	169053688	NA,G	NA,A	NA,1	NA,-inf	NA,inf	NA,1.81286	0.00168493	0.00323481
3	chr3:168650594:C:T	168650594	NA,T	NA,C	NA,1	NA,-inf	NA,inf	NA,1.83973	0.00165815	0.00314413
3	chr3:169006094:C:T	169006094	NA,T	NA,C	NA,1	NA,inf	NA,inf	NA,1.95483	0.00163972	0.00316183
3	chr3:169335699:A:T	169335699	NA,T	NA,A	NA,1	NA,-inf	NA,inf	NA,1.94347	0.00163236	0.00272659
3	chr3:168847380:G:A	168847380	NA,A	NA,G	NA,1	NA,-inf	NA,inf	NA,1.83043	0.00162319	0.00307563
3	chr3:169233483:T:C	169233483	C,NA	T,NA	1,NA	inf,NA	inf,NA	2.29574,NA	0.00159997	0.00308399
3	chr3:169040558:C:T	169040558	NA,T	NA,C	NA,1	NA,inf	NA,inf	NA,1.74196	0.00157612	0.00304785
3	chr3:168966456:C:T	168966456	NA,T	NA,C	NA,1	NA,-inf	NA,inf	NA,1.76028	0.0015435	0.00294571
3	chr3:169531670:C:T	169531670	NA,T	NA,C	NA,1	NA,-inf	NA,inf	NA,1.73753	0.00153736	0.00292838
3	chr3:169481021:G:A	169481021	A,A	G,G	1,1	inf,inf	inf,inf	2.69973,0.947285	0.00153399	0.00674313
3	chr3:169397291:G:A	169397291	A,NA	G,NA	1,NA	-inf,NA	inf,NA	1.59311,NA	0.00151533	0.00298664
3	chr3:168712461:A:C	168712461	NA,C	NA,A	NA,1	NA,inf	NA,inf	NA,1.78631	0.00150662	0.0028822
3	chr3:168787906:A:C	168787906	NA,C	NA,A	NA,1	NA,inf	NA,inf	NA,1.79867	0.00150519	0.00288923
3	chr3:169402450:G:A	169402450	NA,A	NA,G	NA,1	NA,-inf	NA,inf	NA,1.78524	0.00146349	0.0027864
3	chr3:169353462:A:G	169353462	G,G	A,A	1,1	-inf,-inf	inf,inf	0.323531,2.65854	0.00142917	0.00237631
3	chr3:169239152:T:C	169239152	C,C	T,T	1,1	-inf,inf	inf,inf	1.42886,1.71642	0.00134235	0.0026135
3	chr3:169530194:G:T	169530194	NA,T	NA,G	NA,1	NA,-inf	NA,inf	NA,1.6614	0.00133248	0.00254276
3	chr3:169567646:C:T	169567646	NA,T	NA,C	NA,1	NA,-inf	NA,inf	NA,1.67211	0.0013163	0.00256601
3	chr3:169505810:C:T	169505810	NA,T	NA,C	NA,1	NA,-inf	NA,inf	NA,1.68817	0.00129959	0.00252372
3	chr3:168855622:A:G	168855622	NA,G	NA,A	NA,1	NA,-inf	NA,inf	NA,1.71923	0.00129029	0.00244742
3	chr3:169288647:A:G	169288647	NA,G	NA,A	NA,1	NA,-inf	NA,inf	NA,1.7371	0.00127882	0.00232702
3	chr3:169259116:G:T	169259116	T,T	G,G	1,1	-inf,inf	inf,inf	1.77663,1.21443	0.00126617	0.00240551
3	chr3:169179804:T:C	169179804	NA,C	NA,T	NA,1	NA,-inf	NA,inf	NA,1.74498	0.00125122	0.00235939
3	chr3:168989411:C:T	168989411	NA,T	NA,C	NA,1	NA,inf	NA,inf	NA,1.81036	0.00124924	0.00241814
3	chr3:169352823:G:A	169352823	A,A	G,G	1,1	-inf,-inf	inf,inf	0.346982,2.56789	0.00124479	0.00207263
3	chr3:169263318:C:T	169263318	NA,T	NA,C	NA,1	NA,inf	NA,inf	NA,1.62737	0.00123604	0.00240109
3	chr3:169386043:T:C	169386043	C,C	T,T	1,1	inf,-inf	inf,inf	1.82033,1.06775	0.00122839	0.00254114
3	chr3:169056354:G:A	169056354	NA,A	NA,G	NA,1	NA,inf	NA,inf	NA,1.80694	0.00122275	0.00236484
3	chr3:169039523:C:T	169039523	NA,T	NA,C	NA,1	NA,inf	NA,inf	NA,1.80583	0.00121989	0.00235935
3	chr3:168737681:T:C	168737681	NA,C	NA,T	NA,1	NA,inf	NA,inf	NA,1.66601	0.00120741	0.00231085
3	chr3:168979938:CTTTAG:C	168979938	NA,C	NA,CTTTAG	NA,1	NA,inf	NA,inf	NA,1.78675	0.00120134	0.00232587
3	chr3:168996018:G:A	168996018	NA,A	NA,G	NA,1	NA,-inf	NA,inf	NA,1.68314	0.00119586	0.00227392
3	chr3:168729343:T:A	168729343	NA,A	NA,T	NA,1	NA,inf	NA,inf	NA,1.65764	0.00118925	0.00227626
3	chr3:168655574:TG:T	168655574	NA,T	NA,TG	NA,1	NA,inf	NA,inf	NA,1.64946	0.00117916	0.00225702
3	chr3:169096395:C:T	169096395	NA,T	NA,C	NA,1	NA,-inf	NA,inf	NA,1.61875	0.00117808	0.0022809
3	chr3:169089313:C:T	169089313	NA,T	NA,C	NA,1	NA,inf	NA,inf	NA,1.70026	0.00117583	0.00226715
3	chr3:168827910:G:A	168827910	NA,A	NA,G	NA,1	NA,-inf	NA,inf	NA,1.64919	0.00116298	0.00220686
3	chr3:168695382:C:G	168695382	NA,G	NA,C	NA,1	NA,inf	NA,inf	NA,1.62294	0.00114212	0.00220946
3	chr3:169405660:T:G	169405660	NA,G	NA,T	NA,1	NA,-inf	NA,inf	NA,1.64649	0.0011343	0.00216102
3	chr3:168729129:C:T	168729129	NA,T	NA,C	NA,1	NA,inf	NA,inf	NA,1.63126	0.00113339	0.00216966
3	chr3:169040284:C:T	169040284	NA,T	NA,C	NA,1	NA,inf	NA,inf	NA,1.76418	0.00113315	0.00219144
3	chr3:169018798:C:T	169018798	NA,T	NA,C	NA,1	NA,-inf	NA,inf	NA,1.65528	0.00113256	0.00215321
3	chr3:169038893:G:A	169038893	NA,A	NA,G	NA,1	NA,inf	NA,inf	NA,1.76163	0.00112776	0.00218111
3	chr3:169220578:G:A	169220578	A,A	G,G	1,1	-inf,inf	inf,inf	1.36595,1.68437	0.00112745	0.0021948
3	chr3:169039053:G:T	169039053	NA,T	NA,G	NA,1	NA,inf	NA,inf	NA,1.75976	0.00112407	0.00217397
3	chr3:169013315:C:T	169013315	NA,T	NA,C	NA,1	NA,-inf	NA,inf	NA,1.64976	0.00111813	0.00212565
3	chr3:168851558:C:T	168851558	NA,T	NA,C	NA,1	NA,-inf	NA,inf	NA,1.62299	0.00111602	0.00211434
3	chr3:168736850:T:C	168736850	NA,C	NA,T	NA,1	NA,inf	NA,inf	NA,1.62005	0.0011102	0.00212533
3	chr3:168675853:G:A	168675853	NA,A	NA,G	NA,1	NA,-inf	NA,inf	NA,1.61572	0.00109876	0.00208575
3	chr3:168640793:AAACT:A	168640793	NA,A	NA,AAACT	NA,1	NA,-inf	NA,inf	NA,1.57147	0.00109719	0.00211573
3	chr3:169216692:G:A	169216692	A,A	G,G	1,1	inf,inf	inf,inf	4.71899,0.533429	0.00109606	0.00278826
3	chr3:169045465:A:G	169045465	NA,G	NA,A	NA,1	NA,inf	NA,inf	NA,1.74488	0.00109525	0.00211814
3	chr3:169054091:G:A	169054091	NA,A	NA,G	NA,1	NA,inf	NA,inf	NA,1.74412	0.00109376	0.00211527
3	chr3:169054246:G:A	169054246	NA,A	NA,G	NA,1	NA,inf	NA,inf	NA,1.74283	0.00109131	0.00211052
3	chr3:169046807:T:C	169046807	NA,C	NA,T	NA,1	NA,inf	NA,inf	NA,1.74262	0.00109091	0.00210976
3	chr3:169053905:A:G	169053905	NA,G	NA,A	NA,1	NA,inf	NA,inf	NA,1.74234	0.00109039	0.00210875
3	chr3:169040909:T:C	169040909	NA,C	NA,T	NA,1	NA,inf	NA,inf	NA,1.74234	0.00109039	0.00210875
3	chr3:169046527:C:T	169046527	NA,T	NA,C	NA,1	NA,inf	NA,inf	NA,1.74234	0.00109039	0.00210875
3	chr3:169042621:A:AT	169042621	NA,AT	NA,A	NA,1	NA,inf	NA,inf	NA,1.742	0.00108972	0.00210744
3	chr3:169232075:T:C	169232075	C,C	T,T	1,1	-inf,inf	inf,inf	1.39359,1.63603	0.00108774	0.00211804
3	chr3:169050247:T:G	169050247	NA,G	NA,T	NA,1	NA,inf	NA,inf	NA,1.73989	0.00108572	0.00209973
3	chr3:169047512:T:C	169047512	NA,C	NA,T	NA,1	NA,inf	NA,inf	NA,1.73962	0.00108516	0.00209866
3	chr3:169042624:A:T	169042624	NA,T	NA,A	NA,1	NA,inf	NA,inf	NA,1.7396	0.00108514	0.0020986
3	chr3:169053066:C:T	169053066	NA,T	NA,C	NA,1	NA,inf	NA,inf	NA,1.73722	0.0010814	0.00209136
3	chr3:169046310:A:G	169046310	NA,G	NA,A	NA,1	NA,inf	NA,inf	NA,1.73569	0.00107772	0.00208426
3	chr3:168664388:C:T	168664388	NA,T	NA,C	NA,1	NA,inf	NA,inf	NA,1.5981	0.00107344	0.00205332
3	chr3:169376004:G:A	169376004	A,A	G,G	1,1	inf,-inf	inf,inf	1.8299,0.976628	0.00106942	0.00221424
3	chr3:169051750:G:A	169051750	NA,A	NA,G	NA,1	NA,inf	NA,inf	NA,1.73012	0.00106698	0.00206354
3	chr3:169487447:G:A	169487447	A,A	G,G	1,1	inf,inf	inf,inf	2.8216,0.501676	0.00106168	0.00483579
3	chr3:168863381:A:G	168863381	G,NA	A,NA	1,NA	inf,NA	inf,NA	1.63566,NA	0.00105381	0.00212968
3	chr3:169067639:T:C	169067639	NA,C	NA,T	NA,1	NA,inf	NA,inf	NA,1.63338	0.00105269	0.0020285
3	chr3:169063541:A:G	169063541	NA,G	NA,A	NA,1	NA,inf	NA,inf	NA,1.63027	0.00104673	0.00201666
3	chr3:169064193:G:T	169064193	NA,T	NA,G	NA,1	NA,inf	NA,inf	NA,1.63009	0.00104639	0.00201601
3	chr3:169040901:A:G	169040901	NA,G	NA,A	NA,1	NA,inf	NA,inf	NA,1.71836	0.00104559	0.00202214
3	chr3:169069023:G:T	169069023	NA,T	NA,G	NA,1	NA,inf	NA,inf	NA,1.62793	0.0010423	0.00200816
3	chr3:168644798:C:T	168644798	NA,T	NA,C	NA,1	NA,-inf	NA,inf	NA,1.54017	0.00103596	0.00199767
3	chr3:168728279:A:G	168728279	NA,G	NA,A	NA,1	NA,inf	NA,inf	NA,1.57966	0.00103148	0.00197489
3	chr3:168953091:G:A	168953091	NA,A	NA,G	NA,1	NA,-inf	NA,inf	NA,1.579	0.0010285	0.00197035
3	chr3:168995195:C:T	168995195	NA,T	NA,C	NA,1	NA,inf	NA,inf	NA,1.70507	0.00102225	0.00197713
3	chr3:168998933:C:T	168998933	NA,T	NA,C	NA,1	NA,-inf	NA,inf	NA,1.59771	0.00102113	0.00194199
3	chr3:169027950:T:C	169027950	NA,C	NA,T	NA,1	NA,inf	NA,inf	NA,1.70551	0.0010208	0.00197455
3	chr3:168955111:A:G	168955111	NA,G	NA,A	NA,1	NA,-inf	NA,inf	NA,1.5688	0.00101	0.00193577
3	chr3:169548438:T:C	169548438	NA,C	NA,T	NA,1	NA,-inf	NA,inf	NA,1.49611	0.00100752	0.00191415
3	chr3:168997845:T:C	168997845	NA,C	NA,T	NA,1	NA,-inf	NA,inf	NA,1.58919	0.0010058	0.00191326
3	chr3:169026069:G:A	169026069	NA,A	NA,G	NA,1	NA,inf	NA,inf	NA,1.69551	0.00100481	0.00194351
3	chr3:169003073:A:G	169003073	NA,G	NA,A	NA,1	NA,-inf	NA,inf	NA,1.58886	0.00100476	0.00191086
3	chr3:169029324:T:C	169029324	NA,C	NA,T	NA,1	NA,inf	NA,inf	NA,1.69476	0.00100348	0.00194095
3	chr3:169136105:A:G	169136105	G,G	A,A	1,1	-inf,inf	inf,inf	6.18044,0.43536	0.000999809	0.0134509
3	chr3:168920390:G:A	168920390	NA,A	NA,G	NA,1	NA,-inf	NA,inf	NA,1.55946	0.000999786	0.0019161
3	chr3:168647048:A:G	168647048	NA,G	NA,A	NA,1	NA,-inf	NA,inf	NA,1.51839	0.000993735	0.0019167
3	chr3:169357518:T:C	169357518	NA,C	NA,T	NA,1	NA,inf	NA,inf	NA,1.53144	0.000992267	0.00187843
3	chr3:168998844:T:C	168998844	NA,C	NA,T	NA,1	NA,-inf	NA,inf	NA,1.57161	0.000974319	0.00185333
3	chr3:169000667:G:A	169000667	NA,A	NA,G	NA,1	NA,-inf	NA,inf	NA,1.56877	0.000969361	0.00184394
3	chr3:169162108:C:A	169162108	NA,A	NA,C	NA,1	NA,-inf	NA,inf	NA,1.55384	0.000969266	0.00182481
3	chr3:169299318:C:T	169299318	NA,T	NA,C	NA,1	NA,-inf	NA,inf	NA,1.53409	0.000968975	0.0018303
3	chr3:168692950:C:T	168692950	NA,T	NA,C	NA,1	NA,inf	NA,inf	NA,1.53875	0.00095708	0.00183161
3	chr3:168675651:C:G	168675651	NA,G	NA,C	NA,1	NA,inf	NA,inf	NA,1.53252	0.000956161	0.00183813
3	chr3:169001193:T:C	169001193	NA,C	NA,T	NA,1	NA,inf	NA,inf	NA,1.65549	0.000952635	0.00184798
3	chr3:169487594:A:G	169487594	G,G	A,A	1,1	inf,inf	inf,inf	2.67857,0.570727	0.000945261	0.00376551
3	chr3:169036633:G:A	169036633	NA,A	NA,G	NA,1	NA,-inf	NA,inf	NA,1.55254	0.000940499	0.00178961
3	chr3:169019492:G:A	169019492	NA,A	NA,G	NA,1	NA,inf	NA,inf	NA,1.65481	0.000936726	0.00181138
3	chr3:168682526:G:A	168682526	NA,A	NA,G	NA,1	NA,inf	NA,inf	NA,1.52498	0.000934489	0.0017883
3	chr3:169003566:C:A	169003566	NA,A	NA,C	NA,1	NA,inf	NA,inf	NA,1.44487	0.000919022	0.00177405
3	chr3:168694265:C:T	168694265	NA,T	NA,C	NA,1	NA,inf	NA,inf	NA,1.50091	0.000893928	0.00171106
3	chr3:169285464:T:C	169285464	C,NA	T,NA	1,NA	inf,NA	inf,NA	1.61803,NA	0.000881233	0.00173198
3	chr3:169210872:C:T	169210872	T,T	C,C	1,1	inf,inf	inf,inf	4.70448,0.393248	0.000880237	0.00223957
3	chr3:169022207:A:T	169022207	NA,T	NA,A	NA,1	NA,inf	NA,inf	NA,1.61259	0.000870995	0.0016843
3	chr3:169012359:G:T	169012359	NA,T	NA,G	NA,1	NA,inf	NA,inf	NA,1.61147	0.000869557	0.00168128
3	chr3:169486133:ACT:A	169486133	A,A	ACT,ACT	1,1	inf,inf	inf,inf	2.62732,0.574567	0.000868681	0.00343979
3	chr3:169065306:G:A	169065306	A,A	G,G	1,1	-inf,inf	inf,inf	5.62566,0.853333	0.000863755	0.00727224
3	chr3:169288615:T:C	169288615	NA,C	NA,T	NA,1	NA,-inf	NA,inf	NA,1.51853	0.000862941	0.00157774
3	chr3:169482685:T:C	169482685	C,C	T,T	1,1	inf,inf	inf,inf	2.62831,0.563592	0.000858986	0.00339412
3	chr3:169465655:A:G	169465655	G,G	A,A	1,1	inf,-inf	inf,inf	2.20392,0.244358	0.000858233	0.00180653
3	chr3:169192485:G:A	169192485	A,A	G,G	1,1	-inf,-inf	inf,inf	3.00304,1.6638	0.000856118	0.00177263
3	chr3:169002018:C:A	169002018	NA,A	NA,C	NA,1	NA,inf	NA,inf	NA,1.59462	0.000844965	0.00163365
3	chr3:169290205:T:C	169290205	NA,C	NA,T	NA,1	NA,-inf	NA,inf	NA,1.4554	0.000843282	0.00157745
3	chr3:168925803:A:G	168925803	NA,G	NA,A	NA,1	NA,-inf	NA,inf	NA,1.46814	0.000837432	0.00160353
3	chr3:169060928:C:T	169060928	NA,T	NA,C	NA,1	NA,-inf	NA,inf	NA,1.51532	0.000836347	0.00159097
3	chr3:169256273:G:A	169256273	A,NA	G,NA	1,NA	inf,NA	inf,NA	1.9216,NA	0.00083467	0.00160968
3	chr3:169036904:G:A	169036904	A,NA	G,NA	1,NA	-inf,NA	inf,NA	1.11046,NA	0.00083196	0.00162132
3	chr3:169334436:T:C	169334436	C,C	T,T	1,1	-inf,-inf	inf,inf	0.609568,2.1237	0.000826972	0.00137197
3	chr3:169049888:G:A	169049888	NA,A	NA,G	NA,1	NA,inf	NA,inf	NA,1.39728	0.000826691	0.00160029
3	chr3:169567390:G:A	169567390	NA,A	NA,G	NA,1	NA,inf	NA,inf	NA,1.3895	0.000824357	0.00157906
3	chr3:168820350:T:A	168820350	NA,A	NA,T	NA,1	NA,-inf	NA,inf	NA,1.44995	0.000818801	0.00155658
3	chr3:169129777:G:A	169129777	A,A	G,G	1,1	-inf,inf	inf,inf	6.10095,0.348493	0.000817022	0.0103166
3	chr3:169074261:G:A	169074261	NA,A	NA,G	NA,1	NA,inf	NA,inf	NA,1.48726	0.000808578	0.00155793
3	chr3:168880395:G:A	168880395	A,NA	G,NA	1,NA	inf,NA	inf,NA	1.38812,NA	0.000807912	0.0016371
3	chr3:168785795:T:C	168785795	NA,C	NA,T	NA,1	NA,inf	NA,inf	NA,1.43867	0.000800164	0.00153303
3	chr3:168786780:A:G	168786780	NA,G	NA,A	NA,1	NA,inf	NA,inf	NA,1.43478	0.000794552	0.00152228
3	chr3:169213762:A:G	169213762	G,G	A,A	1,1	inf,inf	inf,inf	4.61888,0.399168	0.000792915	0.00198642
3	chr3:168751767:T:C	168751767	NA,C	NA,T	NA,1	NA,inf	NA,inf	NA,1.4302	0.00078821	0.00151021
3	chr3:169483724:A:G	169483724	NA,G	NA,A	NA,1	NA,-inf	NA,inf	NA,1.36826	0.000784503	0.0015343
3	chr3:168810215:T:C	168810215	NA,C	NA,T	NA,1	NA,-inf	NA,inf	NA,1.42331	0.000780599	0.00148433
3	chr3:169425593:C:T	169425593	NA,T	NA,C	NA,1	NA,-inf	NA,inf	NA,1.43518	0.000778594	0.00148807
3	chr3:169261844:C:G	169261844	NA,G	NA,C	NA,1	NA,inf	NA,inf	NA,1.37182	0.00077496	0.00150199
3	chr3:169070448:T:C	169070448	NA,C	NA,T	NA,1	NA,inf	NA,inf	NA,1.4621	0.000773498	0.00149047
3	chr3:169556377:G:T	169556377	NA,T	NA,G	NA,1	NA,inf	NA,inf	NA,1.35096	0.000768175	0.0014718
3	chr3:168705427:C:T	168705427	NA,T	NA,C	NA,1	NA,inf	NA,inf	NA,1.41496	0.000767761	0.00147008
3	chr3:169072343:C:A	169072343	NA,A	NA,C	NA,1	NA,inf	NA,inf	NA,1.45712	0.000766796	0.00147751
3	chr3:169075133:G:A	169075133	NA,A	NA,G	NA,1	NA,inf	NA,inf	NA,1.45712	0.000766796	0.00147751
3	chr3:169075723:C:T	169075723	NA,T	NA,C	NA,1	NA,inf	NA,inf	NA,1.45523	0.000764266	0.00147264
3	chr3:169200839:C:T	169200839	T,NA	C,NA	1,NA	inf,NA	inf,NA	1.02342,NA	0.000762891	0.00145235
3	chr3:169070785:A:G	169070785	NA,G	NA,A	NA,1	NA,inf	NA,inf	NA,1.45017	0.000757749	0.00146028
3	chr3:169077553:C:T	169077553	NA,T	NA,C	NA,1	NA,inf	NA,inf	NA,1.44799	0.0007546	0.00145404
3	chr3:169064449:A:G	169064449	NA,G	NA,A	NA,1	NA,inf	NA,inf	NA,1.43972	0.000744067	0.00143386
3	chr3:168681139:A:G	168681139	NA,G	NA,A	NA,1	NA,-inf	NA,inf	NA,1.39496	0.000741493	0.00141035
3	chr3:168831638:T:C	168831638	NA,C	NA,T	NA,1	NA,-inf	NA,inf	NA,1.39357	0.000740364	0.00140834
3	chr3:169092930:G:GAGTTTA	169092930	NA,GAGTTTA	NA,G	NA,1	NA,-inf	NA,inf	NA,1.49749	0.000739465	0.00140556
3	chr3:168826445:A:G	168826445	G,G	A,A	1,1	inf,-inf	inf,inf	0.30589,2.26665	0.000731964	0.00141266
3	chr3:169045231:G:C	169045231	NA,C	NA,G	NA,1	NA,inf	NA,inf	NA,1.33451	0.00072999	0.00141457
3	chr3:168697953:G:A	168697953	NA,A	NA,G	NA,1	NA,inf	NA,inf	NA,1.37825	0.000718968	0.00137687
3	chr3:169219066:A:G	169219066	G,G	A,A	1,1	inf,inf	inf,inf	4.26225,0.64137	0.00071791	0.00169399
3	chr3:168751986:C:T	168751986	NA,T	NA,C	NA,1	NA,inf	NA,inf	NA,1.37739	0.000717605	0.00137536
3	chr3:168681371:T:C	168681371	NA,C	NA,T	NA,1	NA,-inf	NA,inf	NA,1.37488	0.000715364	0.00136085
3	chr3:169081415:T:C	169081415	NA,C	NA,T	NA,1	NA,inf	NA,inf	NA,1.41758	0.00071511	0.00137803
3	chr3:169214611:A:T	169214611	T,NA	A,NA	1,NA	-inf,NA	inf,NA	1.11482,NA	0.000712422	0.00139387
3	chr3:169160732:C:T	169160732	NA,T	NA,C	NA,1	NA,-inf	NA,inf	NA,1.36095	0.00071048	0.00136354
3	chr3:169082857:C:T	169082857	NA,T	NA,C	NA,1	NA,inf	NA,inf	NA,1.41341	0.000710056	0.00136841
3	chr3:169278776:A:G	169278776	G,NA	A,NA	1,NA	inf,NA	inf,NA	1.56637,NA	0.000708607	0.00147695
3	chr3:169064709:T:C	169064709	NA,C	NA,T	NA,1	NA,-inf	NA,inf	NA,1.4085	0.000687111	0.00132595
3	chr3:169203787:G:A	169203787	A,NA	G,NA	1,NA	inf,NA	inf,NA	1.85193,NA	0.00068245	0.00137357
3	chr3:168689107:T:C	168689107	NA,C	NA,T	NA,1	NA,-inf	NA,inf	NA,1.34902	0.00068186	0.00129746
3	chr3:168860031:C:A	168860031	A,A	C,C	1,1	inf,-inf	inf,inf	0.233064,2.26571	0.000670939	0.00129393
3	chr3:169076976:G:A	169076976	NA,A	NA,G	NA,1	NA,inf	NA,inf	NA,1.37606	0.000665764	0.00128289
3	chr3:169208324:T:C	169208324	NA,C	NA,T	NA,1	NA,-inf	NA,inf	NA,1.30542	0.000665132	0.00128248
3	chr3:169077066:G:A	169077066	NA,A	NA,G	NA,1	NA,inf	NA,inf	NA,1.37402	0.000663401	0.00127835
3	chr3:169071767:T:C	169071767	NA,C	NA,T	NA,1	NA,inf	NA,inf	NA,1.37402	0.000663401	0.00127835
3	chr3:169083277:G:A	169083277	NA,A	NA,G	NA,1	NA,inf	NA,inf	NA,1.36976	0.000658078	0.00126835
3	chr3:169047884:T:C	169047884	NA,C	NA,T	NA,1	NA,inf	NA,inf	NA,1.2727	0.000652411	0.00126396
3	chr3:169065604:T:G	169065604	NA,G	NA,T	NA,1	NA,-inf	NA,inf	NA,1.29135	0.000649921	0.00124877
3	chr3:169414290:C:T	169414290	NA,T	NA,C	NA,1	NA,-inf	NA,inf	NA,1.33032	0.000646717	0.0012366
3	chr3:169079822:T:A	169079822	A,A	T,T	1,1	-inf,-inf	inf,inf	6.03585,0.11688	0.000644433	0.00711375
3	chr3:169105451:G:A	169105451	A,A	G,G	1,1	-inf,inf	inf,inf	5.67806,0.712594	0.000639802	0.00631731
3	chr3:169239541:ATAT:A	169239541	NA,A	NA,ATAT	NA,1	NA,-inf	NA,inf	NA,1.28258	0.000637195	0.00122843
3	chr3:169077336:G:T	169077336	NA,T	NA,G	NA,1	NA,inf	NA,inf	NA,1.34857	0.000635545	0.00122341
3	chr3:169471855:A:G	169471855	NA,G	NA,A	NA,1	NA,-inf	NA,inf	NA,1.31644	0.000635316	0.00121557
3	chr3:169063700:C:T	169063700	NA,T	NA,C	NA,1	NA,inf	NA,inf	NA,1.42525	0.000632622	0.00122297
3	chr3:169126465:A:T	169126465	T,T	A,A	1,1	-inf,inf	inf,inf	5.74137,0.652494	0.000631432	0.00654971
3	chr3:168672852:A:T	168672852	NA,T	NA,A	NA,1	NA,-inf	NA,inf	NA,1.30422	0.000628645	0.00119629
3	chr3:169128245:T:A	169128245	A,A	T,T	1,1	-inf,inf	inf,inf	5.73553,0.654275	0.000628358	0.00649235
3	chr3:169098503:A:G	169098503	G,G	A,A	1,1	-inf,inf	inf,inf	5.70448,0.674686	0.000624985	0.00629695
3	chr3:168981979:G:A	168981979	NA,A	NA,G	NA,1	NA,-inf	NA,inf	NA,1.28652	0.000622996	0.00119492
3	chr3:168987370:A:T	168987370	NA,T	NA,A	NA,1	NA,-inf	NA,inf	NA,1.28555	0.000621438	0.00119173
3	chr3:169109794:T:C	169109794	C,C	T,T	1,1	-inf,inf	inf,inf	5.71815,0.654895	0.000617613	0.00628707
3	chr3:168687016:G:C	168687016	NA,C	NA,G	NA,1	NA,-inf	NA,inf	NA,1.29182	0.000617169	0.00117486
3	chr3:169469938:G:A	169469938	NA,A	NA,G	NA,1	NA,-inf	NA,inf	NA,1.23497	0.000612804	0.00119204
3	chr3:168866062:A:G	168866062	G,NA	A,NA	1,NA	inf,NA	inf,NA	1.31965,NA	0.00061272	0.0011989
3	chr3:169127524:T:C	169127524	C,C	T,T	1,1	-inf,inf	inf,inf	5.70555,0.651525	0.000611719	0.00612142
3	chr3:169461214:T:A	169461214	A,A	T,T	1,1	inf,-inf	inf,inf	1.77122,0.685258	0.000610769	0.00121187
3	chr3:168691967:C:T	168691967	NA,T	NA,C	NA,1	NA,-inf	NA,inf	NA,1.28419	0.000608526	0.0011587
3	chr3:169109807:A:G	169109807	G,G	A,A	1,1	-inf,inf	inf,inf	5.70407,0.655091	0.000608265	0.00612345
3	chr3:169118318:G:A	169118318	A,A	G,G	1,1	-inf,inf	inf,inf	5.69629,0.654895	0.000603162	0.00603398
3	chr3:169435122:C:T	169435122	T,T	C,C	1,1	inf,inf	inf,inf	2.00755,0.165293	0.000601041	0.00124101
3	chr3:169435558:T:A	169435558	NA,A	NA,T	NA,1	NA,-inf	NA,inf	NA,1.28824	0.000600905	0.00114939
3	chr3:169121694:T:G	169121694	G,G	T,T	1,1	-inf,inf	inf,inf	5.70653,0.640005	0.000597246	0.0060284
3	chr3:169105270:G:A	169105270	A,A	G,G	1,1	-inf,inf	inf,inf	5.68597,0.655228	0.00059652	0.00591971
3	chr3:169321486:A:T	169321486	NA,T	NA,A	NA,1	NA,inf	NA,inf	NA,1.22712	0.000591478	0.00113976
3	chr3:169419613:C:T	169419613	NA,T	NA,C	NA,1	NA,-inf	NA,inf	NA,1.2562	0.000590702	0.00112257
3	chr3:169580326:G:A	169580326	NA,A	NA,G	NA,1	NA,inf	NA,inf	NA,1.20499	0.000589968	0.00113141
3	chr3:169580312:T:C	169580312	NA,C	NA,T	NA,1	NA,inf	NA,inf	NA,1.20386	0.00058878	0.00112913
3	chr3:168739707:C:T	168739707	NA,T	NA,C	NA,1	NA,inf	NA,inf	NA,1.26476	0.000585703	0.00112796
3	chr3:169121559:A:G	169121559	G,G	A,A	1,1	-inf,inf	inf,inf	5.6732,0.650999	0.000584081	0.00574406
3	chr3:169083595:AG:A	169083595	A,NA	AG,NA	1,NA	-inf,NA	inf,NA	1.05429,NA	0.000583254	0.00113293
3	chr3:169107155:G:T	169107155	T,T	G,G	1,1	-inf,inf	inf,inf	5.65954,0.654778	0.000578942	0.0056285
3	chr3:169108251:G:A	169108251	A,A	G,G	1,1	-inf,inf	inf,inf	5.63169,0.675045	0.000577101	0.00549324
3	chr3:169094374:G:A	169094374	NA,A	NA,G	NA,1	NA,-inf	NA,inf	NA,1.22037	0.00057172	0.00109743
3	chr3:169106394:G:A	169106394	NA,A	NA,G	NA,1	NA,-inf	NA,inf	NA,1.22037	0.00057172	0.00109743
3	chr3:169093567:T:C	169093567	NA,C	NA,T	NA,1	NA,-inf	NA,inf	NA,1.22037	0.00057172	0.00109743
3	chr3:169104980:GCCTCCCCCA:G	169104980	NA,G	NA,GCCTCCCCCA	NA,1	NA,-inf	NA,inf	NA,1.21337	0.000564715	0.00108399
3	chr3:169503372:A:G	169503372	NA,G	NA,A	NA,1	NA,inf	NA,inf	NA,1.30397	0.000559412	0.00116866
3	chr3:169303608:C:T	169303608	NA,T	NA,C	NA,1	NA,inf	NA,inf	NA,1.1997	0.000558097	0.00106151
3	chr3:169484456:T:C	169484456	NA,C	NA,T	NA,1	NA,inf	NA,inf	NA,1.17113	0.000556368	0.00106457
3	chr3:169111668:T:C	169111668	C,C	T,T	1,1	-inf,inf	inf,inf	5.62397,0.650276	0.00055329	0.00523198
3	chr3:169190058:A:G	169190058	G,G	A,A	1,1	-inf,-inf	inf,inf	1.05769,1.42351	0.000550017	0.00102234
3	chr3:169180368:A:G	169180368	G,G	A,A	1,1	-inf,-inf	inf,inf	0.855407,1.61715	0.000545753	0.00101931
3	chr3:168940857:T:C	168940857	NA,C	NA,T	NA,1	NA,-inf	NA,inf	NA,1.20135	0.000544901	0.00104435
3	chr3:169492935:C:T	169492935	NA,T	NA,C	NA,1	NA,inf	NA,inf	NA,1.15884	0.000544398	0.0010418
3	chr3:168772985:A:G	168772985	NA,G	NA,A	NA,1	NA,inf	NA,inf	NA,1.20544	0.000540532	0.00104606
3	chr3:168701188:A:G	168701188	NA,G	NA,A	NA,1	NA,inf	NA,inf	NA,1.17857	0.000539026	0.00103878
3	chr3:169112219:A:G	169112219	NA,G	NA,A	NA,1	NA,-inf	NA,inf	NA,1.1852	0.00053748	0.00103185
3	chr3:169190465:A:G	169190465	G,G	A,A	1,1	-inf,-inf	inf,inf	1.11434,1.30577	0.000532958	0.000993116
3	chr3:169111166:C:G	169111166	G,G	C,C	1,1	-inf,inf	inf,inf	5.58858,0.650061	0.000532755	0.00489745
3	chr3:168685585:T:C	168685585	NA,C	NA,T	NA,1	NA,-inf	NA,inf	NA,1.20489	0.000529838	0.00100939
3	chr3:168975199:T:C	168975199	NA,C	NA,T	NA,1	NA,inf	NA,inf	NA,1.13562	0.000526802	0.00101713
3	chr3:169423351:AG:A	169423351	NA,A	NA,AG	NA,1	NA,-inf	NA,inf	NA,1.18856	0.000526139	0.00100302
3	chr3:169080596:C:T	169080596	NA,T	NA,C	NA,1	NA,-inf	NA,inf	NA,1.17142	0.000525794	0.00101011
3	chr3:169209796:C:T	169209796	NA,T	NA,C	NA,1	NA,-inf	NA,inf	NA,1.14243	0.000525458	0.00100993
3	chr3:169262353:T:C	169262353	NA,C	NA,T	NA,1	NA,inf	NA,inf	NA,1.17279	0.000522945	0.00101476
3	chr3:169180377:C:T	169180377	T,T	C,C	1,1	-inf,-inf	inf,inf	0.881498,1.56552	0.000520604	0.000972348
3	chr3:169464808:T:A	169464808	NA,A	NA,T	NA,1	NA,inf	NA,inf	NA,1.16184	0.000519775	0.000987862
3	chr3:169084321:G:A	169084321	NA,A	NA,G	NA,1	NA,inf	NA,inf	NA,1.23251	0.000519761	0.00100206
3	chr3:168784987:A:G	168784987	NA,G	NA,A	NA,1	NA,-inf	NA,inf	NA,1.18488	0.000514428	0.000980627
3	chr3:169037323:T:C	169037323	C,C	T,T	1,1	inf,-inf	inf,inf	2.52886,1.82728	0.000511189	0.00106809
3	chr3:169126371:T:A	169126371	NA,A	NA,T	NA,1	NA,-inf	NA,inf	NA,1.15544	0.000510729	0.000980389
3	chr3:169058924:C:T	169058924	NA,T	NA,C	NA,1	NA,-inf	NA,inf	NA,1.20828	0.000507286	0.000968427
3	chr3:169091689:T:C	169091689	C,C	T,T	1,1	-inf,inf	inf,inf	5.91263,0.0296267	0.00050723	0.00538587
3	chr3:169126310:G:T	169126310	NA,T	NA,G	NA,1	NA,-inf	NA,inf	NA,1.15149	0.000507212	0.000973654
3	chr3:168766495:A:T	168766495	NA,T	NA,A	NA,1	NA,-inf	NA,inf	NA,1.12582	0.000506504	0.000973134
3	chr3:169096149:G:T	169096149	NA,T	NA,G	NA,1	NA,-inf	NA,inf	NA,1.27199	0.000505402	0.000962731
3	chr3:169558846:T:C	169558846	NA,C	NA,T	NA,1	NA,inf	NA,inf	NA,1.12869	0.000504996	0.000973734
3	chr3:169497054:C:T	169497054	NA,T	NA,C	NA,1	NA,inf	NA,inf	NA,1.21294	0.000501971	0.00103322
3	chr3:169449334:C:T	169449334	NA,T	NA,C	NA,1	NA,-inf	NA,inf	NA,1.11855	0.000496556	0.000967958
3	chr3:169411982:C:T	169411982	NA,T	NA,C	NA,1	NA,-inf	NA,inf	NA,1.18042	0.00049499	0.000942929
3	chr3:168699742:C:T	168699742	NA,T	NA,C	NA,1	NA,-inf	NA,inf	NA,1.16606	0.000494766	0.00094282
3	chr3:169588916:G:A	169588916	NA,A	NA,G	NA,1	NA,inf	NA,inf	NA,1.17837	0.000492075	0.000987344
3	chr3:169512799:C:T	169512799	NA,T	NA,C	NA,1	NA,-inf	NA,inf	NA,1.1283	0.000490837	0.000956269
3	chr3:168740858:A:G	168740858	NA,G	NA,A	NA,1	NA,-inf	NA,inf	NA,1.1565	0.000490307	0.000934931
3	chr3:169298472:T:G	169298472	NA,G	NA,T	NA,1	NA,-inf	NA,inf	NA,1.11687	0.000487879	0.00093847
3	chr3:169171816:C:T	169171816	T,T	C,C	1,1	-inf,-inf	inf,inf	3.32785,0.822943	0.00048657	0.000982707
3	chr3:169170324:C:T	169170324	T,T	C,C	1,1	-inf,-inf	inf,inf	3.29945,0.844547	0.000486271	0.000980824
3	chr3:169097015:C:T	169097015	NA,T	NA,C	NA,1	NA,-inf	NA,inf	NA,1.24574	0.00048391	0.00092201
3	chr3:169196677:G:C	169196677	NA,C	NA,G	NA,1	NA,inf	NA,inf	NA,1.09895	0.000483066	0.000933111
3	chr3:169440603:G:A	169440603	A,A	G,G	1,1	inf,inf	inf,inf	1.93318,0.0527744	0.000480885	0.000988259
3	chr3:168667338:A:G	168667338	NA,G	NA,A	NA,1	NA,-inf	NA,inf	NA,1.13188	0.000480593	0.000918127
3	chr3:169096524:C:G	169096524	NA,G	NA,C	NA,1	NA,-inf	NA,inf	NA,1.23277	0.000473765	0.000902793
3	chr3:168759294:G:C	168759294	NA,C	NA,G	NA,1	NA,-inf	NA,inf	NA,1.13716	0.000473606	0.000903068
3	chr3:169437875:T:C	169437875	C,C	T,T	1,1	inf,inf	inf,inf	1.92602,0.0502263	0.000473475	0.000972971
3	chr3:168698689:C:T	168698689	NA,T	NA,C	NA,1	NA,-inf	NA,inf	NA,1.14031	0.000473227	0.000902212
3	chr3:169092072:T:G	169092072	NA,G	NA,T	NA,1	NA,-inf	NA,inf	NA,1.10832	0.000470997	0.000904874
3	chr3:169166579:A:G	169166579	G,G	A,A	1,1	-inf,-inf	inf,inf	3.37103,0.76645	0.000470901	0.000952722
3	chr3:169276314:G:A	169276314	NA,A	NA,G	NA,1	NA,inf	NA,inf	NA,1.12515	0.000469428	0.00090174
3	chr3:169111720:A:G	169111720	NA,G	NA,A	NA,1	NA,-inf	NA,inf	NA,1.22652	0.00046892	0.000893558
3	chr3:168745587:T:G	168745587	NA,G	NA,T	NA,1	NA,-inf	NA,inf	NA,1.12713	0.000466196	0.000889168
3	chr3:169067820:C:T	169067820	NA,T	NA,C	NA,1	NA,-inf	NA,inf	NA,1.10435	0.000466155	0.000894516
3	chr3:169430695:T:C	169430695	C,C	T,T	1,1	inf,inf	inf,inf	1.94873,0.0784751	0.000466118	0.000987443
3	chr3:169152529:C:T	169152529	NA,T	NA,C	NA,1	NA,inf	NA,inf	NA,1.15486	0.000466046	0.000900298
3	chr3:169543597:G:A	169543597	NA,A	NA,G	NA,1	NA,-inf	NA,inf	NA,1.09136	0.000461757	0.000897973
3	chr3:169418844:A:G	169418844	NA,G	NA,A	NA,1	NA,-inf	NA,inf	NA,1.11458	0.000461615	0.000878183
3	chr3:169471383:C:T	169471383	NA,T	NA,C	NA,1	NA,-inf	NA,inf	NA,1.12631	0.000457947	0.000877268
3	chr3:168715832:G:C	168715832	NA,C	NA,G	NA,1	NA,-inf	NA,inf	NA,1.11414	0.000456651	0.000871081
3	chr3:168931963:CTAAT:C	168931963	NA,C	NA,CTAAT	NA,1	NA,-inf	NA,inf	NA,1.0935	0.000452616	0.000868034
3	chr3:168995592:T:A	168995592	NA,A	NA,T	NA,1	NA,-inf	NA,inf	NA,1.07401	0.000452606	0.000867479
3	chr3:169467217:C:T	169467217	NA,T	NA,C	NA,1	NA,-inf	NA,inf	NA,1.11944	0.000451646	0.000865159
3	chr3:169489299:C:T	169489299	NA,T	NA,C	NA,1	NA,-inf	NA,inf	NA,1.05541	0.000449811	0.000878282
3	chr3:169128767:C:A	169128767	NA,A	NA,C	NA,1	NA,-inf	NA,inf	NA,1.08165	0.000449527	0.000863456
3	chr3:169449674:C:T	169449674	NA,T	NA,C	NA,1	NA,-inf	NA,inf	NA,1.11157	0.000448352	0.000864709
3	chr3:169012575:T:G	169012575	NA,G	NA,T	NA,1	NA,-inf	NA,inf	NA,1.07676	0.00044749	0.000856701
3	chr3:169609368:T:C	169609368	NA,C	NA,T	NA,1	NA,inf	NA,inf	NA,1.12035	0.000447027	0.000895617
3	chr3:169006514:C:A	169006514	NA,A	NA,C	NA,1	NA,-inf	NA,inf	NA,1.0729	0.000444534	0.000851064
3	chr3:169173277:C:T	169173277	NA,T	NA,C	NA,1	NA,-inf	NA,inf	NA,1.06473	0.000441252	0.000852289
3	chr3:169549267:C:T	169549267	NA,T	NA,C	NA,1	NA,-inf	NA,inf	NA,1.04106	0.000440664	0.000857395
3	chr3:169295674:T:C	169295674	NA,C	NA,T	NA,1	NA,inf	NA,inf	NA,1.10549	0.000440527	0.00084845
3	chr3:168763658:G:A	168763658	NA,A	NA,G	NA,1	NA,-inf	NA,inf	NA,1.09397	0.000439965	0.000839278
3	chr3:169586528:G:A	169586528	NA,A	NA,G	NA,1	NA,inf	NA,inf	NA,1.11211	0.000439835	0.000881034
3	chr3:169124805:C:G	169124805	G,G	C,C	1,1	inf,inf	inf,inf	6.52378,0.0371127	0.000439801	0.0176931
3	chr3:169109445:A:G	169109445	G,G	A,A	1,1	inf,inf	inf,inf	6.53299,0.00951622	0.000439237	0.0178927
3	chr3:168742229:C:G	168742229	NA,G	NA,C	NA,1	NA,-inf	NA,inf	NA,1.05409	0.000438582	0.000834628
3	chr3:169417700:A:C	169417700	C,C	A,A	1,1	-inf,inf	inf,inf	0.747633,1.38843	0.000438411	0.00085566
3	chr3:169120161:C:A	169120161	A,A	C,C	1,1	inf,inf	inf,inf	6.52384,0.0269878	0.000437875	0.0176254
3	chr3:168662550:G:A	168662550	NA,A	NA,G	NA,1	NA,inf	NA,inf	NA,1.05339	0.000436353	0.000841179
3	chr3:168881048:G:A	168881048	NA,A	NA,G	NA,1	NA,inf	NA,inf	NA,1.0716	0.000436092	0.000840157
3	chr3:169026295:C:G	169026295	NA,G	NA,C	NA,1	NA,inf	NA,inf	NA,1.04655	0.00043603	0.000843587
3	chr3:168724553:A:G	168724553	NA,G	NA,A	NA,1	NA,inf	NA,inf	NA,1.07424	0.000434148	0.000841926
3	chr3:169124555:ATAT:A	169124555	A,A	ATAT,ATAT	1,1	inf,inf	inf,inf	6.5216,0.0103334	0.000432818	0.0174587
3	chr3:169512405:A:G	169512405	NA,G	NA,A	NA,1	NA,inf	NA,inf	NA,1.12953	0.000431834	0.000891658
3	chr3:168712249:T:C	168712249	NA,C	NA,T	NA,1	NA,-inf	NA,inf	NA,1.07842	0.000430195	0.000821117
3	chr3:169415772:A:AAAAG	169415772	AAAAG,AAAAG	A,A	1,1	inf,-inf	inf,inf	1.91938,0.0317169	0.000429901	0.000906846
3	chr3:169013635:C:T	169013635	NA,T	NA,C	NA,1	NA,-inf	NA,inf	NA,1.05327	0.000429705	0.000822696
3	chr3:169549144:T:C	169549144	NA,C	NA,T	NA,1	NA,-inf	NA,inf	NA,1.02496	0.000428777	0.000834093
3	chr3:169013634:T:A	169013634	NA,A	NA,T	NA,1	NA,-inf	NA,inf	NA,1.05133	0.000428296	0.000820018
3	chr3:169422583:A:G	169422583	NA,G	NA,A	NA,1	NA,-inf	NA,inf	NA,1.08839	0.000427828	0.000819161
3	chr3:168746271:A:G	168746271	NA,G	NA,A	NA,1	NA,inf	NA,inf	NA,1.06355	0.000426298	0.000826722
3	chr3:169520004:C:T	169520004	NA,T	NA,C	NA,1	NA,inf	NA,inf	NA,1.13808	0.00042613	0.000883611
3	chr3:169003258:G:A	169003258	NA,A	NA,G	NA,1	NA,-inf	NA,inf	NA,1.04632	0.000425441	0.000814748
3	chr3:168649659:C:T	168649659	NA,T	NA,C	NA,1	NA,-inf	NA,inf	NA,1.03489	0.000424569	0.000818914
3	chr3:168777086:A:G	168777086	NA,G	NA,A	NA,1	NA,-inf	NA,inf	NA,1.07256	0.00042406	0.000808787
3	chr3:168862481:A:G	168862481	NA,G	NA,A	NA,1	NA,-inf	NA,inf	NA,1.07284	0.000423971	0.000812894
3	chr3:169544800:C:T	169544800	NA,T	NA,C	NA,1	NA,-inf	NA,inf	NA,1.0413	0.000423619	0.000823613
3	chr3:169567279:T:G	169567279	NA,G	NA,T	NA,1	NA,-inf	NA,inf	NA,1.03056	0.000422348	0.000817297
3	chr3:169551388:T:G	169551388	NA,G	NA,T	NA,1	NA,-inf	NA,inf	NA,1.01585	0.000422033	0.000820972
3	chr3:169073183:A:G	169073183	G,NA	A,NA	1,NA	-inf,NA	inf,NA	1.66333,NA	0.000421892	0.000824722
3	chr3:169181666:T:C	169181666	NA,C	NA,T	NA,1	NA,-inf	NA,inf	NA,1.0345	0.000421842	0.000816896
3	chr3:168745655:T:C	168745655	NA,C	NA,T	NA,1	NA,-inf	NA,inf	NA,1.02121	0.000421558	0.000810138
3	chr3:169412959:A:G	169412959	G,G	A,A	1,1	inf,-inf	inf,inf	1.90935,0.0315942	0.000421099	0.000888149
3	chr3:169107060:T:G	169107060	NA,G	NA,T	NA,1	NA,inf	NA,inf	NA,1.17997	0.000420989	0.000813953
3	chr3:169101855:T:G	169101855	G,G	T,T	1,1	inf,inf	inf,inf	6.49329,0.00707007	0.000420629	0.0164929
3	chr3:169545378:A:G	169545378	NA,G	NA,A	NA,1	NA,-inf	NA,inf	NA,1.03675	0.000420345	0.000817238
3	chr3:169142877:T:C	169142877	C,C	T,T	1,1	-inf,inf	inf,inf	5.68227,0.294097	0.000418997	0.00394465
3	chr3:169109234:G:A	169109234	A,A	G,G	1,1	inf,inf	inf,inf	6.48624,0.00244202	0.000416851	0.0162423
3	chr3:169212983:A:G	169212983	NA,G	NA,A	NA,1	NA,-inf	NA,inf	NA,1.04249	0.000416512	0.000801703
3	chr3:169109033:T:C	169109033	NA,C	NA,T	NA,1	NA,inf	NA,inf	NA,1.08973	0.000416257	0.000803261
3	chr3:169439285:T:C	169439285	C,NA	T,NA	1,NA	-inf,NA	inf,NA	1.04034,NA	0.000415691	0.000811471
3	chr3:168926726:C:A	168926726	NA,A	NA,C	NA,1	NA,-inf	NA,inf	NA,1.04293	0.000415386	0.000796637
3	chr3:168775092:G:A	168775092	NA,A	NA,G	NA,1	NA,inf	NA,inf	NA,1.04349	0.000412189	0.000799448
3	chr3:168752775:C:T	168752775	NA,T	NA,C	NA,1	NA,-inf	NA,inf	NA,1.01763	0.000411777	0.000783864
3	chr3:169114238:T:A	169114238	NA,A	NA,T	NA,1	NA,-inf	NA,inf	NA,1.14608	0.000411373	0.000784481
3	chr3:168774720:C:T	168774720	NA,T	NA,C	NA,1	NA,-inf	NA,inf	NA,1.05355	0.000410547	0.000783149
3	chr3:169200147:G:A	169200147	NA,A	NA,G	NA,1	NA,inf	NA,inf	NA,0.965055	0.000409254	0.000788647
3	chr3:169561794:G:A	169561794	NA,A	NA,G	NA,1	NA,-inf	NA,inf	NA,0.997179	0.000408705	0.000795058
3	chr3:169098073:C:G	169098073	G,G	C,C	1,1	inf,-inf	inf,inf	6.46485,0.012789	0.000405898	0.015529
3	chr3:169082780:TAC:T	169082780	NA,T	NA,TAC	NA,1	NA,-inf	NA,inf	NA,1.07541	0.000405641	0.000782796
3	chr3:169182204:A:T	169182204	NA,T	NA,A	NA,1	NA,-inf	NA,inf	NA,1.01488	0.000405317	0.000782891
3	chr3:169638197:C:T	169638197	NA,T	NA,C	NA,1	NA,inf	NA,inf	NA,1.03457	0.000404686	0.00079407
3	chr3:169267656:T:C	169267656	NA,C	NA,T	NA,1	NA,inf	NA,inf	NA,1.03874	0.000403936	0.000777169
3	chr3:169092191:T:C	169092191	C,C	T,T	1,1	-inf,inf	inf,inf	5.72095,0.067989	0.0004032	0.0037796
3	chr3:168779273:A:C	168779273	NA,C	NA,A	NA,1	NA,inf	NA,inf	NA,1.03033	0.000403063	0.000781684
3	chr3:169550467:G:T	169550467	NA,T	NA,G	NA,1	NA,-inf	NA,inf	NA,0.992932	0.000402749	0.000770345
3	chr3:169117996:T:C	169117996	NA,C	NA,T	NA,1	NA,-inf	NA,inf	NA,1.13111	0.000401529	0.000765813
3	chr3:169131216:C:T	169131216	T,T	C,C	1,1	-inf,inf	inf,inf	5.67962,0.28045	0.000398634	0.00386024
3	chr3:169337909:C:A	169337909	A,A	C,C	1,1	-inf,-inf	inf,inf	1.65879,0.882407	0.000398553	0.000766577
3	chr3:168745067:C:T	168745067	NA,T	NA,C	NA,1	NA,-inf	NA,inf	NA,1.03364	0.0003976	0.000758886
3	chr3:168815226:AAAAAT:A	168815226	NA,A	NA,AAAAAT	NA,1	NA,inf	NA,inf	NA,1.01913	0.000397594	0.000771192
3	chr3:168723675:C:T	168723675	NA,T	NA,C	NA,1	NA,-inf	NA,inf	NA,1.03262	0.000396674	0.000757031
3	chr3:169602677:G:A	169602677	NA,A	NA,G	NA,1	NA,inf	NA,inf	NA,0.99489	0.000396062	0.000775756
3	chr3:169459924:A:G	169459924	NA,G	NA,A	NA,1	NA,-inf	NA,inf	NA,1.01977	0.000395315	0.000754655
3	chr3:169177106:C:A	169177106	A,A	C,C	1,1	-inf,-inf	inf,inf	0.875778,1.40631	0.000393685	0.000739357
3	chr3:169159264:A:G	169159264	G,NA	A,NA	1,NA	-inf,NA	inf,NA	2.26148,NA	0.000392903	0.000769589
3	chr3:169343407:T:C	169343407	NA,C	NA,T	NA,1	NA,-inf	NA,inf	NA,1.01939	0.000392012	0.000728899
3	chr3:168847537:T:C	168847537	C,C	T,T	1,1	inf,-inf	inf,inf	0.447672,1.83589	0.000390786	0.000755706
3	chr3:168691414:A:C	168691414	NA,C	NA,A	NA,1	NA,inf	NA,inf	NA,1.0132	0.000390592	0.000757609
3	chr3:169527622:A:C	169527622	NA,C	NA,A	NA,1	NA,-inf	NA,inf	NA,0.976576	0.000390201	0.000747503
3	chr3:168748160:C:A	168748160	NA,A	NA,C	NA,1	NA,-inf	NA,inf	NA,1.02245	0.000390067	0.000744497
3	chr3:169506512:C:T	169506512	NA,T	NA,C	NA,1	NA,inf	NA,inf	NA,1.06461	0.000388073	0.000799146
3	chr3:169157395:C:A	169157395	NA,A	NA,C	NA,1	NA,inf	NA,inf	NA,1.04608	0.00038788	0.000749143
3	chr3:168784583:A:G	168784583	NA,G	NA,A	NA,1	NA,inf	NA,inf	NA,1.00586	0.000387462	0.000751988
3	chr3:168972232:T:G	168972232	NA,G	NA,T	NA,1	NA,inf	NA,inf	NA,1.05885	0.000387324	0.000745407
3	chr3:169509400:A:G	169509400	NA,G	NA,A	NA,1	NA,inf	NA,inf	NA,1.06292	0.00038714	0.00079712
3	chr3:169131368:C:T	169131368	T,NA	C,NA	1,NA	inf,NA	inf,NA	1.61085,NA	0.000386046	0.00074308
3	chr3:169365337:G:A	169365337	A,A	G,G	1,1	-inf,-inf	inf,inf	0.477091,1.78479	0.000385827	0.000658471
3	chr3:168893864:A:C	168893864	NA,C	NA,A	NA,1	NA,inf	NA,inf	NA,1.10241	0.000384579	0.000746265
3	chr3:169371761:A:G	169371761	NA,G	NA,A	NA,1	NA,-inf	NA,inf	NA,0.963569	0.000382631	0.000728708
3	chr3:169439146:TA:T	169439146	NA,T	NA,TA	NA,1	NA,-inf	NA,inf	NA,1.01723	0.000380269	0.000728875
3	chr3:168992055:G:T	168992055	T,T	G,G	1,1	-inf,inf	inf,inf	0.838306,2.03092	0.000378138	0.000731707
3	chr3:168972680:A:G	168972680	NA,G	NA,A	NA,1	NA,inf	NA,inf	NA,1.04191	0.000376529	0.000724708
3	chr3:169519613:C:G	169519613	NA,G	NA,C	NA,1	NA,inf	NA,inf	NA,1.04291	0.00037563	0.00077259
3	chr3:168927934:C:T	168927934	NA,T	NA,C	NA,1	NA,-inf	NA,inf	NA,0.981127	0.000375479	0.000720317
3	chr3:169581440:CT:C	169581440	NA,C	NA,CT	NA,1	NA,inf	NA,inf	NA,0.953682	0.000374582	0.000718898
3	chr3:169139465:G:A	169139465	A,A	G,G	1,1	-inf,inf	inf,inf	5.56125,0.310369	0.000373983	0.00320309
3	chr3:168972857:T:A	168972857	NA,A	NA,T	NA,1	NA,inf	NA,inf	NA,1.03742	0.000373776	0.000719419
3	chr3:169357290:G:A	169357290	NA,A	NA,G	NA,1	NA,-inf	NA,inf	NA,0.986126	0.000372777	0.000695939
3	chr3:169159322:C:T	169159322	NA,T	NA,C	NA,1	NA,inf	NA,inf	NA,1.01972	0.000371659	0.000717848
3	chr3:169039039:A:G	169039039	G,G	A,A	1,1	inf,-inf	inf,inf	2.3691,1.71897	0.000369047	0.000759784
3	chr3:169545421:G:T	169545421	NA,T	NA,G	NA,1	NA,inf	NA,inf	NA,1.02675	0.000366856	0.000743159
3	chr3:169366403:A:G	169366403	NA,G	NA,A	NA,1	NA,inf	NA,inf	NA,0.990839	0.00036637	0.00071917
3	chr3:169001645:G:A	169001645	A,NA	G,NA	1,NA	inf,NA	inf,NA	1.6067,NA	0.000365962	0.000703434
3	chr3:169360691:A:G	169360691	NA,G	NA,A	NA,1	NA,inf	NA,inf	NA,0.989735	0.000365704	0.000717854
3	chr3:169199494:G:A	169199494	A,A	G,G	1,1	inf,-inf	inf,inf	0.671103,1.80741	0.00036561	0.000715718
3	chr3:169435722:T:C	169435722	C,NA	T,NA	1,NA	-inf,NA	inf,NA	1.41713,NA	0.000365474	0.000706051
3	chr3:169544487:A:C	169544487	NA,C	NA,A	NA,1	NA,-inf	NA,inf	NA,0.954599	0.000363991	0.000706698
3	chr3:169631743:A:G	169631743	NA,G	NA,A	NA,1	NA,-inf	NA,inf	NA,0.924723	0.000362208	0.000686565
3	chr3:169572631:C:T	169572631	NA,T	NA,C	NA,1	NA,-inf	NA,inf	NA,0.948048	0.000361275	0.000703443
3	chr3:169453493:A:G	169453493	NA,G	NA,A	NA,1	NA,-inf	NA,inf	NA,0.980999	0.000360742	0.000695879
3	chr3:169460218:A:G	169460218	NA,G	NA,A	NA,1	NA,-inf	NA,inf	NA,0.964639	0.000360501	0.000688589
3	chr3:168668479:G:T	168668479	NA,T	NA,G	NA,1	NA,inf	NA,inf	NA,0.939506	0.000359105	0.000691828
3	chr3:169520111:C:T	169520111	NA,T	NA,C	NA,1	NA,-inf	NA,inf	NA,0.921207	0.000357499	0.000696428
3	chr3:168725970:A:G	168725970	NA,G	NA,A	NA,1	NA,-inf	NA,inf	NA,0.960717	0.000356164	0.000679725
3	chr3:169548259:AGT:A	169548259	NA,A	NA,AGT	NA,1	NA,inf	NA,inf	NA,1.00693	0.000355165	0.000719063
3	chr3:168736772:A:T	168736772	NA,T	NA,A	NA,1	NA,inf	NA,inf	NA,0.952853	0.000354907	0.000688661
3	chr3:168754514:T:G	168754514	NA,G	NA,T	NA,1	NA,-inf	NA,inf	NA,0.978288	0.000354823	0.000679515
3	chr3:169546526:G:A	169546526	NA,A	NA,G	NA,1	NA,inf	NA,inf	NA,1.00349	0.000353208	0.000715012
3	chr3:169199457:A:G	169199457	G,G	A,A	1,1	-inf,inf	inf,inf	0.791918,1.88555	0.000353027	0.000672234
3	chr3:169553562:C:T	169553562	NA,T	NA,C	NA,1	NA,inf	NA,inf	NA,1.00253	0.000352647	0.000713857
3	chr3:169624408:C:A	169624408	NA,A	NA,C	NA,1	NA,inf	NA,inf	NA,0.976556	0.000352081	0.000701985
3	chr3:169033509:C:T	169033509	T,T	C,C	1,1	inf,-inf	inf,inf	2.33094,1.70723	0.000350893	0.000720024
3	chr3:168658190:A:G	168658190	NA,G	NA,A	NA,1	NA,inf	NA,inf	NA,0.947443	0.000350138	0.000679039
3	chr3:169297210:G:A	169297210	NA,A	NA,G	NA,1	NA,-inf	NA,inf	NA,0.910856	0.000347688	0.000670356
3	chr3:168758689:G:C	168758689	NA,C	NA,G	NA,1	NA,-inf	NA,inf	NA,0.963971	0.00034666	0.000664091
3	chr3:169143276:T:G	169143276	G,NA	T,NA	1,NA	inf,NA	inf,NA	1.51564,NA	0.000346059	0.000695302
3	chr3:168843224:A:T	168843224	T,T	A,A	1,1	inf,-inf	inf,inf	0.41487,1.78766	0.000344884	0.000665687
3	chr3:169031317:G:C	169031317	C,C	G,G	1,1	-inf,inf	inf,inf	1.52693,1.85624	0.000344751	0.000666868
3	chr3:168781704:G:T	168781704	NA,T	NA,G	NA,1	NA,-inf	NA,inf	NA,0.960425	0.000344413	0.000659675
3	chr3:168643092:C:G	168643092	NA,G	NA,C	NA,1	NA,inf	NA,inf	NA,0.935573	0.000344378	0.000668145
3	chr3:168688057:A:G	168688057	NA,G	NA,A	NA,1	NA,inf	NA,inf	NA,0.91681	0.000343848	0.000662257
3	chr3:168901282:G:A	168901282	NA,A	NA,G	NA,1	NA,-inf	NA,inf	NA,0.928046	0.00034335	0.000659669
3	chr3:168725240:G:A	168725240	NA,A	NA,G	NA,1	NA,-inf	NA,inf	NA,0.928575	0.000343155	0.000654963
3	chr3:168892412:A:T	168892412	NA,T	NA,A	NA,1	NA,-inf	NA,inf	NA,0.924715	0.000342588	0.000658272
3	chr3:168695852:A:G	168695852	NA,G	NA,A	NA,1	NA,inf	NA,inf	NA,0.911741	0.000341499	0.000658451
3	chr3:168856762:C:T	168856762	NA,T	NA,C	NA,1	NA,inf	NA,inf	NA,0.924804	0.000340797	0.000661309
3	chr3:169178768:T:G	169178768	NA,G	NA,T	NA,1	NA,-inf	NA,inf	NA,0.91796	0.000340579	0.000657075
3	chr3:168906085:G:A	168906085	NA,A	NA,G	NA,1	NA,-inf	NA,inf	NA,0.922737	0.000340295	0.000653825
3	chr3:168879695:A:G	168879695	NA,G	NA,A	NA,1	NA,inf	NA,inf	NA,0.951129	0.000340004	0.000662557
3	chr3:168647631:C:G	168647631	NA,G	NA,C	NA,1	NA,-inf	NA,inf	NA,0.927231	0.000337374	0.000646039
3	chr3:169235603:A:AT	169235603	NA,AT	NA,A	NA,1	NA,-inf	NA,inf	NA,0.897381	0.000337216	0.000650421
3	chr3:168708157:A:T	168708157	NA,T	NA,A	NA,1	NA,-inf	NA,inf	NA,0.900253	0.000337132	0.000648648
3	chr3:168986047:A:G	168986047	NA,G	NA,A	NA,1	NA,-inf	NA,inf	NA,0.934769	0.000336673	0.000646979
3	chr3:169198395:A:C	169198395	NA,C	NA,A	NA,1	NA,-inf	NA,inf	NA,0.89788	0.000336268	0.000648163
3	chr3:169546570:G:A	169546570	NA,A	NA,G	NA,1	NA,-inf	NA,inf	NA,0.905437	0.0003356	0.000651503
3	chr3:169256113:T:C	169256113	NA,C	NA,T	NA,1	NA,-inf	NA,inf	NA,0.894768	0.000335322	0.000646703
3	chr3:168837254:T:C	168837254	NA,C	NA,T	NA,1	NA,inf	NA,inf	NA,0.915674	0.000335321	0.000650538
3	chr3:169478918:T:C	169478918	NA,C	NA,T	NA,1	NA,inf	NA,inf	NA,0.879515	0.000334462	0.000643007
3	chr3:168847874:A:G	168847874	G,G	A,A	1,1	inf,-inf	inf,inf	0.41624,1.76859	0.00033347	0.000643298
3	chr3:168730109:C:T	168730109	NA,T	NA,C	NA,1	NA,-inf	NA,inf	NA,0.921003	0.000333405	0.000636529
3	chr3:168746315:G:A	168746315	NA,A	NA,G	NA,1	NA,inf	NA,inf	NA,0.879866	0.000332784	0.000643324
3	chr3:169551816:A:G	169551816	NA,G	NA,A	NA,1	NA,-inf	NA,inf	NA,0.899177	0.000332413	0.000645262
3	chr3:169251016:G:A	169251016	NA,A	NA,G	NA,1	NA,-inf	NA,inf	NA,0.887364	0.000331155	0.000638654
3	chr3:169351783:T:C	169351783	NA,C	NA,T	NA,1	NA,inf	NA,inf	NA,0.924348	0.00032923	0.000642012
3	chr3:169096072:T:C	169096072	C,C	T,T	1,1	-inf,inf	inf,inf	5.56906,0.20269	0.000329043	0.00298533
3	chr3:168781235:T:C	168781235	NA,C	NA,T	NA,1	NA,-inf	NA,inf	NA,0.895894	0.00032855	0.00063307
3	chr3:168925528:G:C	168925528	NA,C	NA,G	NA,1	NA,inf	NA,inf	NA,0.864587	0.000327979	0.000632744
3	chr3:169200231:T:C	169200231	C,C	T,T	1,1	-inf,inf	inf,inf	0.768219,1.84478	0.000326593	0.000622017
3	chr3:169250929:AAAG:A	169250929	NA,A	NA,AAAG	NA,1	NA,-inf	NA,inf	NA,0.874986	0.000324624	0.00062607
3	chr3:169036435:T:C	169036435	C,C	T,T	1,1	-inf,inf	inf,inf	1.39769,1.84961	0.000324621	0.000625726
3	chr3:169235094:G:A	169235094	NA,A	NA,G	NA,1	NA,-inf	NA,inf	NA,0.872766	0.000323807	0.000624597
3	chr3:169175305:T:TA	169175305	NA,TA	NA,T	NA,1	NA,-inf	NA,inf	NA,0.886954	0.000323604	0.000624316
3	chr3:168768640:C:T	168768640	NA,T	NA,C	NA,1	NA,-inf	NA,inf	NA,0.908157	0.000322988	0.000617161
3	chr3:169166383:AT:A	169166383	NA,A	NA,AT	NA,1	NA,-inf	NA,inf	NA,0.892241	0.000322488	0.000620313
3	chr3:168857731:A:G	168857731	NA,G	NA,A	NA,1	NA,inf	NA,inf	NA,0.890654	0.000322173	0.000625109
3	chr3:169448058:C:T	169448058	T,T	C,C	1,1	inf,inf	inf,inf	1.77267,0.013268	0.000322018	0.000678403
3	chr3:168732104:A:G	168732104	NA,G	NA,A	NA,1	NA,-inf	NA,inf	NA,0.898508	0.000322005	0.000615034
3	chr3:168841477:T:C	168841477	NA,C	NA,T	NA,1	NA,inf	NA,inf	NA,0.889101	0.00032106	0.000622812
3	chr3:168730352:AG:A	168730352	NA,A	NA,AG	NA,1	NA,-inf	NA,inf	NA,0.897861	0.000321041	0.000613062
3	chr3:168885139:T:A	168885139	NA,A	NA,T	NA,1	NA,-inf	NA,inf	NA,0.886813	0.000319401	0.000613315
3	chr3:168834393:C:T	168834393	NA,T	NA,C	NA,1	NA,inf	NA,inf	NA,0.884514	0.000318594	0.000618022
3	chr3:168713563:G:T	168713563	NA,T	NA,G	NA,1	NA,-inf	NA,inf	NA,0.882928	0.000317975	0.000607048
3	chr3:168662943:G:A	168662943	NA,A	NA,G	NA,1	NA,-inf	NA,inf	NA,0.852705	0.000317696	0.000614772
3	chr3:168991859:A:G	168991859	G,G	A,A	1,1	-inf,inf	inf,inf	1.53172,1.78746	0.000317662	0.000609884
3	chr3:169529594:T:C	169529594	NA,C	NA,T	NA,1	NA,inf	NA,inf	NA,0.936127	0.000316502	0.000647839
3	chr3:169556440:T:A	169556440	NA,A	NA,T	NA,1	NA,-inf	NA,inf	NA,0.868278	0.000316449	0.000614956
3	chr3:169562584:G:A	169562584	NA,A	NA,G	NA,1	NA,-inf	NA,inf	NA,0.868234	0.000316426	0.00061491
3	chr3:168719518:C:T	168719518	NA,T	NA,C	NA,1	NA,-inf	NA,inf	NA,0.872649	0.000316243	0.00060936
3	chr3:168663991:G:T	168663991	NA,T	NA,G	NA,1	NA,inf	NA,inf	NA,0.88508	0.000315891	0.000612613
3	chr3:168830378:C:T	168830378	T,NA	C,NA	1,NA	inf,NA	inf,NA	1.03708,NA	0.000314857	0.000602942
3	chr3:169580772:T:C	169580772	C,NA	T,NA	1,NA	inf,NA	inf,NA	1.31056,NA	0.000314429	0.000819904
3	chr3:169583715:A:C	169583715	NA,C	NA,A	NA,1	NA,-inf	NA,inf	NA,0.855383	0.000313272	0.000605754
3	chr3:168655870:G:A	168655870	NA,A	NA,G	NA,1	NA,-inf	NA,inf	NA,0.867197	0.00031319	0.000603672
3	chr3:168844113:G:A	168844113	NA,A	NA,G	NA,1	NA,inf	NA,inf	NA,0.873908	0.00031318	0.000607483
3	chr3:168846852:C:T	168846852	NA,T	NA,C	NA,1	NA,inf	NA,inf	NA,0.872459	0.000312439	0.000606045
3	chr3:169124204:A:G	169124204	G,G	A,A	1,1	-inf,inf	inf,inf	5.53151,0.190501	0.000311753	0.00274545
3	chr3:169439032:C:T	169439032	NA,T	NA,C	NA,1	NA,-inf	NA,inf	NA,0.894536	0.00031122	0.000597012
3	chr3:169552715:G:A	169552715	A,NA	G,NA	1,NA	inf,NA	inf,NA	1.30243,NA	0.000310605	0.000808259
3	chr3:168657917:A:G	168657917	NA,G	NA,A	NA,1	NA,inf	NA,inf	NA,0.872142	0.000309557	0.00060025
3	chr3:168671544:G:A	168671544	NA,A	NA,G	NA,1	NA,inf	NA,inf	NA,0.868751	0.00030775	0.000596697
3	chr3:169288973:A:G	169288973	NA,G	NA,A	NA,1	NA,-inf	NA,inf	NA,0.902782	0.000305778	0.000560436
3	chr3:169472056:G:T	169472056	NA,T	NA,G	NA,1	NA,inf	NA,inf	NA,0.846887	0.00030489	0.000594433
3	chr3:168642584:A:G	168642584	NA,G	NA,A	NA,1	NA,-inf	NA,inf	NA,0.841251	0.000304685	0.000587474
3	chr3:168750538:A:G	168750538	NA,G	NA,A	NA,1	NA,inf	NA,inf	NA,0.856591	0.000303711	0.000588628
3	chr3:169234820:T:C	169234820	C,NA	T,NA	1,NA	-inf,NA	inf,NA	1.26101,NA	0.000303436	0.000589878
3	chr3:169485561:C:G	169485561	G,NA	C,NA	1,NA	inf,NA	inf,NA	1.09616,NA	0.000303001	0.000578618
3	chr3:169106081:C:T	169106081	T,NA	C,NA	1,NA	inf,NA	inf,NA	1.42473,NA	0.000302988	0.000583943
3	chr3:169248647:T:C	169248647	C,NA	T,NA	1,NA	inf,NA	inf,NA	0.665299,NA	0.000301272	0.000576557
3	chr3:169494948:A:T	169494948	NA,T	NA,A	NA,1	NA,inf	NA,inf	NA,0.917074	0.000300494	0.0006166
3	chr3:168953852:T:C	168953852	NA,C	NA,T	NA,1	NA,inf	NA,inf	NA,0.930055	0.000300174	0.000582334
3	chr3:168700585:G:A	168700585	NA,A	NA,G	NA,1	NA,inf	NA,inf	NA,0.817261	0.000299767	0.000579323
3	chr3:169409850:C:G	169409850	G,NA	C,NA	1,NA	-inf,NA	inf,NA	1.17891,NA	0.00029966	0.000583937
3	chr3:169221626:T:A	169221626	NA,A	NA,T	NA,1	NA,-inf	NA,inf	NA,0.824402	0.000299388	0.000577857
3	chr3:169561979:C:A	169561979	A,NA	C,NA	1,NA	inf,NA	inf,NA	1.27878,NA	0.000299383	0.00077586
3	chr3:168905988:ATCCACCT:A	168905988	NA,A	NA,ATCCACCT	NA,1	NA,-inf	NA,inf	NA,0.842796	0.000299322	0.00057538
3	chr3:169257095:G:GT	169257095	NA,GT	NA,G	NA,1	NA,-inf	NA,inf	NA,0.826088	0.000299298	0.000577337
3	chr3:169060003:C:T	169060003	NA,T	NA,C	NA,1	NA,inf	NA,inf	NA,0.885554	0.000298756	0.000577512
3	chr3:169513293:C:A	169513293	NA,A	NA,C	NA,1	NA,-inf	NA,inf	NA,0.810157	0.000297681	0.0005796
3	chr3:169513292:G:A	169513292	NA,A	NA,G	NA,1	NA,-inf	NA,inf	NA,0.810033	0.000297622	0.000579486
3	chr3:169013192:T:C	169013192	C,C	T,T	1,1	-inf,inf	inf,inf	1.42795,1.79697	0.000297265	0.000573802
3	chr3:169208320:A:T	169208320	T,T	A,A	1,1	-inf,inf	inf,inf	0.986251,1.33567	0.000296769	0.000576103
3	chr3:169503936:T:C	169503936	NA,C	NA,T	NA,1	NA,-inf	NA,inf	NA,0.80868	0.000296601	0.000577143
3	chr3:169077173:A:G	169077173	NA,G	NA,A	NA,1	NA,inf	NA,inf	NA,0.831908	0.000296519	0.000573915
3	chr3:169245780:G:A	169245780	NA,A	NA,G	NA,1	NA,-inf	NA,inf	NA,0.819334	0.000296335	0.000571561
3	chr3:169364845:G:A	169364845	NA,A	NA,G	NA,1	NA,-inf	NA,inf	NA,0.846855	0.000295768	0.000553924
3	chr3:169470832:A:G	169470832	G,NA	A,NA	1,NA	-inf,NA	inf,NA	0.867126,NA	0.000295411	0.00057613
3	chr3:169089897:AAT:A	169089897	A,A	AAT,AAT	1,1	-inf,inf	inf,inf	5.08329,0.147981	0.000294671	0.00143985
3	chr3:169550059:A:C	169550059	NA,C	NA,A	NA,1	NA,-inf	NA,inf	NA,0.82404	0.000294337	0.00057183
3	chr3:169261594:G:A	169261594	NA,A	NA,G	NA,1	NA,inf	NA,inf	NA,0.774525	0.000293647	0.000565807
3	chr3:168910243:T:C	168910243	NA,C	NA,T	NA,1	NA,inf	NA,inf	NA,0.927794	0.000293596	0.00056932
3	chr3:169631352:A:G	169631352	NA,G	NA,A	NA,1	NA,inf	NA,inf	NA,0.8115	0.000293493	0.000567942
3	chr3:168904140:G:C	168904140	NA,C	NA,G	NA,1	NA,-inf	NA,inf	NA,0.830222	0.000293356	0.00056392
3	chr3:169467942:A:C	169467942	NA,C	NA,A	NA,1	NA,inf	NA,inf	NA,0.807685	0.000291784	0.000562337
3	chr3:168718135:T:C	168718135	NA,C	NA,T	NA,1	NA,inf	NA,inf	NA,0.799219	0.000291622	0.000563809
3	chr3:169514132:G:A	169514132	NA,A	NA,G	NA,1	NA,-inf	NA,inf	NA,0.800891	0.000291568	0.000559231
3	chr3:168722289:G:A	168722289	NA,A	NA,G	NA,1	NA,-inf	NA,inf	NA,0.828831	0.000291457	0.000556832
3	chr3:169178107:T:C	169178107	C,C	T,T	1,1	-inf,-inf	inf,inf	1.14909,0.918474	0.000291205	0.000546846
3	chr3:169302118:C:T	169302118	T,T	C,C	1,1	inf,inf	inf,inf	0.151274,1.71504	0.000290787	0.000553431
3	chr3:169486167:G:A	169486167	NA,A	NA,G	NA,1	NA,inf	NA,inf	NA,0.783885	0.000290489	0.000554971
3	chr3:169514263:A:G	169514263	NA,G	NA,A	NA,1	NA,-inf	NA,inf	NA,0.798101	0.000290242	0.000556678
3	chr3:168750601:C:T	168750601	NA,T	NA,C	NA,1	NA,inf	NA,inf	NA,0.827167	0.000289595	0.000561233
3	chr3:169512588:A:G	169512588	NA,G	NA,A	NA,1	NA,-inf	NA,inf	NA,0.79594	0.000289355	0.000554986
3	chr3:168690198:A:T	168690198	NA,T	NA,A	NA,1	NA,-inf	NA,inf	NA,0.818614	0.000289244	0.000557444
3	chr3:169516505:T:A	169516505	NA,A	NA,T	NA,1	NA,-inf	NA,inf	NA,0.792484	0.000288592	0.000561667
3	chr3:169230759:T:C	169230759	NA,C	NA,T	NA,1	NA,-inf	NA,inf	NA,0.803021	0.000288357	0.000556137
3	chr3:169499936:C:G	169499936	NA,G	NA,C	NA,1	NA,-inf	NA,inf	NA,0.789378	0.000287767	0.000560191
3	chr3:169051150:A:G	169051150	NA,G	NA,A	NA,1	NA,inf	NA,inf	NA,0.810194	0.000287594	0.000562706
3	chr3:168758518:C:A	168758518	NA,A	NA,C	NA,1	NA,-inf	NA,inf	NA,0.802952	0.000287472	0.000552751
3	chr3:169086643:G:A	169086643	A,A	G,G	1,1	-inf,inf	inf,inf	5.06224,0.142957	0.000286509	0.00138415
3	chr3:169325662:C:T	169325662	NA,T	NA,C	NA,1	NA,inf	NA,inf	NA,0.79746	0.00028605	0.000546777
3	chr3:169011653:A:G	169011653	G,G	A,A	1,1	-inf,inf	inf,inf	1.44071,1.77195	0.000285633	0.000551605
3	chr3:169051053:T:C	169051053	NA,C	NA,T	NA,1	NA,inf	NA,inf	NA,0.805398	0.000285383	0.000558351
3	chr3:169028339:C:T	169028339	NA,T	NA,C	NA,1	NA,inf	NA,inf	NA,0.805491	0.000285308	0.000558304
3	chr3:169050165:C:A	169050165	NA,A	NA,C	NA,1	NA,inf	NA,inf	NA,0.804995	0.0002852	0.000557992
3	chr3:169405552:G:A	169405552	A,A	G,G	1,1	inf,inf	inf,inf	1.62159,0.208953	0.000284368	0.00058368
3	chr3:169269504:C:T	169269504	NA,T	NA,C	NA,1	NA,inf	NA,inf	NA,0.814953	0.000283502	0.000543712
3	chr3:169083276:T:C	169083276	C,C	T,T	1,1	-inf,inf	inf,inf	5.08155,0.0860665	0.000283047	0.00138735
3	chr3:169536043:C:T	169536043	NA,T	NA,C	NA,1	NA,-inf	NA,inf	NA,0.798622	0.00028293	0.000550272
3	chr3:168733900:T:G	168733900	NA,G	NA,T	NA,1	NA,inf	NA,inf	NA,0.780588	0.000282903	0.000546984
3	chr3:169173037:A:G	169173037	NA,G	NA,A	NA,1	NA,inf	NA,inf	NA,0.762877	0.000282279	0.000546797
3	chr3:169531269:C:G	169531269	NA,G	NA,C	NA,1	NA,inf	NA,inf	NA,0.771631	0.00028203	0.000542673
3	chr3:169065336:A:C	169065336	NA,C	NA,A	NA,1	NA,inf	NA,inf	NA,0.800066	0.000281661	0.000545128
3	chr3:169512805:C:T	169512805	NA,T	NA,C	NA,1	NA,-inf	NA,inf	NA,0.776061	0.000281109	0.000546867
3	chr3:169054222:C:T	169054222	NA,T	NA,C	NA,1	NA,inf	NA,inf	NA,0.795696	0.000280968	0.000549659
3	chr3:168832944:A:G	168832944	NA,G	NA,A	NA,1	NA,inf	NA,inf	NA,0.795655	0.00028093	0.000539195
3	chr3:169290401:T:C	169290401	NA,C	NA,T	NA,1	NA,-inf	NA,inf	NA,0.790381	0.000280733	0.000545601
3	chr3:169312518:G:A	169312518	A,A	G,G	1,1	inf,inf	inf,inf	1.75279,0.107754	0.00028067	0.000554604
3	chr3:169511528:G:A	169511528	NA,A	NA,G	NA,1	NA,-inf	NA,inf	NA,0.77296	0.000279708	0.000544165
3	chr3:169072208:C:A	169072208	NA,A	NA,C	NA,1	NA,inf	NA,inf	NA,0.848273	0.000279185	0.00053795
3	chr3:169339869:G:A	169339869	NA,A	NA,G	NA,1	NA,-inf	NA,inf	NA,0.811037	0.000279153	0.000523487
3	chr3:169262516:T:G	169262516	NA,G	NA,T	NA,1	NA,-inf	NA,inf	NA,0.78407	0.000279039	0.00054217
3	chr3:169089901:T:A	169089901	A,A	T,T	1,1	-inf,inf	inf,inf	5.03392,0.147981	0.000278883	0.00132468
3	chr3:168749692:A:G	168749692	NA,G	NA,A	NA,1	NA,inf	NA,inf	NA,0.79058	0.000278836	0.00053511
3	chr3:169487387:G:A	169487387	NA,A	NA,G	NA,1	NA,inf	NA,inf	NA,0.758788	0.000278825	0.000532777
3	chr3:169055257:G:A	169055257	A,NA	G,NA	1,NA	inf,NA	inf,NA	1.34262,NA	0.000278785	0.000536615
3	chr3:168645968:T:G	168645968	NA,G	NA,T	NA,1	NA,inf	NA,inf	NA,0.806653	0.000278396	0.000539738
3	chr3:169299564:A:C	169299564	NA,C	NA,A	NA,1	NA,inf	NA,inf	NA,0.821554	0.000278191	0.000543273
3	chr3:169012724:C:A	169012724	A,A	C,C	1,1	-inf,inf	inf,inf	1.46317,1.75306	0.000278038	0.000537337
3	chr3:168991685:G:A	168991685	NA,A	NA,G	NA,1	NA,-inf	NA,inf	NA,0.772349	0.000277974	0.000539174
3	chr3:169024990:A:C	169024990	NA,C	NA,A	NA,1	NA,inf	NA,inf	NA,0.787569	0.000277371	0.000542717
3	chr3:168709469:C:A	168709469	NA,A	NA,C	NA,1	NA,inf	NA,inf	NA,0.76857	0.000277212	0.000535886
3	chr3:168716112:A:G	168716112	NA,G	NA,A	NA,1	NA,-inf	NA,inf	NA,0.770519	0.000277142	0.000533029
3	chr3:169195393:G:A	169195393	A,A	G,G	1,1	-inf,-inf	inf,inf	3.46704,0.500329	0.000276876	0.000578894
3	chr3:169050449:A:G	169050449	NA,G	NA,A	NA,1	NA,inf	NA,inf	NA,0.786409	0.000276812	0.000541473
3	chr3:168873322:T:G	168873322	G,NA	T,NA	1,NA	-inf,NA	inf,NA	1.77288,NA	0.000276369	0.00053779
3	chr3:169034247:A:G	169034247	NA,G	NA,A	NA,1	NA,inf	NA,inf	NA,0.784879	0.000276184	0.000540367
3	chr3:169498020:A:T	169498020	NA,T	NA,A	NA,1	NA,inf	NA,inf	NA,0.761695	0.000275152	0.000530262
3	chr3:169290555:T:C	169290555	NA,C	NA,T	NA,1	NA,-inf	NA,inf	NA,0.825654	0.000274943	0.000507944
3	chr3:168946571:A:G	168946571	NA,G	NA,A	NA,1	NA,inf	NA,inf	NA,0.871734	0.000274799	0.000532861
3	chr3:168719195:G:T	168719195	NA,T	NA,G	NA,1	NA,-inf	NA,inf	NA,0.79223	0.000274592	0.000524626
3	chr3:169021345:T:C	169021345	NA,C	NA,T	NA,1	NA,inf	NA,inf	NA,0.780923	0.000274415	0.000537041
3	chr3:168965373:A:G	168965373	NA,G	NA,A	NA,1	NA,inf	NA,inf	NA,0.778266	0.000274034	0.000529922
3	chr3:169190703:T:C	169190703	NA,C	NA,T	NA,1	NA,inf	NA,inf	NA,0.772742	0.000273909	0.00052936
3	chr3:169441706:A:G	169441706	NA,G	NA,A	NA,1	NA,inf	NA,inf	NA,0.781306	0.000273879	0.000522351
3	chr3:169034248:TGCCTATTAATTTCTTTTA:T	169034248	NA,T	NA,TGCCTATTAATTTCTTTTA	NA,1	NA,inf	NA,inf	NA,0.778504	0.000273379	0.000534847
3	chr3:168974145:A:G	168974145	NA,G	NA,A	NA,1	NA,inf	NA,inf	NA,0.774386	0.000272763	0.000527572
3	chr3:169169761:A:G	169169761	G,G	A,A	1,1	-inf,-inf	inf,inf	3.98874,0.487393	0.000271949	0.000653218
3	chr3:169128913:C:T	169128913	T,T	C,C	1,1	inf,-inf	inf,inf	6.89055,0.411154	0.000271584	0.0756591
3	chr3:169406577:A:G	169406577	NA,G	NA,A	NA,1	NA,-inf	NA,inf	NA,0.747007	0.000270673	0.00052521
3	chr3:168687009:T:C	168687009	NA,C	NA,T	NA,1	NA,inf	NA,inf	NA,0.760952	0.000270565	0.000524596
3	chr3:169021363:G:T	169021363	NA,T	NA,G	NA,1	NA,inf	NA,inf	NA,0.772131	0.000270462	0.000529108
3	chr3:169508910:A:G	169508910	NA,G	NA,A	NA,1	NA,-inf	NA,inf	NA,0.754331	0.000270318	0.00051852
3	chr3:169431980:T:C	169431980	NA,C	NA,T	NA,1	NA,inf	NA,inf	NA,0.791856	0.000270174	0.000533601
3	chr3:169160509:A:G	169160509	G,G	A,A	1,1	-inf,-inf	inf,inf	3.94682,0.511429	0.00027009	0.000643356
3	chr3:169201507:G:A	169201507	A,A	G,G	1,1	-inf,-inf	inf,inf	3.41699,0.563226	0.000269873	0.000565815
3	chr3:169245609:A:G	169245609	NA,G	NA,A	NA,1	NA,-inf	NA,inf	NA,0.761459	0.000269818	0.0005205
3	chr3:168857663:C:A	168857663	A,A	C,C	1,1	inf,-inf	inf,inf	0.244022,1.75328	0.000269606	0.000519001
3	chr3:169194790:G:A	169194790	A,A	G,G	1,1	-inf,-inf	inf,inf	3.42817,0.513831	0.000269602	0.00056214
3	chr3:169027915:T:G	169027915	G,G	T,T	1,1	-inf,inf	inf,inf	1.36586,1.75404	0.000269329	0.00051908
3	chr3:169488173:A:C	169488173	NA,C	NA,A	NA,1	NA,inf	NA,inf	NA,0.736845	0.000269063	0.000514252
3	chr3:169484934:G:A	169484934	NA,A	NA,G	NA,1	NA,inf	NA,inf	NA,0.736298	0.000268827	0.000513797
3	chr3:169513560:C:T	169513560	NA,T	NA,C	NA,1	NA,-inf	NA,inf	NA,0.747906	0.000268624	0.000522646
3	chr3:169322806:T:C	169322806	C,NA	T,NA	1,NA	inf,NA	inf,NA	1.0625,NA	0.000268316	0.000513676
3	chr3:168868249:A:G	168868249	NA,G	NA,A	NA,1	NA,-inf	NA,inf	NA,0.749967	0.000268289	0.000519317
3	chr3:169001258:T:C	169001258	NA,C	NA,T	NA,1	NA,inf	NA,inf	NA,0.764028	0.000268153	0.000524446
3	chr3:169432721:G:A	169432721	A,NA	G,NA	1,NA	inf,NA	inf,NA	1.00445,NA	0.000267685	0.000553255
3	chr3:169456320:A:G	169456320	NA,G	NA,A	NA,1	NA,inf	NA,inf	NA,0.766412	0.00026755	0.000510478
3	chr3:169512557:C:T	169512557	NA,T	NA,C	NA,1	NA,inf	NA,inf	NA,0.745092	0.000267339	0.000513595
3	chr3:168917907:G:A	168917907	NA,A	NA,G	NA,1	NA,-inf	NA,inf	NA,0.775243	0.000266685	0.000512491
3	chr3:168858936:A:G	168858936	G,G	A,A	1,1	inf,-inf	inf,inf	0.251197,1.74363	0.000266297	0.00051247
3	chr3:169006399:C:G	169006399	NA,G	NA,C	NA,1	NA,inf	NA,inf	NA,0.759058	0.000266041	0.000520277
3	chr3:168860545:A:G	168860545	G,G	A,A	1,1	inf,-inf	inf,inf	0.330032,1.69047	0.000265996	0.000513247
3	chr3:169331601:G:A	169331601	NA,A	NA,G	NA,1	NA,inf	NA,inf	NA,0.787731	0.000265772	0.000511553
3	chr3:169469254:A:G	169469254	NA,G	NA,A	NA,1	NA,inf	NA,inf	NA,0.782142	0.000265673	0.000524832
3	chr3:169020104:C:A	169020104	A,A	C,C	1,1	-inf,inf	inf,inf	1.44476,1.73001	0.000264509	0.000510942
3	chr3:169079088:G:C	169079088	C,C	G,G	1,1	-inf,inf	inf,inf	5.00631,0.0981997	0.000264322	0.00123321
3	chr3:169141707:C:T	169141707	T,T	C,C	1,1	-inf,inf	inf,inf	1.87623,1.67984	0.000263999	0.000517302
3	chr3:169007702:A:ATC	169007702	NA,ATC	NA,A	NA,1	NA,inf	NA,inf	NA,0.753462	0.000263691	0.000515655
3	chr3:169202534:GCT:G	169202534	G,G	GCT,GCT	1,1	-inf,inf	inf,inf	1.08117,1.19654	0.000263193	0.000511797
3	chr3:169185548:C:T	169185548	NA,T	NA,C	NA,1	NA,-inf	NA,inf	NA,0.766793	0.00026297	0.000504843
3	chr3:169140737:AACT:A	169140737	A,A	AACT,AACT	1,1	inf,inf	inf,inf	4.68661,0.752065	0.000262697	0.00188599
3	chr3:169097597:T:C	169097597	NA,C	NA,T	NA,1	NA,inf	NA,inf	NA,0.799836	0.00026253	0.000505764
3	chr3:169445064:A:G	169445064	G,G	A,A	1,1	inf,-inf	inf,inf	1.66067,0.0781872	0.000262474	0.00054952
3	chr3:169044552:A:G	169044552	NA,G	NA,A	NA,1	NA,inf	NA,inf	NA,0.750658	0.000261545	0.000511577
3	chr3:169187426:T:C	169187426	C,C	T,T	1,1	-inf,inf	inf,inf	0.841469,1.72665	0.00026151	0.000498633
3	chr3:168921219:G:A	168921219	NA,A	NA,G	NA,1	NA,inf	NA,inf	NA,0.808914	0.000261192	0.000507043
3	chr3:169582694:G:A	169582694	NA,A	NA,G	NA,1	NA,-inf	NA,inf	NA,0.727404	0.000261068	0.000507167
3	chr3:168924438:G:C	168924438	NA,C	NA,G	NA,1	NA,inf	NA,inf	NA,0.808073	0.000260868	0.000506408
3	chr3:169049484:T:C	169049484	NA,C	NA,T	NA,1	NA,inf	NA,inf	NA,0.748749	0.000260796	0.000510104
3	chr3:168827344:A:T	168827344	NA,T	NA,A	NA,1	NA,inf	NA,inf	NA,0.759682	0.000260427	0.000504631
3	chr3:168843879:G:A	168843879	A,A	G,G	1,1	inf,-inf	inf,inf	0.402781,1.6436	0.000260271	0.00050283
3	chr3:169496302:T:C	169496302	C,C	T,T	1,1	inf,-inf	inf,inf	0.196057,1.65324	0.000260002	0.000511136
3	chr3:168939817:A:T	168939817	NA,T	NA,A	NA,1	NA,inf	NA,inf	NA,0.833419	0.000259982	0.000504355
3	chr3:169320392:A:C	169320392	NA,C	NA,A	NA,1	NA,inf	NA,inf	NA,0.775033	0.00025996	0.000509274
3	chr3:169557545:A:G	169557545	NA,G	NA,A	NA,1	NA,-inf	NA,inf	NA,0.721938	0.000259551	0.000496594
3	chr3:169590129:A:G	169590129	G,G	A,A	1,1	inf,inf	inf,inf	0.0789917,1.67247	0.000259327	0.000493422
3	chr3:169166802:A:G	169166802	G,G	A,A	1,1	-inf,-inf	inf,inf	3.93683,0.494801	0.0002593	0.000617059
3	chr3:169022637:G:T	169022637	T,T	G,G	1,1	-inf,inf	inf,inf	1.42759,1.72238	0.000259276	0.000500577
3	chr3:169438890:A:G	169438890	NA,G	NA,A	NA,1	NA,inf	NA,inf	NA,0.746002	0.000258938	0.000494109
3	chr3:168834707:G:C	168834707	C,NA	G,NA	1,NA	inf,NA	inf,NA	0.944157,NA	0.000258512	0.000496485
3	chr3:168794331:G:C	168794331	NA,C	NA,G	NA,1	NA,inf	NA,inf	NA,0.753858	0.000257946	0.00049978
3	chr3:168794542:T:C	168794542	NA,C	NA,T	NA,1	NA,inf	NA,inf	NA,0.753597	0.000257839	0.000499572
3	chr3:168751837:T:C	168751837	NA,C	NA,T	NA,1	NA,-inf	NA,inf	NA,0.73464	0.000257645	0.000495593
3	chr3:169017910:GC:G	169017910	G,G	GC,GC	1,1	-inf,inf	inf,inf	1.38547,1.72624	0.000257586	0.000496812
3	chr3:168791089:G:T	168791089	NA,T	NA,G	NA,1	NA,inf	NA,inf	NA,0.752749	0.000257497	0.000498913
3	chr3:168906801:G:A	168906801	A,NA	G,NA	1,NA	inf,NA	inf,NA	0.803843,NA	0.00025745	0.000511879
3	chr3:169189157:C:T	169189157	NA,T	NA,C	NA,1	NA,-inf	NA,inf	NA,0.752705	0.000257273	0.000493947
3	chr3:168767382:A:C	168767382	NA,C	NA,A	NA,1	NA,inf	NA,inf	NA,0.752178	0.000257201	0.000498417
3	chr3:169567669:G:T	169567669	NA,T	NA,G	NA,1	NA,-inf	NA,inf	NA,0.739936	0.000257129	0.000499678
3	chr3:168737700:G:A	168737700	A,NA	G,NA	1,NA	-inf,NA	inf,NA	0.715907,NA	0.00025708	0.000499583
3	chr3:169190073:A:G	169190073	NA,G	NA,A	NA,1	NA,inf	NA,inf	NA,0.732761	0.000256934	0.000501288
3	chr3:168741832:G:A	168741832	NA,A	NA,G	NA,1	NA,inf	NA,inf	NA,0.750549	0.000256572	0.00049715
3	chr3:169169763:T:C	169169763	C,C	T,T	1,1	-inf,-inf	inf,inf	3.94014,0.483931	0.000256408	0.000610529
3	chr3:168737044:T:C	168737044	NA,C	NA,T	NA,1	NA,inf	NA,inf	NA,0.749942	0.000256328	0.000496678
3	chr3:168767234:T:A	168767234	NA,A	NA,T	NA,1	NA,inf	NA,inf	NA,0.748757	0.000255835	0.000495766
3	chr3:168987144:A:G	168987144	G,NA	A,NA	1,NA	-inf,NA	inf,NA	1.90956,NA	0.000255683	0.00049999
3	chr3:169188083:A:G	169188083	NA,G	NA,A	NA,1	NA,-inf	NA,inf	NA,0.747953	0.000255337	0.00049025
3	chr3:169183675:A:C	169183675	C,C	A,A	1,1	-inf,-inf	inf,inf	2.68831,0.759945	0.000254161	0.000491772
3	chr3:169558818:C:T	169558818	NA,T	NA,C	NA,1	NA,-inf	NA,inf	NA,0.707301	0.00025311	0.000484457
3	chr3:168913377:C:G	168913377	NA,G	NA,C	NA,1	NA,inf	NA,inf	NA,0.703914	0.000252537	0.00048727
3	chr3:169565406:A:C	169565406	NA,C	NA,A	NA,1	NA,-inf	NA,inf	NA,0.718172	0.000252221	0.000488443
3	chr3:169162403:G:A	169162403	A,A	G,G	1,1	-inf,-inf	inf,inf	3.88962,0.510434	0.000252131	0.00059485
3	chr3:168858948:C:T	168858948	T,T	C,C	1,1	inf,-inf	inf,inf	0.266959,1.70543	0.000251925	0.000484908
3	chr3:168763573:G:A	168763573	NA,A	NA,G	NA,1	NA,inf	NA,inf	NA,0.738777	0.000251886	0.000488056
3	chr3:168923637:A:G	168923637	NA,G	NA,A	NA,1	NA,-inf	NA,inf	NA,0.738231	0.000251626	0.000483658
3	chr3:169574054:A:G	169574054	G,NA	A,NA	1,NA	-inf,NA	inf,NA	0.82722,NA	0.000251606	0.000492247
3	chr3:168863019:T:C	168863019	NA,C	NA,T	NA,1	NA,inf	NA,inf	NA,0.759804	0.000251555	0.000489728
3	chr3:169189355:A:C	169189355	NA,C	NA,A	NA,1	NA,-inf	NA,inf	NA,0.73802	0.000251458	0.000482833
3	chr3:169218835:T:C	169218835	NA,C	NA,T	NA,1	NA,inf	NA,inf	NA,0.727454	0.000251393	0.000487581
3	chr3:169540673:T:G	169540673	NA,G	NA,T	NA,1	NA,-inf	NA,inf	NA,0.730524	0.000251215	0.000485883
3	chr3:169320920:T:C	169320920	NA,C	NA,T	NA,1	NA,-inf	NA,inf	NA,0.713668	0.000251055	0.000487307
3	chr3:169233333:C:T	169233333	T,T	C,C	1,1	-inf,inf	inf,inf	0.690997,1.70453	0.000250861	0.000478438
3	chr3:169548899:T:C	169548899	NA,C	NA,T	NA,1	NA,-inf	NA,inf	NA,0.706926	0.000250708	0.000481581
3	chr3:169344441:G:C	169344441	C,C	G,G	1,1	-inf,-inf	inf,inf	0.565055,1.47542	0.000250627	0.000433144
3	chr3:169583107:G:A	169583107	NA,A	NA,G	NA,1	NA,-inf	NA,inf	NA,0.701527	0.000250476	0.000486509
3	chr3:169163542:C:T	169163542	T,T	C,C	1,1	-inf,-inf	inf,inf	3.90181,0.497744	0.000250368	0.000592206
3	chr3:169132310:C:G	169132310	NA,G	NA,C	NA,1	NA,inf	NA,inf	NA,0.807761	0.000250131	0.00048356
3	chr3:168775499:G:A	168775499	NA,A	NA,G	NA,1	NA,inf	NA,inf	NA,0.703102	0.000250126	0.000483823
3	chr3:169440667:T:C	169440667	NA,C	NA,T	NA,1	NA,inf	NA,inf	NA,0.723703	0.000250001	0.000477105
3	chr3:169160697:A:G	169160697	G,G	A,A	1,1	-inf,-inf	inf,inf	3.86941,0.516917	0.00024957	0.000586644
3	chr3:169475595:C:T	169475595	T,T	C,C	1,1	-inf,-inf	inf,inf	1.9765,0.178273	0.000249416	0.00048316
3	chr3:168932424:TACTTGCG:T	168932424	NA,T	NA,TACTTGCG	NA,1	NA,inf	NA,inf	NA,0.805419	0.000249363	0.000483697
3	chr3:169161765:A:G	169161765	G,G	A,A	1,1	-inf,-inf	inf,inf	3.898,0.498117	0.00024923	0.000589213
3	chr3:169604225:C:T	169604225	NA,T	NA,C	NA,1	NA,inf	NA,inf	NA,0.741433	0.000249131	0.000491085
3	chr3:169008138:G:A	169008138	A,A	G,G	1,1	-inf,inf	inf,inf	1.43586,1.69819	0.000248966	0.000480985
3	chr3:169170958:G:C	169170958	C,C	G,G	1,1	-inf,-inf	inf,inf	3.89331,0.496542	0.000248124	0.000585754
3	chr3:169270847:A:G	169270847	NA,G	NA,A	NA,1	NA,-inf	NA,inf	NA,0.721142	0.000248118	0.000479257
3	chr3:168895397:C:A	168895397	NA,A	NA,C	NA,1	NA,inf	NA,inf	NA,0.71044	0.000248093	0.000477505
3	chr3:169158725:G:A	169158725	A,A	G,G	1,1	-inf,-inf	inf,inf	3.91315,0.480793	0.000247457	0.000586557
3	chr3:168709579:G:A	168709579	NA,A	NA,G	NA,1	NA,inf	NA,inf	NA,0.727223	0.000247449	0.000479448
3	chr3:169164253:T:C	169164253	C,C	T,T	1,1	-inf,-inf	inf,inf	3.90631,0.484844	0.000246952	0.000584678
3	chr3:168757759:A:G	168757759	NA,G	NA,A	NA,1	NA,inf	NA,inf	NA,0.725359	0.000246824	0.000478278
3	chr3:169171843:C:G	169171843	G,G	C,C	1,1	-inf,-inf	inf,inf	3.8873,0.496873	0.00024659	0.000581541
3	chr3:168669707:G:T	168669707	NA,T	NA,G	NA,1	NA,-inf	NA,inf	NA,0.71533	0.000246042	0.000473358
3	chr3:169556994:C:T	169556994	NA,T	NA,C	NA,1	NA,-inf	NA,inf	NA,0.686557	0.000245861	0.00046957
3	chr3:168671510:A:G	168671510	NA,G	NA,A	NA,1	NA,-inf	NA,inf	NA,0.704762	0.000245465	0.000474124
3	chr3:169495410:C:T	169495410	NA,T	NA,C	NA,1	NA,inf	NA,inf	NA,0.693888	0.00024518	0.000469938
3	chr3:168802984:C:T	168802984	NA,T	NA,C	NA,1	NA,inf	NA,inf	NA,0.720243	0.000244834	0.000474353
3	chr3:169144548:G:A	169144548	NA,A	NA,G	NA,1	NA,inf	NA,inf	NA,0.721554	0.00024467	0.000472186
3	chr3:169002768:A:G	169002768	G,G	A,A	1,1	-inf,inf	inf,inf	1.45392,1.68384	0.000244521	0.00047269
3	chr3:169638847:C:T	169638847	T,T	C,C	1,1	inf,inf	inf,inf	0.0429809,1.69579	0.00024451	0.000480649
3	chr3:169441237:T:A	169441237	NA,A	NA,T	NA,1	NA,inf	NA,inf	NA,0.707546	0.000243795	0.000465357
3	chr3:168869924:T:A	168869924	NA,A	NA,T	NA,1	NA,inf	NA,inf	NA,0.719684	0.000243641	0.000477499
3	chr3:169618955:G:A	169618955	NA,A	NA,G	NA,1	NA,inf	NA,inf	NA,0.684521	0.000243386	0.000468781
3	chr3:169361633:A:G	169361633	NA,G	NA,A	NA,1	NA,inf	NA,inf	NA,0.737057	0.000243362	0.00046927
3	chr3:169594823:A:G	169594823	G,G	A,A	1,1	inf,inf	inf,inf	0.154486,1.59715	0.000243148	0.000460776
3	chr3:168680192:C:T	168680192	NA,T	NA,C	NA,1	NA,-inf	NA,inf	NA,0.707234	0.000243014	0.00046792
3	chr3:168731578:G:A	168731578	NA,A	NA,G	NA,1	NA,-inf	NA,inf	NA,0.710479	0.000242843	0.000466849
3	chr3:169179045:A:G	169179045	G,G	A,A	1,1	-inf,-inf	inf,inf	2.5322,0.837804	0.000242776	0.000468888
3	chr3:168650417:A:C	168650417	NA,C	NA,A	NA,1	NA,inf	NA,inf	NA,0.698637	0.000242766	0.000471864
3	chr3:169503436:T:A	169503436	NA,A	NA,T	NA,1	NA,inf	NA,inf	NA,0.693348	0.000242713	0.000465613
3	chr3:168856546:T:G	168856546	G,G	T,T	1,1	-inf,-inf	inf,inf	0.26885,1.66025	0.000242374	0.000455752
3	chr3:169036900:G:A	169036900	NA,A	NA,G	NA,1	NA,inf	NA,inf	NA,0.701981	0.000242161	0.000473338
3	chr3:169094129:A:G	169094129	G,G	A,A	1,1	-inf,inf	inf,inf	5.25905,0.145352	0.000242143	0.00165685
3	chr3:169184458:A:G	169184458	NA,G	NA,A	NA,1	NA,-inf	NA,inf	NA,0.713584	0.00024212	0.000464987
3	chr3:168683952:C:G	168683952	NA,G	NA,C	NA,1	NA,inf	NA,inf	NA,0.69597	0.000241174	0.000465337
3	chr3:169317132:T:A	169317132	NA,A	NA,T	NA,1	NA,-inf	NA,inf	NA,0.687444	0.000240965	0.000467685
3	chr3:169107620:T:C	169107620	NA,C	NA,T	NA,1	NA,-inf	NA,inf	NA,0.779756	0.000240813	0.000465392
3	chr3:169163384:G:A	169163384	A,A	G,G	1,1	-inf,-inf	inf,inf	3.86604,0.498112	0.000240476	0.00056548
3	chr3:169165169:A:G	169165169	NA,G	NA,A	NA,1	NA,inf	NA,inf	NA,0.689644	0.000240181	0.000468424
3	chr3:169260794:A:T	169260794	NA,T	NA,A	NA,1	NA,inf	NA,inf	NA,0.733018	0.000239987	0.000462002
3	chr3:169345333:C:T	169345333	NA,T	NA,C	NA,1	NA,-inf	NA,inf	NA,0.712929	0.000239821	0.000451207
3	chr3:168961893:T:C	168961893	NA,C	NA,T	NA,1	NA,inf	NA,inf	NA,0.693194	0.000239755	0.000463651
3	chr3:169155572:A:G	169155572	G,G	A,A	1,1	-inf,-inf	inf,inf	3.88663,0.474398	0.000239627	0.000565018
3	chr3:169170947:C:T	169170947	T,T	C,C	1,1	-inf,-inf	inf,inf	3.86247,0.495488	0.000239364	0.00056218
3	chr3:169155054:C:T	169155054	T,T	C,C	1,1	-inf,-inf	inf,inf	3.87967,0.477586	0.000238792	0.000562382
3	chr3:168742921:C:T	168742921	NA,T	NA,C	NA,1	NA,inf	NA,inf	NA,0.703389	0.000238483	0.000462047
3	chr3:168896020:A:G	168896020	NA,G	NA,A	NA,1	NA,-inf	NA,inf	NA,0.704109	0.000238376	0.000458243
3	chr3:169152024:G:GT	169152024	GT,GT	G,G	1,1	-inf,-inf	inf,inf	3.8423,0.509923	0.000238201	0.000557914
3	chr3:169278631:T:G	169278631	NA,G	NA,T	NA,1	NA,-inf	NA,inf	NA,0.676363	0.000237667	0.000461304
3	chr3:169166816:G:T	169166816	T,T	G,G	1,1	-inf,-inf	inf,inf	3.85479,0.496542	0.000237098	0.000556441
3	chr3:169310267:A:G	169310267	NA,G	NA,A	NA,1	NA,inf	NA,inf	NA,0.713832	0.00023691	0.000463626
3	chr3:168797010:G:A	168797010	NA,A	NA,G	NA,1	NA,inf	NA,inf	NA,0.698731	0.000236834	0.000458867
3	chr3:169159894:A:C	169159894	C,C	A,A	1,1	-inf,-inf	inf,inf	3.8575,0.493914	0.000236778	0.000556019
3	chr3:168934720:A:G	168934720	NA,G	NA,A	NA,1	NA,-inf	NA,inf	NA,0.661707	0.000236596	0.000454148
3	chr3:169307332:T:C	169307332	NA,C	NA,T	NA,1	NA,-inf	NA,inf	NA,0.675273	0.000236427	0.000455503
3	chr3:168766348:T:G	168766348	G,NA	T,NA	1,NA	-inf,NA	inf,NA	1.22448,NA	0.000236384	0.000461264
3	chr3:169167296:C:G	169167296	G,G	C,C	1,1	-inf,-inf	inf,inf	3.85209,0.496442	0.000236284	0.000554313
3	chr3:169319341:G:T	169319341	T,T	G,G	1,1	inf,inf	inf,inf	1.67823,0.0111364	0.000236031	0.000466482
3	chr3:169110848:A:C	169110848	NA,C	NA,A	NA,1	NA,-inf	NA,inf	NA,0.766262	0.000235962	0.000456032
3	chr3:169170797:T:C	169170797	NA,C	NA,T	NA,1	NA,-inf	NA,inf	NA,0.722568	0.000235864	0.000454435
3	chr3:169639885:G:C	169639885	C,NA	G,NA	1,NA	inf,NA	inf,NA	0.696982,NA	0.000235796	0.000448788
3	chr3:169170825:T:C	169170825	C,C	T,T	1,1	-inf,-inf	inf,inf	3.83984,0.502617	0.00023568	0.000551494
3	chr3:169164746:TA:T	169164746	T,T	TA,TA	1,1	-inf,-inf	inf,inf	3.8489,0.497107	0.000235609	0.000552459
3	chr3:169348444:A:G	169348444	NA,G	NA,A	NA,1	NA,-inf	NA,inf	NA,0.701206	0.000235586	0.000443441
3	chr3:169033264:G:A	169033264	NA,A	NA,G	NA,1	NA,inf	NA,inf	NA,0.685358	0.000235577	0.000455561
3	chr3:168896683:A:G	168896683	NA,G	NA,A	NA,1	NA,-inf	NA,inf	NA,0.695161	0.000235135	0.000452034
3	chr3:169132763:T:A	169132763	NA,A	NA,T	NA,1	NA,-inf	NA,inf	NA,0.775377	0.000235065	0.000454753
3	chr3:169549059:C:T	169549059	NA,T	NA,C	NA,1	NA,-inf	NA,inf	NA,0.665409	0.000235036	0.000451602
3	chr3:169349811:A:G	169349811	NA,G	NA,A	NA,1	NA,-inf	NA,inf	NA,0.697788	0.000234417	0.000441281
3	chr3:169166141:C:G	169166141	G,G	C,C	1,1	-inf,-inf	inf,inf	3.88928,0.460706	0.000234415	0.000553428
3	chr3:169162678:A:T	169162678	T,T	A,A	1,1	-inf,-inf	inf,inf	3.84239,0.496923	0.000233766	0.00054759
3	chr3:169493280:TC:T	169493280	NA,T	NA,TC	NA,1	NA,inf	NA,inf	NA,0.664124	0.000233705	0.000446708
3	chr3:169493411:C:T	169493411	NA,T	NA,C	NA,1	NA,inf	NA,inf	NA,0.647099	0.000233586	0.000446908
3	chr3:169109113:C:T	169109113	NA,T	NA,C	NA,1	NA,-inf	NA,inf	NA,0.717563	0.000233516	0.000444396
3	chr3:169257607:G:A	169257607	A,A	G,G	1,1	-inf,inf	inf,inf	0.618307,1.66332	0.000233492	0.00044566
3	chr3:169171146:C:T	169171146	T,T	C,C	1,1	-inf,-inf	inf,inf	3.83847,0.496542	0.000233373	0.000545963
3	chr3:169249334:C:T	169249334	T,T	C,C	1,1	-inf,inf	inf,inf	0.72817,1.66507	0.000233081	0.00044466
3	chr3:169402805:G:A	169402805	NA,A	NA,G	NA,1	NA,inf	NA,inf	NA,0.658584	0.000233071	0.000448166
3	chr3:169317874:T:C	169317874	NA,C	NA,T	NA,1	NA,-inf	NA,inf	NA,0.703843	0.000232731	0.000444017
3	chr3:169399934:A:G	169399934	NA,G	NA,A	NA,1	NA,inf	NA,inf	NA,0.657595	0.000232714	0.000447481
3	chr3:168775386:C:T	168775386	NA,T	NA,C	NA,1	NA,-inf	NA,inf	NA,0.677071	0.000232058	0.000447149
3	chr3:169009174:C:T	169009174	T,T	C,C	1,1	-inf,inf	inf,inf	1.42106,1.66218	0.000231795	0.000447732
3	chr3:168858759:C:T	168858759	T,T	C,C	1,1	-inf,inf	inf,inf	0.531453,1.56262	0.000231541	0.000446477
3	chr3:169180915:G:C	169180915	NA,C	NA,G	NA,1	NA,inf	NA,inf	NA,0.667522	0.000231462	0.000447495
3	chr3:168835723:C:T	168835723	T,T	C,C	1,1	inf,-inf	inf,inf	0.399909,1.57817	0.000231127	0.000446863
3	chr3:169378369:G:A	169378369	NA,A	NA,G	NA,1	NA,inf	NA,inf	NA,0.672448	0.000230096	0.000440603
3	chr3:169171193:G:A	169171193	A,A	G,G	1,1	-inf,-inf	inf,inf	3.82369,0.497966	0.000230011	0.000536819
3	chr3:169534213:GT:G	169534213	NA,G	NA,GT	NA,1	NA,inf	NA,inf	NA,0.731912	0.00022999	0.000466344
3	chr3:168719288:T:A	168719288	NA,A	NA,T	NA,1	NA,inf	NA,inf	NA,0.678839	0.000229751	0.000445118
3	chr3:168924457:G:A	168924457	NA,A	NA,G	NA,1	NA,inf	NA,inf	NA,0.643803	0.000229594	0.000443034
3	chr3:168732503:C:T	168732503	NA,T	NA,C	NA,1	NA,inf	NA,inf	NA,0.678185	0.000229524	0.000444677
3	chr3:169249535:C:T	169249535	T,T	C,C	1,1	-inf,inf	inf,inf	0.736664,1.65634	0.000229426	0.000437699
3	chr3:169621202:C:G	169621202	NA,G	NA,C	NA,1	NA,-inf	NA,inf	NA,0.653116	0.000229412	0.000434248
3	chr3:169037701:C:T	169037701	NA,T	NA,C	NA,1	NA,-inf	NA,inf	NA,0.669243	0.000229261	0.000443857
3	chr3:169302496:A:G	169302496	NA,G	NA,A	NA,1	NA,-inf	NA,inf	NA,0.654496	0.000229213	0.000444819
3	chr3:169305220:A:G	169305220	NA,G	NA,A	NA,1	NA,-inf	NA,inf	NA,0.654496	0.000229213	0.000444819
3	chr3:168956706:A:G	168956706	NA,G	NA,A	NA,1	NA,-inf	NA,inf	NA,0.727453	0.000229012	0.000439294
3	chr3:169156247:A:G	169156247	G,G	A,A	1,1	-inf,-inf	inf,inf	3.85117,0.470272	0.000228993	0.000536767
3	chr3:169096535:G:T	169096535	NA,T	NA,G	NA,1	NA,-inf	NA,inf	NA,0.744601	0.000228739	0.000442046
3	chr3:169151701:TA:T	169151701	T,T	TA,TA	1,1	-inf,-inf	inf,inf	3.86451,0.459073	0.000227903	0.000535839
3	chr3:169163693:TC:T	169163693	T,T	TC,TC	1,1	-inf,-inf	inf,inf	3.81512,0.499988	0.000227864	0.000531368
3	chr3:168857157:A:T	168857157	NA,T	NA,A	NA,1	NA,inf	NA,inf	NA,0.668855	0.000227419	0.000441351
3	chr3:169293862:C:T	169293862	NA,T	NA,C	NA,1	NA,-inf	NA,inf	NA,0.648952	0.000227318	0.000441176
3	chr3:169156868:A:C	169156868	C,C	A,A	1,1	-inf,-inf	inf,inf	3.83497,0.477796	0.000227302	0.000531344
3	chr3:168982561:G:A	168982561	NA,A	NA,G	NA,1	NA,inf	NA,inf	NA,0.606919	0.000227265	0.000438227
3	chr3:168790076:A:G	168790076	NA,G	NA,A	NA,1	NA,inf	NA,inf	NA,0.641589	0.000227182	0.000439371
3	chr3:169041262:A:G	169041262	NA,G	NA,A	NA,1	NA,-inf	NA,inf	NA,0.691621	0.000227103	0.000433567
3	chr3:168763318:G:A	168763318	NA,A	NA,G	NA,1	NA,inf	NA,inf	NA,0.641273	0.000227069	0.000439153
3	chr3:169223079:C:T	169223079	NA,T	NA,C	NA,1	NA,-inf	NA,inf	NA,0.688409	0.000226685	0.000437254
3	chr3:169420563:C:T	169420563	NA,T	NA,C	NA,1	NA,inf	NA,inf	NA,0.652841	0.000226632	0.000432267
3	chr3:169171719:G:A	169171719	A,A	G,G	1,1	-inf,-inf	inf,inf	3.81304,0.495265	0.000226467	0.000527642
3	chr3:168896913:C:T	168896913	NA,T	NA,C	NA,1	NA,-inf	NA,inf	NA,0.674254	0.000225718	0.000434399
3	chr3:168725979:G:T	168725979	NA,T	NA,G	NA,1	NA,inf	NA,inf	NA,0.66617	0.000225392	0.000436681
3	chr3:169487034:G:T	169487034	NA,T	NA,G	NA,1	NA,inf	NA,inf	NA,0.623782	0.000225353	0.00043133
3	chr3:169135050:TAG:T	169135050	NA,T	NA,TAG	NA,1	NA,-inf	NA,inf	NA,0.745015	0.00022501	0.000435248
3	chr3:169160158:A:G	169160158	NA,G	NA,A	NA,1	NA,-inf	NA,inf	NA,0.634204	0.000224673	0.000432661
3	chr3:169034696:G:A	169034696	A,A	G,G	1,1	-inf,inf	inf,inf	1.46507,1.61848	0.000224464	0.000430747
3	chr3:169580020:C:A	169580020	A,A	C,C	1,1	inf,inf	inf,inf	0.571282,1.21702	0.000224335	0.000448368
3	chr3:169171243:C:T	169171243	T,T	C,C	1,1	-inf,-inf	inf,inf	3.80051,0.497354	0.000224005	0.000520859
3	chr3:168885682:C:T	168885682	NA,T	NA,C	NA,1	NA,inf	NA,inf	NA,0.727173	0.000223984	0.000434273
3	chr3:168809517:G:A	168809517	NA,A	NA,G	NA,1	NA,inf	NA,inf	NA,0.630878	0.00022374	0.000432781
3	chr3:168807880:G:A	168807880	NA,A	NA,G	NA,1	NA,inf	NA,inf	NA,0.6306	0.000223643	0.000432595
3	chr3:169456990:G:C	169456990	C,NA	G,NA	1,NA	inf,NA	inf,NA	0.811194,NA	0.000223618	0.000437073
3	chr3:168700331:T:G	168700331	G,NA	T,NA	1,NA	inf,NA	inf,NA	0.849143,NA	0.000223155	0.000428043
3	chr3:168857711:A:G	168857711	G,G	A,A	1,1	inf,-inf	inf,inf	0.24371,1.65004	0.000223145	0.000429492
3	chr3:168759099:G:A	168759099	NA,A	NA,G	NA,1	NA,inf	NA,inf	NA,0.630522	0.000223132	0.000432019
3	chr3:168907081:A:G	168907081	NA,G	NA,A	NA,1	NA,inf	NA,inf	NA,0.728437	0.000223025	0.000432321
3	chr3:169011727:T:C	169011727	NA,C	NA,T	NA,1	NA,inf	NA,inf	NA,0.586246	0.000222885	0.000430089
3	chr3:169497614:T:C	169497614	NA,C	NA,T	NA,1	NA,inf	NA,inf	NA,0.627751	0.000222668	0.000429241
3	chr3:169113632:T:C	169113632	NA,C	NA,T	NA,1	NA,-inf	NA,inf	NA,0.709822	0.000222581	0.000423817
3	chr3:169315001:A:C	169315001	NA,C	NA,A	NA,1	NA,-inf	NA,inf	NA,0.63169	0.000221263	0.000429298
3	chr3:169093927:C:T	169093927	T,T	C,C	1,1	-inf,inf	inf,inf	4.63766,1.14305	0.000220669	0.00216654
3	chr3:168900741:A:G	168900741	NA,G	NA,A	NA,1	NA,-inf	NA,inf	NA,0.653099	0.000220663	0.000424319
3	chr3:169041667:T:C	169041667	NA,C	NA,T	NA,1	NA,inf	NA,inf	NA,0.642367	0.00022063	0.000426615
3	chr3:169111376:A:T	169111376	NA,T	NA,A	NA,1	NA,inf	NA,inf	NA,0.661162	0.000220504	0.000427179
3	chr3:169623555:C:T	169623555	NA,T	NA,C	NA,1	NA,inf	NA,inf	NA,0.63131	0.000220484	0.000426704
3	chr3:169113740:G:T	169113740	NA,T	NA,G	NA,1	NA,-inf	NA,inf	NA,0.702757	0.00022033	0.000419594
3	chr3:168765591:A:G	168765591	NA,G	NA,A	NA,1	NA,inf	NA,inf	NA,0.650094	0.000220053	0.000426317
3	chr3:169609734:A:T	169609734	NA,T	NA,A	NA,1	NA,-inf	NA,inf	NA,0.635644	0.000219466	0.000425547
3	chr3:168817775:C:T	168817775	T,T	C,C	1,1	inf,-inf	inf,inf	0.41425,1.53404	0.000219134	0.000424126
3	chr3:169255660:A:G	169255660	NA,G	NA,A	NA,1	NA,inf	NA,inf	NA,0.622083	0.000219096	0.000428279
3	chr3:168990596:A:G	168990596	NA,G	NA,A	NA,1	NA,-inf	NA,inf	NA,0.637717	0.000218604	0.000420268
3	chr3:168925550:C:T	168925550	NA,T	NA,C	NA,1	NA,inf	NA,inf	NA,0.689122	0.000218555	0.00042404
3	chr3:169629601:G:A	169629601	A,NA	G,NA	1,NA	-inf,NA	inf,NA	0.778229,NA	0.000218144	0.000423255
3	chr3:169173363:C:T	169173363	T,T	C,C	1,1	-inf,-inf	inf,inf	1.17465,0.707947	0.000218076	0.000409816
3	chr3:169509953:C:T	169509953	NA,T	NA,C	NA,1	NA,inf	NA,inf	NA,0.614902	0.00021776	0.000419769
3	chr3:169415161:C:T	169415161	NA,T	NA,C	NA,1	NA,-inf	NA,inf	NA,0.667208	0.000217638	0.000415528
3	chr3:169377454:G:A	169377454	NA,A	NA,G	NA,1	NA,-inf	NA,inf	NA,0.60737	0.000217539	0.000422841
3	chr3:169453474:A:C	169453474	NA,C	NA,A	NA,1	NA,inf	NA,inf	NA,0.628179	0.000216027	0.000412877
3	chr3:169384508:A:T	169384508	NA,T	NA,A	NA,1	NA,inf	NA,inf	NA,0.60755	0.000215984	0.000415414
3	chr3:169470116:A:G	169470116	NA,G	NA,A	NA,1	NA,inf	NA,inf	NA,0.621973	0.000215903	0.000413527
3	chr3:169529474:C:T	169529474	NA,T	NA,C	NA,1	NA,-inf	NA,inf	NA,0.642561	0.000215899	0.000418152
3	chr3:169394987:A:C	169394987	NA,C	NA,A	NA,1	NA,inf	NA,inf	NA,0.606613	0.000215679	0.00041483
3	chr3:168750341:T:G	168750341	NA,G	NA,T	NA,1	NA,inf	NA,inf	NA,0.63596	0.000215494	0.000417462
3	chr3:169346715:T:A	169346715	NA,A	NA,T	NA,1	NA,-inf	NA,inf	NA,0.642973	0.000215345	0.000406062
3	chr3:168690291:T:A	168690291	NA,A	NA,T	NA,1	NA,-inf	NA,inf	NA,0.614258	0.000215248	0.000415098
3	chr3:168981894:A:T	168981894	NA,T	NA,A	NA,1	NA,-inf	NA,inf	NA,0.627267	0.00021523	0.000413827
3	chr3:168981127:G:C	168981127	NA,C	NA,G	NA,1	NA,-inf	NA,inf	NA,0.626759	0.000215068	0.000413518
3	chr3:169602703:T:C	169602703	NA,C	NA,T	NA,1	NA,inf	NA,inf	NA,0.604132	0.000214991	0.000414207
3	chr3:168891936:A:T	168891936	T,T	A,A	1,1	inf,inf	inf,inf	1.15586,0.53785	0.000214167	0.000434199
3	chr3:168780492:G:A	168780492	NA,A	NA,G	NA,1	NA,-inf	NA,inf	NA,0.624201	0.000214115	0.000412845
3	chr3:169044831:A:G	169044831	NA,G	NA,A	NA,1	NA,inf	NA,inf	NA,0.636017	0.000214023	0.00041406
3	chr3:169047504:T:C	169047504	NA,C	NA,T	NA,1	NA,inf	NA,inf	NA,0.635904	0.000213986	0.000413989
3	chr3:169047103:T:C	169047103	NA,C	NA,T	NA,1	NA,inf	NA,inf	NA,0.634994	0.000213697	0.00041343
3	chr3:169184099:C:T	169184099	NA,T	NA,C	NA,1	NA,inf	NA,inf	NA,0.614665	0.000213522	0.000412802
3	chr3:169543109:G:A	169543109	NA,A	NA,G	NA,1	NA,-inf	NA,inf	NA,0.59989	0.000213308	0.000410102
3	chr3:169313159:A:G	169313159	NA,G	NA,A	NA,1	NA,-inf	NA,inf	NA,0.642704	0.000212646	0.000406217
3	chr3:168807415:A:G	168807415	NA,G	NA,A	NA,1	NA,inf	NA,inf	NA,0.623872	0.0002117	0.0004101
3	chr3:169582443:C:T	169582443	NA,T	NA,C	NA,1	NA,-inf	NA,inf	NA,0.586227	0.000211551	0.000402136
3	chr3:169194321:G:C	169194321	C,C	G,G	1,1	-inf,inf	inf,inf	0.811784,1.60723	0.00021089	0.000402411
3	chr3:169453921:A:T	169453921	NA,T	NA,A	NA,1	NA,inf	NA,inf	NA,0.584097	0.000210786	0.000407885
3	chr3:168969945:G:A	168969945	NA,A	NA,G	NA,1	NA,inf	NA,inf	NA,0.636197	0.00021073	0.000407174
3	chr3:169332828:G:C	169332828	NA,C	NA,G	NA,1	NA,-inf	NA,inf	NA,0.601264	0.000210371	0.000408477
3	chr3:169618266:G:A	169618266	NA,A	NA,G	NA,1	NA,inf	NA,inf	NA,0.601849	0.000210252	0.000402988
3	chr3:169155195:C:T	169155195	T,T	C,C	1,1	-inf,-inf	inf,inf	3.86866,0.390451	0.000209946	0.000493843
3	chr3:168829334:A:G	168829334	NA,G	NA,A	NA,1	NA,inf	NA,inf	NA,0.616978	0.000209872	0.000407046
3	chr3:169170943:A:G	169170943	G,G	A,A	1,1	-inf,-inf	inf,inf	3.83476,0.420894	0.000209599	0.000490325
3	chr3:168782747:A:G	168782747	NA,G	NA,A	NA,1	NA,inf	NA,inf	NA,0.616956	0.000209521	0.000405861
3	chr3:169571668:A:G	169571668	NA,G	NA,A	NA,1	NA,-inf	NA,inf	NA,0.587441	0.000209396	0.000401413
3	chr3:168768915:A:G	168768915	NA,G	NA,A	NA,1	NA,inf	NA,inf	NA,0.616595	0.000209361	0.000405585
3	chr3:168944941:T:G	168944941	NA,G	NA,T	NA,1	NA,inf	NA,inf	NA,0.67809	0.000209338	0.000406085
3	chr3:169428703:C:A	169428703	NA,A	NA,C	NA,1	NA,-inf	NA,inf	NA,0.639985	0.000209186	0.000399539
3	chr3:168695069:T:C	168695069	NA,C	NA,T	NA,1	NA,inf	NA,inf	NA,0.614309	0.000208735	0.0004044
3	chr3:168975879:T:G	168975879	NA,G	NA,T	NA,1	NA,inf	NA,inf	NA,0.600544	0.00020842	0.000407299
3	chr3:169401694:C:T	169401694	T,NA	C,NA	1,NA	-inf,NA	inf,NA	0.882081,NA	0.000208172	0.000409904
3	chr3:168786807:A:C	168786807	NA,C	NA,A	NA,1	NA,inf	NA,inf	NA,0.612015	0.000208004	0.000402917
3	chr3:169314735:G:A	169314735	A,NA	G,NA	1,NA	inf,NA	inf,NA	0.9663,NA	0.000207911	0.000399725
3	chr3:168786533:T:C	168786533	NA,C	NA,T	NA,1	NA,inf	NA,inf	NA,0.611637	0.000207884	0.000402682
3	chr3:169057715:T:C	169057715	NA,C	NA,T	NA,1	NA,-inf	NA,inf	NA,0.606191	0.000207667	0.000401987
3	chr3:168896564:A:G	168896564	NA,G	NA,A	NA,1	NA,inf	NA,inf	NA,0.638214	0.000207203	0.000400167
3	chr3:169469827:C:T	169469827	NA,T	NA,C	NA,1	NA,-inf	NA,inf	NA,0.583222	0.000206947	0.000393512
3	chr3:169057630:T:A	169057630	NA,A	NA,T	NA,1	NA,-inf	NA,inf	NA,0.603592	0.000206875	0.000400452
3	chr3:168727877:T:G	168727877	NA,G	NA,T	NA,1	NA,inf	NA,inf	NA,0.607933	0.000206731	0.00040047
3	chr3:169327544:G:A	169327544	NA,A	NA,G	NA,1	NA,-inf	NA,inf	NA,0.588748	0.000206604	0.000401295
3	chr3:168752889:A:G	168752889	NA,G	NA,A	NA,1	NA,-inf	NA,inf	NA,0.588424	0.00020644	0.000398929
3	chr3:169597241:G:A	169597241	NA,A	NA,G	NA,1	NA,-inf	NA,inf	NA,0.557017	0.000206384	0.000396759
3	chr3:169412821:T:C	169412821	NA,C	NA,T	NA,1	NA,inf	NA,inf	NA,0.590449	0.000206357	0.000393949
3	chr3:168804772:A:G	168804772	NA,G	NA,A	NA,1	NA,inf	NA,inf	NA,0.60639	0.000206333	0.000399684
3	chr3:168891687:T:C	168891687	C,C	T,T	1,1	inf,inf	inf,inf	1.16105,0.503086	0.000206307	0.000418089
3	chr3:169568960:C:A	169568960	NA,A	NA,C	NA,1	NA,-inf	NA,inf	NA,0.576777	0.000206062	0.000395078
3	chr3:169408868:A:C	169408868	NA,C	NA,A	NA,1	NA,-inf	NA,inf	NA,0.628824	0.000205822	0.000393184
3	chr3:169629611:G:A	169629611	NA,A	NA,G	NA,1	NA,inf	NA,inf	NA,0.577166	0.000205653	0.000398215
3	chr3:169413943:G:A	169413943	NA,A	NA,G	NA,1	NA,inf	NA,inf	NA,0.587047	0.000205318	0.000392013
3	chr3:168993183:T:C	168993183	NA,C	NA,T	NA,1	NA,inf	NA,inf	NA,0.581993	0.000205316	0.000397125
3	chr3:169232953:C:A	169232953	NA,A	NA,C	NA,1	NA,inf	NA,inf	NA,0.578854	0.000205265	0.000401003
3	chr3:168991063:A:C	168991063	NA,C	NA,A	NA,1	NA,-inf	NA,inf	NA,0.594925	0.000205161	0.000394531
3	chr3:168856579:G:A	168856579	NA,A	NA,G	NA,1	NA,inf	NA,inf	NA,0.580227	0.00020479	0.00039539
3	chr3:169187179:A:T	169187179	NA,T	NA,A	NA,1	NA,inf	NA,inf	NA,0.586378	0.000204738	0.000395815
3	chr3:169408739:G:A	169408739	NA,A	NA,G	NA,1	NA,-inf	NA,inf	NA,0.624651	0.000204671	0.000390978
3	chr3:168869920:AT:A	168869920	NA,A	NA,AT	NA,1	NA,inf	NA,inf	NA,0.616701	0.000204413	0.000397068
3	chr3:169549118:C:T	169549118	T,T	C,C	1,1	inf,inf	inf,inf	0.444246,1.30497	0.000204097	0.000385058
3	chr3:169017062:G:A	169017062	NA,A	NA,G	NA,1	NA,inf	NA,inf	NA,0.590803	0.000204072	0.000394024
3	chr3:168995557:A:T	168995557	NA,T	NA,A	NA,1	NA,inf	NA,inf	NA,0.577716	0.000204068	0.000394782
3	chr3:169435685:G:C	169435685	NA,C	NA,G	NA,1	NA,inf	NA,inf	NA,0.569096	0.000203621	0.000391742
3	chr3:169357280:C:T	169357280	NA,T	NA,C	NA,1	NA,inf	NA,inf	NA,0.615143	0.000203238	0.000392075
3	chr3:169561459:C:G	169561459	NA,G	NA,C	NA,1	NA,-inf	NA,inf	NA,0.559449	0.000202951	0.000388271
3	chr3:168699076:G:A	168699076	NA,A	NA,G	NA,1	NA,-inf	NA,inf	NA,0.565642	0.000202208	0.000389239
3	chr3:168981525:G:A	168981525	NA,A	NA,G	NA,1	NA,-inf	NA,inf	NA,0.584587	0.000202094	0.000388678
3	chr3:169446955:T:C	169446955	NA,C	NA,T	NA,1	NA,-inf	NA,inf	NA,0.615536	0.000201968	0.000385873
3	chr3:169441075:T:A	169441075	NA,A	NA,T	NA,1	NA,-inf	NA,inf	NA,0.615458	0.000201947	0.000385833
3	chr3:168892264:TGA:T	168892264	T,T	TGA,TGA	1,1	inf,inf	inf,inf	1.1771,0.46919	0.000201875	0.000409195
3	chr3:169388985:A:G	169388985	NA,G	NA,A	NA,1	NA,-inf	NA,inf	NA,0.594241	0.000201461	0.000389975
3	chr3:168997309:T:C	168997309	NA,C	NA,T	NA,1	NA,-inf	NA,inf	NA,0.587003	0.000201276	0.000389245
3	chr3:169570372:A:T	169570372	NA,T	NA,A	NA,1	NA,inf	NA,inf	NA,0.557744	0.000200929	0.000387341
3	chr3:169013733:A:G	169013733	G,NA	A,NA	1,NA	-inf,NA	inf,NA	1.71397,NA	0.000200641	0.000391678
3	chr3:168721434:T:C	168721434	NA,C	NA,T	NA,1	NA,inf	NA,inf	NA,0.587269	0.000200632	0.000388626
3	chr3:169380887:A:G	169380887	G,G	A,A	1,1	-inf,-inf	inf,inf	0.675423,1.36758	0.00020063	0.000386815
3	chr3:169074221:C:T	169074221	NA,T	NA,C	NA,1	NA,-inf	NA,inf	NA,0.618178	0.000200276	0.000385187
3	chr3:168781162:T:A	168781162	NA,A	NA,T	NA,1	NA,-inf	NA,inf	NA,0.577915	0.000200206	0.000385922
3	chr3:169588167:T:C	169588167	C,C	T,T	1,1	inf,inf	inf,inf	0.0339626,1.55063	0.00019992	0.000381219
3	chr3:168882655:A:G	168882655	NA,G	NA,A	NA,1	NA,-inf	NA,inf	NA,0.534473	0.000199795	0.000385046
3	chr3:169348900:G:A	169348900	NA,A	NA,G	NA,1	NA,-inf	NA,inf	NA,0.564933	0.000199524	0.000388182
3	chr3:169323124:G:A	169323124	NA,A	NA,G	NA,1	NA,inf	NA,inf	NA,0.53497	0.000199355	0.00038394
3	chr3:169522353:A:G	169522353	NA,G	NA,A	NA,1	NA,inf	NA,inf	NA,0.554376	0.000198916	0.000383524
3	chr3:168710581:C:T	168710581	NA,T	NA,C	NA,1	NA,inf	NA,inf	NA,0.5822	0.000198635	0.000384431
3	chr3:168938966:C:T	168938966	NA,T	NA,C	NA,1	NA,inf	NA,inf	NA,0.555055	0.000198629	0.000383152
3	chr3:168835287:G:A	168835287	NA,A	NA,G	NA,1	NA,-inf	NA,inf	NA,0.569759	0.000198354	0.000382573
3	chr3:169520992:A:G	169520992	NA,G	NA,A	NA,1	NA,inf	NA,inf	NA,0.615601	0.000198326	0.000395216
3	chr3:168908538:C:T	168908538	NA,T	NA,C	NA,1	NA,-inf	NA,inf	NA,0.587038	0.000197752	0.000380641
3	chr3:168892084:A:G	168892084	G,G	A,A	1,1	inf,inf	inf,inf	1.14366,0.500906	0.000197669	0.000400413
3	chr3:169345567:C:T	169345567	NA,T	NA,C	NA,1	NA,-inf	NA,inf	NA,0.55886	0.000197643	0.000383667
3	chr3:168865531:A:T	168865531	NA,T	NA,A	NA,1	NA,-inf	NA,inf	NA,0.536882	0.000197443	0.000380734
3	chr3:169538979:C:T	169538979	NA,T	NA,C	NA,1	NA,-inf	NA,inf	NA,0.547286	0.000197354	0.000378089
3	chr3:169409275:T:C	169409275	NA,C	NA,T	NA,1	NA,inf	NA,inf	NA,0.559129	0.000197103	0.000376491
3	chr3:169632851:T:C	169632851	NA,C	NA,T	NA,1	NA,inf	NA,inf	NA,0.554517	0.000196842	0.000380958
3	chr3:169410137:G:A	169410137	NA,A	NA,G	NA,1	NA,inf	NA,inf	NA,0.556951	0.000196494	0.000375338
3	chr3:168789691:T:C	168789691	NA,C	NA,T	NA,1	NA,inf	NA,inf	NA,0.572313	0.00019634	0.000380263
3	chr3:168952787:G:A	168952787	NA,A	NA,G	NA,1	NA,-inf	NA,inf	NA,0.58883	0.000196275	0.000379418
3	chr3:169522662:T:G	169522662	NA,G	NA,T	NA,1	NA,inf	NA,inf	NA,0.544561	0.000196046	0.000378017
3	chr3:169629946:GT:G	169629946	NA,G	NA,GT	NA,1	NA,inf	NA,inf	NA,0.551655	0.000195996	0.00037931
3	chr3:168664376:G:T	168664376	NA,T	NA,G	NA,1	NA,inf	NA,inf	NA,0.571383	0.00019593	0.000379273
3	chr3:169453911:A:G	169453911	NA,G	NA,A	NA,1	NA,-inf	NA,inf	NA,0.548267	0.000195718	0.000373115
3	chr3:169157305:G:A	169157305	NA,A	NA,G	NA,1	NA,inf	NA,inf	NA,0.55476	0.000195558	0.000378093
3	chr3:168830898:TTAAG:T	168830898	NA,T	NA,TTAAG	NA,1	NA,-inf	NA,inf	NA,0.555473	0.000195556	0.000376497
3	chr3:168733809:T:C	168733809	NA,C	NA,T	NA,1	NA,inf	NA,inf	NA,0.568252	0.000195176	0.000378026
3	chr3:168795728:T:C	168795728	NA,C	NA,T	NA,1	NA,inf	NA,inf	NA,0.567328	0.000194942	0.000377568
3	chr3:168891434:T:C	168891434	C,C	T,T	1,1	inf,inf	inf,inf	1.11389,0.524026	0.000194409	0.000393826
3	chr3:168883788:T:C	168883788	NA,C	NA,T	NA,1	NA,inf	NA,inf	NA,0.538672	0.000194295	0.000373737
3	chr3:168946623:C:A	168946623	NA,A	NA,C	NA,1	NA,inf	NA,inf	NA,0.503321	0.000193935	0.000374306
3	chr3:169430556:CT:C	169430556	C,NA	CT,NA	1,NA	inf,NA	inf,NA	0.608212,NA	0.000193934	0.00039739
3	chr3:169232984:C:T	169232984	T,T	C,C	1,1	inf,inf	inf,inf	2.20081,0.373073	0.000193892	0.000370614
3	chr3:169381204:G:A	169381204	A,A	G,G	1,1	-inf,-inf	inf,inf	0.670593,1.35119	0.000193732	0.000373524
3	chr3:169469630:C:T	169469630	NA,T	NA,C	NA,1	NA,inf	NA,inf	NA,0.562234	0.000193714	0.000377629
3	chr3:168951307:A:G	168951307	NA,G	NA,A	NA,1	NA,inf	NA,inf	NA,0.587601	0.000193593	0.000374394
3	chr3:169368912:A:T	169368912	T,T	A,A	1,1	-inf,-inf	inf,inf	0.40528,1.45324	0.000193428	0.000335663
3	chr3:169203189:C:T	169203189	NA,T	NA,C	NA,1	NA,-inf	NA,inf	NA,0.524515	0.000193255	0.000372246
3	chr3:169195071:A:T	169195071	NA,T	NA,A	NA,1	NA,-inf	NA,inf	NA,0.524515	0.000193255	0.000372246
3	chr3:168884798:A:G	168884798	NA,G	NA,A	NA,1	NA,-inf	NA,inf	NA,0.542899	0.000192875	0.000369098
3	chr3:168862467:T:C	168862467	NA,C	NA,T	NA,1	NA,inf	NA,inf	NA,0.545015	0.000192653	0.000373052
3	chr3:168884920:A:C	168884920	NA,C	NA,A	NA,1	NA,inf	NA,inf	NA,0.560794	0.000192178	0.00037073
3	chr3:169568527:G:A	169568527	A,A	G,G	1,1	inf,inf	inf,inf	0.530438,1.14737	0.000192088	0.0003658
3	chr3:169378940:T:C	169378940	C,NA	T,NA	1,NA	inf,NA	inf,NA	0.792981,NA	0.000192085	0.000392876
3	chr3:168879398:A:G	168879398	G,NA	A,NA	1,NA	-inf,NA	inf,NA	1.15368,NA	0.000192056	0.000371448
3	chr3:169470179:G:A	169470179	NA,A	NA,G	NA,1	NA,-inf	NA,inf	NA,0.531837	0.000191924	0.000365356
3	chr3:169300263:T:C	169300263	NA,C	NA,T	NA,1	NA,-inf	NA,inf	NA,0.570703	0.000191671	0.00036668
3	chr3:169617622:C:T	169617622	NA,T	NA,C	NA,1	NA,inf	NA,inf	NA,0.527005	0.000191561	0.000369218
3	chr3:169548675:G:A	169548675	NA,A	NA,G	NA,1	NA,-inf	NA,inf	NA,0.526189	0.000191406	0.00036696
3	chr3:168959014:C:A	168959014	NA,A	NA,C	NA,1	NA,-inf	NA,inf	NA,0.500736	0.000190883	0.000369055
3	chr3:169411984:T:C	169411984	NA,C	NA,T	NA,1	NA,-inf	NA,inf	NA,0.529116	0.000190821	0.000363346
3	chr3:169282444:G:T	169282444	NA,T	NA,G	NA,1	NA,-inf	NA,inf	NA,0.571642	0.000190722	0.00036509
3	chr3:169518178:G:A	169518178	NA,A	NA,G	NA,1	NA,inf	NA,inf	NA,0.521102	0.00019066	0.000368037
3	chr3:169414930:G:A	169414930	NA,A	NA,G	NA,1	NA,-inf	NA,inf	NA,0.527584	0.000190389	0.000362548
3	chr3:169098891:G:T	169098891	NA,T	NA,G	NA,1	NA,-inf	NA,inf	NA,0.599276	0.000190372	0.000363163
3	chr3:169548581:C:T	169548581	NA,T	NA,C	NA,1	NA,-inf	NA,inf	NA,0.522074	0.000190267	0.000364778
3	chr3:169443868:A:G	169443868	NA,G	NA,A	NA,1	NA,inf	NA,inf	NA,0.515412	0.000189636	0.000365051
3	chr3:169106377:T:C	169106377	C,C	T,T	1,1	inf,-inf	inf,inf	6.05201,0.811934	0.000189225	0.0196814
3	chr3:169058774:G:A	169058774	NA,A	NA,G	NA,1	NA,inf	NA,inf	NA,0.551936	0.000188998	0.000365915
3	chr3:169188100:G:A	169188100	NA,A	NA,G	NA,1	NA,inf	NA,inf	NA,0.531066	0.00018873	0.000364843
3	chr3:168878379:T:TA	168878379	NA,TA	NA,T	NA,1	NA,inf	NA,inf	NA,0.518883	0.000188603	0.000362853
3	chr3:169045916:A:T	169045916	NA,T	NA,A	NA,1	NA,-inf	NA,inf	NA,0.538337	0.000188454	0.000364783
3	chr3:168687058:TA:T	168687058	NA,T	NA,TA	NA,1	NA,-inf	NA,inf	NA,0.539376	0.00018832	0.000364472
3	chr3:169452958:C:A	169452958	NA,A	NA,C	NA,1	NA,inf	NA,inf	NA,0.543783	0.000188281	0.000367381
3	chr3:169415020:G:A	169415020	NA,A	NA,G	NA,1	NA,-inf	NA,inf	NA,0.519403	0.000188168	0.000358381
3	chr3:169044573:GA:G	169044573	NA,G	NA,GA	NA,1	NA,inf	NA,inf	NA,0.579534	0.000188121	0.000363524
3	chr3:169632513:G:A	169632513	NA,A	NA,G	NA,1	NA,-inf	NA,inf	NA,0.530039	0.000187815	0.000363753
3	chr3:169143937:T:G	169143937	NA,G	NA,T	NA,1	NA,-inf	NA,inf	NA,0.61948	0.000187756	0.000360951
3	chr3:168864370:C:T	168864370	NA,T	NA,C	NA,1	NA,inf	NA,inf	NA,0.558462	0.000187497	0.000364357
3	chr3:169418653:T:C	169418653	NA,C	NA,T	NA,1	NA,-inf	NA,inf	NA,0.516616	0.00018742	0.000356977
3	chr3:169376971:A:G	169376971	G,G	A,A	1,1	-inf,-inf	inf,inf	0.65182,1.34397	0.000187113	0.000360816
3	chr3:169321939:G:C	169321939	C,C	G,G	1,1	inf,-inf	inf,inf	1.33002,0.487332	0.000186997	0.000368446
3	chr3:169426431:C:A	169426431	NA,A	NA,C	NA,1	NA,inf	NA,inf	NA,0.521891	0.000186949	0.000357264
3	chr3:169414414:A:G	169414414	NA,G	NA,A	NA,1	NA,inf	NA,inf	NA,0.548146	0.000186924	0.000364359
3	chr3:169419070:C:T	169419070	NA,T	NA,C	NA,1	NA,-inf	NA,inf	NA,0.514427	0.000186838	0.000355886
3	chr3:169140438:T:C	169140438	C,C	T,T	1,1	inf,inf	inf,inf	7.52211,0.217171	0.000186747	0.291732
3	chr3:169532604:T:C	169532604	NA,C	NA,T	NA,1	NA,-inf	NA,inf	NA,0.507218	0.000186356	0.00036156
3	chr3:169404362:T:C	169404362	C,C	T,T	1,1	inf,inf	inf,inf	1.4864,0.0703799	0.000186191	0.000388861
3	chr3:169416826:T:C	169416826	NA,C	NA,T	NA,1	NA,inf	NA,inf	NA,0.54523	0.000186164	0.000362868
3	chr3:169101585:C:T	169101585	T,T	C,C	1,1	inf,-inf	inf,inf	6.11183,0.763991	0.000186134	0.0207423
3	chr3:168951607:G:A	168951607	NA,A	NA,G	NA,1	NA,inf	NA,inf	NA,0.473688	0.000185736	0.00035856
3	chr3:169518298:T:C	169518298	NA,C	NA,T	NA,1	NA,inf	NA,inf	NA,0.502121	0.000185549	0.000358179
3	chr3:169105336:C:T	169105336	T,T	C,C	1,1	inf,-inf	inf,inf	6.08749,0.775516	0.000185425	0.0200485
3	chr3:169478861:C:T	169478861	T,NA	C,NA	1,NA	inf,NA	inf,NA	0.876385,NA	0.000185191	0.000432614
3	chr3:169355577:T:A	169355577	NA,A	NA,T	NA,1	NA,-inf	NA,inf	NA,0.513307	0.000185147	0.00035932
3	chr3:169038102:T:C	169038102	NA,C	NA,T	NA,1	NA,-inf	NA,inf	NA,0.531174	0.000185018	0.00035798
3	chr3:169418492:T:A	169418492	NA,A	NA,T	NA,1	NA,-inf	NA,inf	NA,0.50682	0.000184827	0.000352111
3	chr3:169380196:C:T	169380196	NA,T	NA,C	NA,1	NA,-inf	NA,inf	NA,0.532064	0.000184701	0.0003574
3	chr3:169410058:G:C	169410058	NA,C	NA,G	NA,1	NA,-inf	NA,inf	NA,0.506175	0.00018462	0.000351707
3	chr3:169273350:G:A	169273350	NA,A	NA,G	NA,1	NA,-inf	NA,inf	NA,0.505137	0.00018459	0.000356465
3	chr3:168725378:C:T	168725378	T,T	C,C	1,1	-inf,inf	inf,inf	0.735293,1.33889	0.000184505	0.000351413
3	chr3:169099031:T:C	169099031	NA,C	NA,T	NA,1	NA,-inf	NA,inf	NA,0.575918	0.000184441	0.000351989
3	chr3:168754483:T:G	168754483	G,NA	T,NA	1,NA	-inf,NA	inf,NA	0.623712,NA	0.000184415	0.000357983
3	chr3:169600161:A:G	169600161	G,G	A,A	1,1	-inf,inf	inf,inf	0.0250246,1.53701	0.000184392	0.000356142
3	chr3:169410140:A:T	169410140	NA,T	NA,A	NA,1	NA,-inf	NA,inf	NA,0.504865	0.000184274	0.000351062
3	chr3:169378080:A:G	169378080	NA,G	NA,A	NA,1	NA,-inf	NA,inf	NA,0.529198	0.000183953	0.000355957
3	chr3:168712364:A:ATT	168712364	NA,ATT	NA,A	NA,1	NA,inf	NA,inf	NA,0.526138	0.000183894	0.000356117
3	chr3:169399066:G:A	169399066	NA,A	NA,G	NA,1	NA,-inf	NA,inf	NA,0.539404	0.000183889	0.000353796
3	chr3:169486749:T:C	169486749	NA,C	NA,T	NA,1	NA,inf	NA,inf	NA,0.486877	0.000183872	0.000352492
3	chr3:169273591:G:A	169273591	NA,A	NA,G	NA,1	NA,inf	NA,inf	NA,0.470654	0.000183769	0.000361606
3	chr3:169235926:T:A	169235926	A,A	T,T	1,1	inf,-inf	inf,inf	1.42439,0.360653	0.000183753	0.000349976
3	chr3:169531674:A:G	169531674	NA,G	NA,A	NA,1	NA,-inf	NA,inf	NA,0.493004	0.000183684	0.000351651
3	chr3:169147363:C:T	169147363	T,T	C,C	1,1	inf,inf	inf,inf	6.31389,0.196235	0.000183187	0.0199574
3	chr3:169520105:G:A	169520105	NA,A	NA,G	NA,1	NA,inf	NA,inf	NA,0.557703	0.000183095	0.000364173
3	chr3:169408218:A:T	169408218	NA,T	NA,A	NA,1	NA,-inf	NA,inf	NA,0.507074	0.000183094	0.000355283
3	chr3:168879079:G:A	168879079	NA,A	NA,G	NA,1	NA,inf	NA,inf	NA,0.541236	0.000182985	0.000355526
3	chr3:169543637:T:A	169543637	NA,A	NA,T	NA,1	NA,inf	NA,inf	NA,0.492309	0.000182826	0.000352541
3	chr3:169207350:G:A	169207350	NA,A	NA,G	NA,1	NA,-inf	NA,inf	NA,0.494127	0.000182744	0.000353434
3	chr3:169639066:G:A	169639066	NA,A	NA,G	NA,1	NA,-inf	NA,inf	NA,0.49887	0.000182352	0.000352826
3	chr3:169637901:C:T	169637901	NA,T	NA,C	NA,1	NA,-inf	NA,inf	NA,0.491065	0.000182187	0.000348241
3	chr3:169259077:G:C	169259077	C,C	G,G	1,1	inf,inf	inf,inf	1.66451,0.0580161	0.000182114	0.00034667
3	chr3:169490236:T:C	169490236	NA,C	NA,T	NA,1	NA,-inf	NA,inf	NA,0.507682	0.000182047	0.000352276
3	chr3:169511785:A:C	169511785	NA,C	NA,A	NA,1	NA,inf	NA,inf	NA,0.489515	0.000181973	0.00034942
3	chr3:169299368:C:T	169299368	T,T	C,C	1,1	inf,inf	inf,inf	1.53206,0.0432843	0.000181637	0.000359317
3	chr3:169017572:G:A	169017572	NA,A	NA,G	NA,1	NA,inf	NA,inf	NA,0.50449	0.000181454	0.000350737
3	chr3:169238681:A:T	169238681	T,NA	A,NA	1,NA	inf,NA	inf,NA	0.99874,NA	0.000181351	0.00034939
3	chr3:168871296:A:T	168871296	NA,T	NA,A	NA,1	NA,-inf	NA,inf	NA,0.490867	0.000181262	0.000350649
3	chr3:169410560:C:A	169410560	NA,A	NA,C	NA,1	NA,-inf	NA,inf	NA,0.492402	0.00018107	0.000345045
3	chr3:169239790:G:C	169239790	C,C	G,G	1,1	inf,-inf	inf,inf	1.42267,0.35143	0.000180994	0.000344723
3	chr3:169408804:T:C	169408804	NA,C	NA,T	NA,1	NA,-inf	NA,inf	NA,0.49192	0.000180871	0.000344689
3	chr3:169109464:G:C	169109464	C,C	G,G	1,1	inf,-inf	inf,inf	6.17856,0.700276	0.000180813	0.0216246
3	chr3:169640731:A:C	169640731	NA,C	NA,A	NA,1	NA,-inf	NA,inf	NA,0.494521	0.000180513	0.000348909
3	chr3:169581164:A:C	169581164	C,NA	A,NA	1,NA	inf,NA	inf,NA	0.677942,NA	0.000180496	0.000353888
3	chr3:169413952:A:G	169413952	NA,G	NA,A	NA,1	NA,-inf	NA,inf	NA,0.493534	0.000180293	0.000345615
3	chr3:169543697:G:A	169543697	NA,A	NA,G	NA,1	NA,-inf	NA,inf	NA,0.483783	0.000180095	0.000345328
3	chr3:169010311:C:T	169010311	NA,T	NA,C	NA,1	NA,inf	NA,inf	NA,0.475789	0.000179929	0.000347312
3	chr3:169286030:C:T	169286030	T,T	C,C	1,1	inf,-inf	inf,inf	0.486338,1.2549	0.000179901	0.000351508
3	chr3:168862837:A:G	168862837	NA,G	NA,A	NA,1	NA,inf	NA,inf	NA,0.494935	0.000179778	0.000348102
3	chr3:168890970:A:C	168890970	NA,C	NA,A	NA,1	NA,inf	NA,inf	NA,0.497128	0.000179673	0.000348038
3	chr3:169545718:T:C	169545718	C,C	T,T	1,1	inf,inf	inf,inf	0.436582,1.24133	0.000179664	0.000339187
3	chr3:169042670:G:A	169042670	NA,A	NA,G	NA,1	NA,-inf	NA,inf	NA,0.512225	0.000179664	0.000347641
3	chr3:168780700:T:C	168780700	NA,C	NA,T	NA,1	NA,inf	NA,inf	NA,0.487536	0.000179372	0.00034639
3	chr3:168739952:T:C	168739952	NA,C	NA,T	NA,1	NA,-inf	NA,inf	NA,0.495285	0.000179156	0.000345539
3	chr3:169022693:T:C	169022693	NA,C	NA,T	NA,1	NA,inf	NA,inf	NA,0.447198	0.000179106	0.000345527
3	chr3:169028858:G:A	169028858	NA,A	NA,G	NA,1	NA,inf	NA,inf	NA,0.482748	0.000178978	0.000344171
3	chr3:168967632:C:T	168967632	T,NA	C,NA	1,NA	-inf,NA	inf,NA	1.02701,NA	0.000178975	0.000336646
3	chr3:169097586:G:T	169097586	T,T	G,G	1,1	inf,-inf	inf,inf	6.05769,0.766703	0.0001789	0.0185437
3	chr3:168930866:G:A	168930866	NA,A	NA,G	NA,1	NA,-inf	NA,inf	NA,0.489158	0.000178768	0.000344577
3	chr3:168697377:G:A	168697377	NA,A	NA,G	NA,1	NA,-inf	NA,inf	NA,0.501182	0.000178588	0.000345666
3	chr3:169225795:A:G	169225795	G,G	A,A	1,1	-inf,-inf	inf,inf	0.296012,1.3086	0.000178447	0.000341417
3	chr3:169364089:C:T	169364089	NA,T	NA,C	NA,1	NA,-inf	NA,inf	NA,0.482346	0.000178343	0.000341287
3	chr3:169178760:G:A	169178760	NA,A	NA,G	NA,1	NA,-inf	NA,inf	NA,0.470626	0.000178166	0.000344801
3	chr3:168899258:A:G	168899258	NA,G	NA,A	NA,1	NA,inf	NA,inf	NA,0.48839	0.000177517	0.000343851
3	chr3:168948824:C:T	168948824	NA,T	NA,C	NA,1	NA,-inf	NA,inf	NA,0.448797	0.000177364	0.000342918
3	chr3:169294004:T:A	169294004	NA,A	NA,T	NA,1	NA,inf	NA,inf	NA,0.46511	0.00017731	0.00034172
3	chr3:169438271:T:C	169438271	C,NA	T,NA	1,NA	inf,NA	inf,NA	0.558102,NA	0.000177075	0.000361743
3	chr3:169274068:C:T	169274068	NA,T	NA,C	NA,1	NA,inf	NA,inf	NA,0.495396	0.000177047	0.000341124
3	chr3:169419927:C:G	169419927	NA,G	NA,C	NA,1	NA,-inf	NA,inf	NA,0.481594	0.000176734	0.000342886
3	chr3:168679635:A:T	168679635	NA,T	NA,A	NA,1	NA,inf	NA,inf	NA,0.496131	0.000176572	0.0003419
3	chr3:168649051:A:G	168649051	G,NA	A,NA	1,NA	inf,NA	inf,NA	0.439933,NA	0.000176528	0.000339056
3	chr3:169216908:GT:G	169216908	G,G	GT,GT	1,1	inf,inf	inf,inf	2.79576,0.8703	0.00017644	0.000360923
3	chr3:169006470:C:T	169006470	NA,T	NA,C	NA,1	NA,-inf	NA,inf	NA,0.492949	0.000176393	0.000341251
3	chr3:168777199:T:A	168777199	NA,A	NA,T	NA,1	NA,-inf	NA,inf	NA,0.473797	0.000176291	0.000340384
3	chr3:169523979:C:A	169523979	NA,A	NA,C	NA,1	NA,inf	NA,inf	NA,0.464586	0.000176268	0.000339703
3	chr3:169256427:T:C	169256427	C,C	T,T	1,1	-inf,-inf	inf,inf	2.78179,0.487822	0.000175965	0.000347173
3	chr3:169255019:C:T	169255019	NA,T	NA,C	NA,1	NA,-inf	NA,inf	NA,0.498544	0.000175735	0.000338847
3	chr3:169461154:C:T	169461154	T,T	C,C	1,1	inf,inf	inf,inf	1.47539,0.0517556	0.000175689	0.000353397
3	chr3:169248230:T:G	169248230	G,NA	T,NA	1,NA	inf,NA	inf,NA	0.976025,NA	0.000175631	0.000338436
3	chr3:169538247:C:T	169538247	T,T	C,C	1,1	inf,inf	inf,inf	0.405464,1.24637	0.00017541	0.000332229
3	chr3:168709082:G:A	168709082	NA,A	NA,G	NA,1	NA,-inf	NA,inf	NA,0.484207	0.000175103	0.000337706
3	chr3:168986043:T:C	168986043	NA,C	NA,T	NA,1	NA,-inf	NA,inf	NA,0.482771	0.000175018	0.000336839
3	chr3:169479002:T:G	169479002	G,NA	T,NA	1,NA	inf,NA	inf,NA	0.838267,NA	0.000174792	0.000405471
3	chr3:169290504:A:G	169290504	G,G	A,A	1,1	inf,-inf	inf,inf	1.38377,0.363683	0.000174722	0.000345927
3	chr3:168868029:A:G	168868029	NA,G	NA,A	NA,1	NA,inf	NA,inf	NA,0.504787	0.000174258	0.000338444
3	chr3:169583758:G:A	169583758	NA,A	NA,G	NA,1	NA,inf	NA,inf	NA,0.457193	0.000173736	0.000334958
3	chr3:169641564:A:G	169641564	G,G	A,A	1,1	-inf,-inf	inf,inf	1.00111,0.751169	0.000173611	0.000339243
3	chr3:169424315:C:T	169424315	NA,T	NA,C	NA,1	NA,-inf	NA,inf	NA,0.461821	0.000173565	0.000331014
3	chr3:168959574:T:C	168959574	C,C	T,T	1,1	-inf,-inf	inf,inf	3.04865,1.18678	0.000173313	0.000410941
3	chr3:168938940:G:T	168938940	NA,T	NA,G	NA,1	NA,inf	NA,inf	NA,0.467017	0.0001729	0.000335507
3	chr3:169423318:A:G	169423318	NA,G	NA,A	NA,1	NA,-inf	NA,inf	NA,0.45902	0.000172898	0.000329763
3	chr3:168681248:G:A	168681248	NA,A	NA,G	NA,1	NA,inf	NA,inf	NA,0.47617	0.000172418	0.00033414
3	chr3:169495700:C:T	169495700	NA,T	NA,C	NA,1	NA,inf	NA,inf	NA,0.451689	0.000172277	0.00033179
3	chr3:169209737:T:C	169209737	NA,C	NA,T	NA,1	NA,-inf	NA,inf	NA,0.462133	0.000172102	0.000332984
3	chr3:169616799:G:A	169616799	A,NA	G,NA	1,NA	inf,NA	inf,NA	0.752294,NA	0.000172054	0.000330304
3	chr3:169108123:T:C	169108123	C,C	T,T	1,1	inf,-inf	inf,inf	6.04225,0.744265	0.000171443	0.0174071
3	chr3:169383541:C:A	169383541	NA,A	NA,C	NA,1	NA,inf	NA,inf	NA,0.486057	0.000171324	0.000333554
3	chr3:168950567:T:C	168950567	NA,C	NA,T	NA,1	NA,inf	NA,inf	NA,0.456586	0.000171123	0.000331886
3	chr3:169592819:A:G	169592819	NA,G	NA,A	NA,1	NA,inf	NA,inf	NA,0.454964	0.000171115	0.000329506
3	chr3:169571975:C:A	169571975	NA,A	NA,C	NA,1	NA,-inf	NA,inf	NA,0.441386	0.000170825	0.000327262
3	chr3:169305360:T:A	169305360	NA,A	NA,T	NA,1	NA,-inf	NA,inf	NA,0.483908	0.000170761	0.000327184
3	chr3:169604205:T:C	169604205	NA,C	NA,T	NA,1	NA,inf	NA,inf	NA,0.455944	0.000170514	0.00032761
3	chr3:169322752:C:T	169322752	NA,T	NA,C	NA,1	NA,inf	NA,inf	NA,0.487034	0.000170298	0.000328103
3	chr3:169401895:A:G	169401895	NA,G	NA,A	NA,1	NA,inf	NA,inf	NA,0.481153	0.000170286	0.000331668
3	chr3:169246468:A:C	169246468	C,NA	A,NA	1,NA	inf,NA	inf,NA	0.954062,NA	0.000170264	0.000328096
3	chr3:168995819:G:A	168995819	A,NA	G,NA	1,NA	-inf,NA	inf,NA	0.992492,NA	0.000170261	0.000320572
3	chr3:169217503:G:A	169217503	NA,A	NA,G	NA,1	NA,inf	NA,inf	NA,0.446766	0.000169823	0.000331125
3	chr3:169477044:G:A	169477044	A,A	G,G	1,1	inf,-inf	inf,inf	1.63393,0.183434	0.000169809	0.00046553
3	chr3:169287725:G:A	169287725	NA,A	NA,G	NA,1	NA,inf	NA,inf	NA,0.484456	0.000169677	0.000327834
3	chr3:169598245:G:A	169598245	NA,A	NA,G	NA,1	NA,-inf	NA,inf	NA,0.448547	0.000169651	0.000328287
3	chr3:169287232:A:G	169287232	NA,G	NA,A	NA,1	NA,-inf	NA,inf	NA,0.441367	0.000169569	0.00032842
3	chr3:169235594:A:T	169235594	T,NA	A,NA	1,NA	inf,NA	inf,NA	0.95129,NA	0.000169531	0.000326502
3	chr3:169491319:G:T	169491319	NA,T	NA,G	NA,1	NA,inf	NA,inf	NA,0.511174	0.000169527	0.000340867
3	chr3:169520051:G:T	169520051	NA,T	NA,G	NA,1	NA,inf	NA,inf	NA,0.435875	0.000169433	0.00032657
3	chr3:169035162:G:A	169035162	A,NA	G,NA	1,NA	inf,NA	inf,NA	1.05572,NA	0.000169428	0.000325477
3	chr3:169264898:C:T	169264898	NA,T	NA,C	NA,1	NA,-inf	NA,inf	NA,0.473674	0.00016941	0.000326532
3	chr3:169525321:T:A	169525321	NA,A	NA,T	NA,1	NA,inf	NA,inf	NA,0.435398	0.000169323	0.000326359
3	chr3:169489228:G:A	169489228	NA,A	NA,G	NA,1	NA,inf	NA,inf	NA,0.510095	0.000169302	0.000340389
3	chr3:169384583:C:T	169384583	NA,T	NA,C	NA,1	NA,inf	NA,inf	NA,0.476218	0.000169227	0.000329529
3	chr3:169252738:A:G	169252738	G,G	A,A	1,1	inf,-inf	inf,inf	1.52936,0.140538	0.000169213	0.000323825
3	chr3:169311181:C:A	169311181	NA,A	NA,C	NA,1	NA,inf	NA,inf	NA,0.426485	0.00016921	0.000326766
3	chr3:169482576:C:T	169482576	NA,T	NA,C	NA,1	NA,inf	NA,inf	NA,0.508788	0.000169056	0.000340421
3	chr3:169397212:A:G	169397212	NA,G	NA,A	NA,1	NA,inf	NA,inf	NA,0.475295	0.000169021	0.000329126
3	chr3:168793278:C:T	168793278	NA,T	NA,C	NA,1	NA,-inf	NA,inf	NA,0.460441	0.000168985	0.000326942
3	chr3:169376690:A:C	169376690	NA,C	NA,A	NA,1	NA,inf	NA,inf	NA,0.474809	0.000168914	0.000328915
3	chr3:169172200:G:A	169172200	NA,A	NA,G	NA,1	NA,-inf	NA,inf	NA,0.496521	0.000168795	0.000325334
3	chr3:168948510:A:G	168948510	NA,G	NA,A	NA,1	NA,inf	NA,inf	NA,0.445145	0.00016851	0.000326798
3	chr3:168747422:T:G	168747422	NA,G	NA,T	NA,1	NA,-inf	NA,inf	NA,0.457116	0.000168342	0.000325721
3	chr3:169478082:C:G	169478082	G,NA	C,NA	1,NA	inf,NA	inf,NA	0.812388,NA	0.000168308	0.000388842
3	chr3:168833505:C:T	168833505	NA,T	NA,C	NA,1	NA,inf	NA,inf	NA,0.440163	0.000168174	0.000324807
3	chr3:169374793:G:A	169374793	NA,A	NA,G	NA,1	NA,-inf	NA,inf	NA,0.44928	0.000167979	0.000323896
3	chr3:169404939:A:G	169404939	NA,G	NA,A	NA,1	NA,inf	NA,inf	NA,0.470055	0.000167869	0.000326879
3	chr3:169097311:T:C	169097311	C,C	T,T	1,1	inf,-inf	inf,inf	5.99531,0.754157	0.000167569	0.0159852
3	chr3:169162778:C:T	169162778	NA,T	NA,C	NA,1	NA,-inf	NA,inf	NA,0.433581	0.000167538	0.000322683
3	chr3:168774806:C:T	168774806	NA,T	NA,C	NA,1	NA,-inf	NA,inf	NA,0.455642	0.000167515	0.000323992
3	chr3:169182182:T:C	169182182	NA,C	NA,T	NA,1	NA,inf	NA,inf	NA,0.408971	0.000167414	0.000323337
3	chr3:168925412:T:C	168925412	NA,C	NA,T	NA,1	NA,inf	NA,inf	NA,0.472797	0.000167204	0.000322965
3	chr3:169381750:C:T	169381750	T,NA	C,NA	1,NA	inf,NA	inf,NA	0.705629,NA	0.000167081	0.000340177
3	chr3:168761943:T:C	168761943	NA,C	NA,T	NA,1	NA,inf	NA,inf	NA,0.433947	0.00016669	0.000321933
3	chr3:169188547:C:A	169188547	NA,A	NA,C	NA,1	NA,inf	NA,inf	NA,0.405184	0.000166548	0.000321667
3	chr3:169014678:T:A	169014678	NA,A	NA,T	NA,1	NA,-inf	NA,inf	NA,0.449967	0.000166523	0.000322123
3	chr3:168733502:T:C	168733502	NA,C	NA,T	NA,1	NA,inf	NA,inf	NA,0.433109	0.000166503	0.000321574
3	chr3:169544619:C:G	169544619	NA,G	NA,C	NA,1	NA,inf	NA,inf	NA,0.429038	0.000166237	0.000322592
3	chr3:169374162:T:C	169374162	NA,C	NA,T	NA,1	NA,inf	NA,inf	NA,0.46207	0.000166115	0.000323421
3	chr3:169093892:G:A	169093892	A,A	G,G	1,1	-inf,inf	inf,inf	4.29826,1.13606	0.000166032	0.001169
3	chr3:169246450:A:G	169246450	G,G	A,A	1,1	inf,-inf	inf,inf	1.34433,0.393927	0.000165847	0.000316056
3	chr3:169573681:T:A	169573681	NA,A	NA,T	NA,1	NA,-inf	NA,inf	NA,0.417176	0.00016531	0.000316821
3	chr3:168706130:C:A	168706130	A,NA	C,NA	1,NA	inf,NA	inf,NA	0.609436,NA	0.000165293	0.000318165
3	chr3:168715794:A:G	168715794	G,NA	A,NA	1,NA	inf,NA	inf,NA	0.753203,NA	0.000165249	0.000320759
3	chr3:168762999:T:A	168762999	NA,A	NA,T	NA,1	NA,-inf	NA,inf	NA,0.442911	0.00016518	0.000319566
3	chr3:169124593:G:GT	169124593	GT,NA	G,NA	1,NA	inf,NA	inf,NA	0.949405,NA	0.000165157	0.000318754
3	chr3:169573695:A:G	169573695	NA,G	NA,A	NA,1	NA,-inf	NA,inf	NA,0.41591	0.000165029	0.000316289
3	chr3:168851168:C:A	168851168	NA,A	NA,C	NA,1	NA,inf	NA,inf	NA,0.425826	0.00016478	0.000318232
3	chr3:169072449:G:A	169072449	NA,A	NA,G	NA,1	NA,inf	NA,inf	NA,0.406885	0.000164566	0.000319644
3	chr3:169052672:T:C	169052672	NA,C	NA,T	NA,1	NA,-inf	NA,inf	NA,0.445875	0.000164451	0.000318131
3	chr3:169032018:A:T	169032018	T,NA	A,NA	1,NA	inf,NA	inf,NA	0.576715,NA	0.000164306	0.000319867
3	chr3:169269528:T:C	169269528	NA,C	NA,T	NA,1	NA,inf	NA,inf	NA,0.457297	0.000164137	0.00032201
3	chr3:169239750:T:A	169239750	A,NA	T,NA	1,NA	inf,NA	inf,NA	0.927942,NA	0.000164072	0.000316011
3	chr3:169092947:G:A	169092947	NA,A	NA,G	NA,1	NA,inf	NA,inf	NA,0.433282	0.000164043	0.000316892
3	chr3:169316191:T:C	169316191	NA,C	NA,T	NA,1	NA,inf	NA,inf	NA,0.40027	0.000163915	0.00031598
3	chr3:169360047:C:T	169360047	NA,T	NA,C	NA,1	NA,inf	NA,inf	NA,0.459614	0.000163841	0.000315364
3	chr3:169464566:A:G	169464566	NA,G	NA,A	NA,1	NA,-inf	NA,inf	NA,0.39583	0.000163382	0.000310808
3	chr3:169148751:A:G	169148751	G,G	A,A	1,1	-inf,inf	inf,inf	4.31008,0.161437	0.000163316	0.000487318
3	chr3:169238461:CA:C	169238461	C,C	CA,CA	1,1	inf,-inf	inf,inf	1.35798,0.362429	0.000163315	0.000311199
3	chr3:169480631:C:T	169480631	NA,T	NA,C	NA,1	NA,inf	NA,inf	NA,0.480814	0.000163169	0.000327426
3	chr3:169258984:A:T	169258984	NA,T	NA,A	NA,1	NA,-inf	NA,inf	NA,0.412102	0.000163016	0.000312825
3	chr3:169359044:G:A	169359044	NA,A	NA,G	NA,1	NA,inf	NA,inf	NA,0.455258	0.000162935	0.000313631
3	chr3:169061579:A:C	169061579	C,C	A,A	1,1	-inf,inf	inf,inf	1.56852,1.41795	0.000162877	0.000315568
3	chr3:169321413:G:A	169321413	NA,A	NA,G	NA,1	NA,-inf	NA,inf	NA,0.410061	0.000162669	0.000315474
3	chr3:168763625:T:C	168763625	NA,C	NA,T	NA,1	NA,-inf	NA,inf	NA,0.430547	0.000162589	0.000314546
3	chr3:168928686:A:G	168928686	NA,G	NA,A	NA,1	NA,inf	NA,inf	NA,0.420368	0.000162478	0.000315112
3	chr3:169105064:G:A	169105064	A,NA	G,NA	1,NA	inf,NA	inf,NA	0.936497,NA	0.000162227	0.000313111
3	chr3:168693298:GTTTCGTTTCAGTTGGGACA:G	168693298	NA,G	NA,GTTTCGTTTCAGTTGGGACA	NA,1	NA,-inf	NA,inf	NA,0.436856	0.000162105	0.000313881
3	chr3:168927953:C:T	168927953	NA,T	NA,C	NA,1	NA,inf	NA,inf	NA,0.41541	0.000162066	0.000314252
3	chr3:169586153:A:G	169586153	G,NA	A,NA	1,NA	inf,NA	inf,NA	0.630496,NA	0.000162012	0.000316873
3	chr3:169291733:G:A	169291733	A,NA	G,NA	1,NA	-inf,NA	inf,NA	0.620518,NA	0.000161683	0.000311066
3	chr3:169383976:C:A	169383976	NA,A	NA,C	NA,1	NA,-inf	NA,inf	NA,0.418838	0.000161403	0.000311263
3	chr3:169571999:TTAAAC:T	169571999	T,NA	TTAAAC,NA	1,NA	-inf,NA	inf,NA	0.56479,NA	0.00016134	0.000314112
3	chr3:168824945:G:A	168824945	NA,A	NA,G	NA,1	NA,-inf	NA,inf	NA,0.432224	0.000161339	0.000312026
3	chr3:169518176:G:A	169518176	NA,A	NA,G	NA,1	NA,inf	NA,inf	NA,0.400227	0.000161306	0.000311164
3	chr3:169389855:G:A	169389855	NA,A	NA,G	NA,1	NA,-inf	NA,inf	NA,0.41743	0.000161099	0.000310672
3	chr3:169003558:C:G	169003558	NA,G	NA,C	NA,1	NA,inf	NA,inf	NA,0.371426	0.00016107	0.000310792
3	chr3:169484741:A:G	169484741	NA,G	NA,A	NA,1	NA,-inf	NA,inf	NA,0.413101	0.000160902	0.000312191
3	chr3:168936400:T:C	168936400	NA,C	NA,T	NA,1	NA,inf	NA,inf	NA,0.408674	0.000160875	0.00030996
3	chr3:169324788:G:A	169324788	NA,A	NA,G	NA,1	NA,inf	NA,inf	NA,0.438886	0.000160652	0.000310128
3	chr3:169304677:C:T	169304677	NA,T	NA,C	NA,1	NA,inf	NA,inf	NA,0.410528	0.000160473	0.000313302
3	chr3:169457630:A:C	169457630	NA,C	NA,A	NA,1	NA,-inf	NA,inf	NA,0.409654	0.000160232	0.000310921
3	chr3:169423770:C:T	169423770	NA,T	NA,C	NA,1	NA,-inf	NA,inf	NA,0.408312	0.000159727	0.000310796
3	chr3:169487822:GAAGT:G	169487822	NA,G	NA,GAAGT	NA,1	NA,inf	NA,inf	NA,0.387238	0.000159521	0.000306485
3	chr3:169093837:C:A	169093837	NA,A	NA,C	NA,1	NA,inf	NA,inf	NA,0.383888	0.000159265	0.000309464
3	chr3:169223519:G:A	169223519	A,NA	G,NA	1,NA	inf,NA	inf,NA	0.906555,NA	0.000159202	0.000306655
3	chr3:168902384:C:A	168902384	NA,A	NA,C	NA,1	NA,inf	NA,inf	NA,0.406469	0.000159149	0.000306911
3	chr3:169323164:T:A	169323164	NA,A	NA,T	NA,1	NA,inf	NA,inf	NA,0.435129	0.000159125	0.000306855
3	chr3:169220835:C:T	169220835	T,NA	C,NA	1,NA	inf,NA	inf,NA	0.905941,NA	0.000159104	0.000306466
3	chr3:169121476:G:A	169121476	A,A	G,G	1,1	inf,-inf	inf,inf	5.36837,1.03193	0.000159049	0.00702178
3	chr3:168930269:G:C	168930269	C,NA	G,NA	1,NA	inf,NA	inf,NA	1.08675,NA	0.000159045	0.000311412
3	chr3:169093438:T:C	169093438	C,C	T,T	1,1	-inf,inf	inf,inf	4.20243,1.14248	0.000158894	0.00101071
3	chr3:168944968:G:A	168944968	NA,A	NA,G	NA,1	NA,-inf	NA,inf	NA,0.371779	0.000158862	0.000306996
3	chr3:168994756:A:G	168994756	G,NA	A,NA	1,NA	-inf,NA	inf,NA	0.93988,NA	0.000158767	0.000299305
3	chr3:168995824:A:G	168995824	NA,G	NA,A	NA,1	NA,-inf	NA,inf	NA,0.435676	0.000158702	0.000307224
3	chr3:168892807:A:G	168892807	NA,G	NA,A	NA,1	NA,inf	NA,inf	NA,0.404776	0.000158679	0.000306017
3	chr3:169354443:T:G	169354443	G,G	T,T	1,1	-inf,-inf	inf,inf	0.0136712,1.51782	0.000158656	0.000294407
3	chr3:169482456:C:T	169482456	T,NA	C,NA	1,NA	inf,NA	inf,NA	0.772951,NA	0.000158354	0.000363992
3	chr3:168996622:T:C	168996622	NA,C	NA,T	NA,1	NA,-inf	NA,inf	NA,0.420582	0.000158326	0.000305397
3	chr3:168906851:G:A	168906851	NA,A	NA,G	NA,1	NA,inf	NA,inf	NA,0.402292	0.000158259	0.000305205
3	chr3:169589092:T:C	169589092	NA,C	NA,T	NA,1	NA,inf	NA,inf	NA,0.386227	0.00015812	0.000304968
3	chr3:169475079:A:ACAG	169475079	NA,ACAG	NA,A	NA,1	NA,-inf	NA,inf	NA,0.41079	0.000158105	0.000302273
3	chr3:169547992:T:A	169547992	A,A	T,T	1,1	inf,inf	inf,inf	0.449172,1.1579	0.000157926	0.000298405
3	chr3:168907454:GAAGA:G	168907454	NA,G	NA,GAAGA	NA,1	NA,inf	NA,inf	NA,0.400406	0.000157879	0.000304475
3	chr3:168788591:T:C	168788591	NA,C	NA,T	NA,1	NA,-inf	NA,inf	NA,0.395153	0.000157692	0.00030337
3	chr3:168755009:A:G	168755009	NA,G	NA,A	NA,1	NA,-inf	NA,inf	NA,0.406327	0.000157594	0.000304872
3	chr3:169256835:A:G	169256835	NA,G	NA,A	NA,1	NA,-inf	NA,inf	NA,0.396139	0.000157546	0.000305238
3	chr3:169518183:C:T	169518183	NA,T	NA,C	NA,1	NA,inf	NA,inf	NA,0.41521	0.000157528	0.000309931
3	chr3:168939650:A:G	168939650	NA,G	NA,A	NA,1	NA,inf	NA,inf	NA,0.39215	0.000157487	0.000303464
3	chr3:168746592:T:C	168746592	NA,C	NA,T	NA,1	NA,-inf	NA,inf	NA,0.398325	0.000157344	0.000303119
3	chr3:169236366:G:A	169236366	A,NA	G,NA	1,NA	inf,NA	inf,NA	0.89664,NA	0.00015731	0.00030302
3	chr3:169496890:A:G	169496890	NA,G	NA,A	NA,1	NA,inf	NA,inf	NA,0.374527	0.000157086	0.000301224
3	chr3:169113281:C:T	169113281	T,T	C,C	1,1	inf,-inf	inf,inf	5.93831,0.739946	0.000157012	0.0138716
3	chr3:169545275:G:A	169545275	NA,A	NA,G	NA,1	NA,inf	NA,inf	NA,0.372175	0.000156717	0.000302466
3	chr3:169175345:G:A	169175345	NA,A	NA,G	NA,1	NA,-inf	NA,inf	NA,0.389239	0.000156269	0.00030234
3	chr3:169185632:C:T	169185632	NA,T	NA,C	NA,1	NA,inf	NA,inf	NA,0.429424	0.000156201	0.000301972
3	chr3:169117993:T:G	169117993	NA,G	NA,T	NA,1	NA,-inf	NA,inf	NA,0.399564	0.000156193	0.000300059
3	chr3:169485759:G:C	169485759	C,NA	G,NA	1,NA	inf,NA	inf,NA	0.762702,NA	0.000156179	0.000358295
3	chr3:168887611:A:G	168887611	G,G	A,A	1,1	inf,inf	inf,inf	1.11797,0.396867	0.000156028	0.000316096
3	chr3:169145437:A:G	169145437	NA,G	NA,A	NA,1	NA,-inf	NA,inf	NA,0.339505	0.000156017	0.000301515
3	chr3:169460172:C:A	169460172	NA,A	NA,C	NA,1	NA,-inf	NA,inf	NA,0.36117	0.000156014	0.000297128
3	chr3:168907112:T:C	168907112	NA,C	NA,T	NA,1	NA,inf	NA,inf	NA,0.391072	0.000156004	0.000300862
3	chr3:169369109:G:A	169369109	NA,A	NA,G	NA,1	NA,inf	NA,inf	NA,0.410029	0.000155761	0.000302414
3	chr3:169216549:A:G	169216549	NA,G	NA,A	NA,1	NA,inf	NA,inf	NA,0.410913	0.000155758	0.000301145
3	chr3:168732016:A:C	168732016	NA,C	NA,A	NA,1	NA,-inf	NA,inf	NA,0.396627	0.000155733	0.000301283
3	chr3:168893642:A:G	168893642	NA,G	NA,A	NA,1	NA,inf	NA,inf	NA,0.389308	0.000155638	0.00030017
3	chr3:169579800:C:T	169579800	T,T	C,C	1,1	inf,inf	inf,inf	0.669227,0.819771	0.000155455	0.00030519
3	chr3:169245317:AG:A	169245317	A,NA	AG,NA	1,NA	inf,NA	inf,NA	0.888185,NA	0.000155407	0.000299375
3	chr3:169552302:TTTTC:T	169552302	T,T	TTTTC,TTTTC	1,1	inf,inf	inf,inf	0.410858,1.18105	0.00015519	0.000293237
3	chr3:169142802:T:C	169142802	NA,C	NA,T	NA,1	NA,-inf	NA,inf	NA,0.392856	0.00015512	0.000300126
3	chr3:169044128:T:C	169044128	C,C	T,T	1,1	inf,-inf	inf,inf	1.02326,1.025	0.000154895	0.000301147
3	chr3:169445118:G:C	169445118	NA,C	NA,G	NA,1	NA,inf	NA,inf	NA,0.396847	0.00015473	0.00030132
3	chr3:168643072:C:A	168643072	NA,A	NA,C	NA,1	NA,inf	NA,inf	NA,0.394565	0.000154704	0.000299371
3	chr3:168811107:C:T	168811107	NA,T	NA,C	NA,1	NA,-inf	NA,inf	NA,0.364665	0.000154654	0.00029764
3	chr3:168957929:A:T	168957929	NA,T	NA,A	NA,1	NA,-inf	NA,inf	NA,0.346802	0.000154639	0.000298973
3	chr3:169527081:G:A	169527081	NA,A	NA,G	NA,1	NA,-inf	NA,inf	NA,0.398522	0.000154566	0.00029929
3	chr3:169223990:AAGAGTGCTTC:A	169223990	A,NA	AAGAGTGCTTC,NA	1,NA	inf,NA	inf,NA	0.884057,NA	0.000154457	0.000297536
3	chr3:169285265:C:T	169285265	NA,T	NA,C	NA,1	NA,-inf	NA,inf	NA,0.365183	0.00015442	0.000299476
3	chr3:169154168:G:C	169154168	C,NA	G,NA	1,NA	inf,NA	inf,NA	0.875753,NA	0.0001544	0.000297071
3	chr3:169153958:A:G	169153958	G,NA	A,NA	1,NA	inf,NA	inf,NA	0.875729,NA	0.00015439	0.000297051
3	chr3:169484290:AAAG:A	169484290	A,NA	AAAG,NA	1,NA	inf,NA	inf,NA	0.755087,NA	0.000154369	0.000353735
3	chr3:169144578:A:G	169144578	G,G	A,A	1,1	-inf,inf	inf,inf	2.00789,1.3306	0.000154015	0.000304686
3	chr3:169611282:T:G	169611282	NA,G	NA,T	NA,1	NA,inf	NA,inf	NA,0.378046	0.00015388	0.000296908
3	chr3:169139896:T:C	169139896	NA,C	NA,T	NA,1	NA,-inf	NA,inf	NA,0.385353	0.000153688	0.000297349
3	chr3:169141641:T:A	169141641	NA,A	NA,T	NA,1	NA,-inf	NA,inf	NA,0.384509	0.000153528	0.00029704
3	chr3:169466079:TGA:T	169466079	NA,T	NA,TGA	NA,1	NA,-inf	NA,inf	NA,0.348082	0.000153483	0.000292397
3	chr3:169545540:T:C	169545540	C,C	T,T	1,1	inf,inf	inf,inf	0.438705,1.1508	0.000153465	0.000290015
3	chr3:168677965:T:C	168677965	NA,C	NA,T	NA,1	NA,inf	NA,inf	NA,0.38475	0.000153246	0.000296864
3	chr3:168994775:A:G	168994775	NA,G	NA,A	NA,1	NA,-inf	NA,inf	NA,0.407924	0.000153091	0.000295636
3	chr3:169290910:A:G	169290910	G,G	A,A	1,1	-inf,-inf	inf,inf	0.540453,1.19292	0.00015307	0.000280232
3	chr3:168906282:A:G	168906282	NA,G	NA,A	NA,1	NA,inf	NA,inf	NA,0.373202	0.000152999	0.00029508
3	chr3:169448343:A:G	169448343	G,NA	A,NA	1,NA	inf,NA	inf,NA	0.644975,NA	0.000152883	0.000310533
3	chr3:168757907:C:T	168757907	NA,T	NA,C	NA,1	NA,inf	NA,inf	NA,0.367152	0.000152868	0.000295235
3	chr3:169188515:C:T	169188515	NA,T	NA,C	NA,1	NA,inf	NA,inf	NA,0.339893	0.000152848	0.000295246
3	chr3:168919382:T:G	168919382	NA,G	NA,T	NA,1	NA,inf	NA,inf	NA,0.368347	0.000152694	0.000295991
3	chr3:168896261:G:C	168896261	NA,C	NA,G	NA,1	NA,inf	NA,inf	NA,0.367844	0.000152692	0.000296
3	chr3:168958665:A:G	168958665	NA,G	NA,A	NA,1	NA,-inf	NA,inf	NA,0.336054	0.000152513	0.000294855
3	chr3:169429809:G:C	169429809	NA,C	NA,G	NA,1	NA,inf	NA,inf	NA,0.361946	0.000152466	0.00029571
3	chr3:169056708:A:G	169056708	NA,G	NA,A	NA,1	NA,-inf	NA,inf	NA,0.384823	0.000152442	0.000294884
3	chr3:169142242:C:T	169142242	NA,T	NA,C	NA,1	NA,-inf	NA,inf	NA,0.39037	0.000152371	0.00029511
3	chr3:168840872:C:T	168840872	NA,T	NA,C	NA,1	NA,-inf	NA,inf	NA,0.387202	0.000152352	0.000294598
3	chr3:168819592:C:T	168819592	T,T	C,C	1,1	inf,-inf	inf,inf	0.397117,1.3417	0.000152329	0.00029499
3	chr3:168843382:A:G	168843382	NA,G	NA,A	NA,1	NA,-inf	NA,inf	NA,0.370102	0.000152327	0.000293605
3	chr3:168691467:A:T	168691467	NA,T	NA,A	NA,1	NA,-inf	NA,inf	NA,0.386455	0.000152315	0.000294878
3	chr3:168959984:A:G	168959984	NA,G	NA,A	NA,1	NA,inf	NA,inf	NA,0.314629	0.000152122	0.000293934
3	chr3:168965801:A:G	168965801	NA,G	NA,A	NA,1	NA,-inf	NA,inf	NA,0.365742	0.000152079	0.000293694
3	chr3:168846513:T:C	168846513	NA,C	NA,T	NA,1	NA,-inf	NA,inf	NA,0.385277	0.000151999	0.000293913
3	chr3:169186479:A:G	169186479	NA,G	NA,A	NA,1	NA,-inf	NA,inf	NA,0.39885	0.000151734	0.000293578
3	chr3:168799022:T:G	168799022	NA,G	NA,T	NA,1	NA,-inf	NA,inf	NA,0.364339	0.000151705	0.000291934
3	chr3:169257692:T:C	169257692	NA,C	NA,T	NA,1	NA,-inf	NA,inf	NA,0.3651	0.000151614	0.000291984
3	chr3:168976882:T:A	168976882	A,A	T,T	1,1	-inf,inf	inf,inf	1.55362,1.38559	0.000151533	0.000293739
3	chr3:169384915:C:T	169384915	NA,T	NA,C	NA,1	NA,-inf	NA,inf	NA,0.367342	0.000151511	0.000292356
3	chr3:168912728:C:T	168912728	NA,T	NA,C	NA,1	NA,inf	NA,inf	NA,0.362141	0.000151502	0.00029366
3	chr3:169599348:T:C	169599348	NA,C	NA,T	NA,1	NA,-inf	NA,inf	NA,0.359277	0.000151488	0.000293536
3	chr3:168891981:G:A	168891981	NA,A	NA,G	NA,1	NA,inf	NA,inf	NA,0.366232	0.000151425	0.000293047
3	chr3:169203068:C:T	169203068	NA,T	NA,C	NA,1	NA,inf	NA,inf	NA,0.388082	0.000151348	0.000292636
3	chr3:169203067:G:T	169203067	NA,T	NA,G	NA,1	NA,inf	NA,inf	NA,0.388082	0.000151348	0.000292636
3	chr3:168826846:C:A	168826846	NA,A	NA,C	NA,1	NA,inf	NA,inf	NA,0.358434	0.000151342	0.000292441
3	chr3:168712616:T:C	168712616	NA,C	NA,T	NA,1	NA,inf	NA,inf	NA,0.358086	0.000151267	0.000292199
3	chr3:168917136:T:C	168917136	NA,C	NA,T	NA,1	NA,inf	NA,inf	NA,0.360244	0.000151185	0.000293041
3	chr3:168897261:C:T	168897261	T,NA	C,NA	1,NA	-inf,NA	inf,NA	1.25143,NA	0.000150944	0.000294531
3	chr3:169151195:G:C	169151195	C,C	G,G	1,1	-inf,inf	inf,inf	0.898998,1.41498	0.000150852	0.000288758
3	chr3:169021991:C:T	169021991	NA,T	NA,C	NA,1	NA,inf	NA,inf	NA,0.342748	0.000150849	0.000291172
3	chr3:169512241:C:A	169512241	NA,A	NA,C	NA,1	NA,inf	NA,inf	NA,0.386878	0.000150632	0.000295083
3	chr3:168834108:T:C	168834108	C,NA	T,NA	1,NA	-inf,NA	inf,NA	0.500514,NA	0.00015057	0.000292458
3	chr3:169453830:A:T	169453830	NA,T	NA,A	NA,1	NA,-inf	NA,inf	NA,0.342051	0.000150553	0.000289549
3	chr3:169296161:C:T	169296161	T,NA	C,NA	1,NA	inf,NA	inf,NA	0.724185,NA	0.000150499	0.000289472
3	chr3:168980752:G:A	168980752	A,A	G,G	1,1	-inf,inf	inf,inf	1.49791,1.39389	0.000150376	0.00029099
3	chr3:169346603:AG:A	169346603	NA,A	NA,AG	NA,1	NA,-inf	NA,inf	NA,0.386197	0.000150295	0.000288257
3	chr3:169607489:T:G	169607489	NA,G	NA,T	NA,1	NA,inf	NA,inf	NA,0.347068	0.000150258	0.00028985
3	chr3:168839430:A:G	168839430	NA,G	NA,A	NA,1	NA,inf	NA,inf	NA,0.355134	0.000150246	0.000291322
3	chr3:169439364:A:C	169439364	NA,C	NA,A	NA,1	NA,inf	NA,inf	NA,0.372534	0.000150217	0.000292431
3	chr3:168863703:A:G	168863703	G,G	A,A	1,1	inf,-inf	inf,inf	1.21675,0.336881	0.000150173	0.000291998
```
