## Supplementary material for "Characterization of shared and ancestry-specific signals driving complex traits using multi-ancestry fine-mapping": susiex_nc3.cs80.snp

```
BP	SNP	PIP(CS1)	LogBF(CS1,Pop1)	LogBF(CS1,Pop2)	PIP(CS2)	LogBF(CS2,Pop1)	LogBF(CS2,Pop2)	PIP(CS3)	LogBF(CS3,Pop1)	LogBF(CS3,Pop2)
168640793	chr3:168640793:AAACT:A	5.33348e-06	-1.55601e-10	0.876285	0.00101433	-1.55601e-10	0.894984	0.00109719	-1.55601e-10	0.898817
168641258	chr3:168641258:A:T	5.83422e-07	-1.55601e-10	-1.33656	0.000109819	-1.55601e-10	-1.32816	0.000118296	-1.55601e-10	-1.3285
168642584	chr3:168642584:A:G	1.50279e-06	-1.55601e-10	-0.390397	0.000281373	-1.55601e-10	-0.387317	0.000304685	-1.55601e-10	-0.382411
168642725	chr3:168642725:AT:A	7.2537e-07	-1.55601e-10	-1.11879	0.000135612	-1.55601e-10	-1.1172	0.000145846	-1.55601e-10	-1.11914
168643023	chr3:168643023:G:GA	1.40507e-07	-1.5434	-1.21682	2.57615e-05	-1.56057	-1.21755	2.7577e-05	-1.56716	-1.21755
168643072	chr3:168643072:C:A	7.69679e-07	-1.55601e-10	-1.0595	0.00014392	-1.55601e-10	-1.05774	0.000154704	-1.55601e-10	-1.06017
168643092	chr3:168643092:C:G	1.66989e-06	-1.55601e-10	-0.284959	0.000322209	-1.55601e-10	-0.251798	0.000344378	-1.55601e-10	-0.259949
168643441	chr3:168643441:T:C	2.46619e-07	-1.62148	-0.576151	4.77097e-05	-1.61954	-0.542318	5.22517e-05	-1.62999	-0.515626
168644282	chr3:168644282:C:T	2.48413e-07	-0.901062	-1.28932	4.74033e-05	-0.878098	-1.29021	4.97716e-05	-0.904379	-1.28987
168644798	chr3:168644798:C:T	5.03836e-06	-1.55601e-10	0.819363	0.000957675	-1.55601e-10	0.837512	0.00103596	-1.55601e-10	0.841396
168644912	chr3:168644912:A:G	1.20503e-07	-1.72683	-1.18697	2.28979e-05	-1.72634	-1.16961	2.47276e-05	-1.7267	-1.16706
168645116	chr3:168645116:A:G	1.03835e-07	-1.72585	-1.33682	1.94383e-05	-1.72012	-1.33963	2.08573e-05	-1.72218	-1.3418
168645758	chr3:168645758:A:G	1.01412e-07	-1.72612	-1.36017	1.90472e-05	-1.72068	-1.35939	2.04965e-05	-1.72209	-1.35935
168645968	chr3:168645968:T:G	1.35677e-06	-1.55601e-10	-0.492615	0.000260058	-1.55601e-10	-0.466091	0.000278396	-1.55601e-10	-0.472645
168645983	chr3:168645983:A:G	1.62487e-07	-1.61012	-1.00476	2.8996e-05	-1.66239	-0.997445	3.1265e-05	-1.66291	-0.996278
168646436	chr3:168646436:A:G	1.5464e-07	-1.70964	-0.954734	2.80814e-05	-1.72817	-0.96372	3e-05	-1.72808	-0.972409
168647048	chr3:168647048:A:G	4.83872e-06	-1.55601e-10	0.778932	0.00091905	-1.55601e-10	0.796343	0.000993735	-1.55601e-10	0.799781
168647631	chr3:168647631:C:G	1.52143e-06	-1.55601e-10	-0.378067	0.000307248	-1.55601e-10	-0.299341	0.000337374	-1.55601e-10	-0.280497
168647804	chr3:168647804:A:G	1.0559e-07	-1.70984	-1.33607	1.92838e-05	-1.72814	-1.33959	2.07359e-05	-1.72781	-1.34202
168648275	chr3:168648275:C:T	1.13567e-07	-1.63707	-1.33601	2.11864e-05	-1.64088	-1.33275	2.27111e-05	-1.64665	-1.33218
168648820	chr3:168648820:T:C	1.04594e-07	-1.70725	-1.34814	1.90794e-05	-1.72792	-1.35047	2.05396e-05	-1.72733	-1.35201
168649026	chr3:168649026:T:A	1.38162e-07	-1.68926	-1.08779	2.57668e-05	-1.6987	-1.07921	2.7811e-05	-1.70271	-1.07354
168649051	chr3:168649051:A:G	5.99647e-07	-1.30913	-3.55835e-10	0.000161957	-0.939668	-3.55835e-10	0.000176528	-0.928209	-3.55835e-10
168649659	chr3:168649659:C:T	2.08649e-06	-1.55601e-10	-0.0622346	0.000392427	-1.55601e-10	-0.0546474	0.000424569	-1.55601e-10	-0.0506149
168649766	chr3:168649766:C:A	6.28884e-07	-1.55601e-10	-1.26153	0.000117666	-1.55601e-10	-1.25915	0.000127622	-1.55601e-10	-1.25261
168650417	chr3:168650417:A:C	1.25428e-06	-1.55601e-10	-0.571153	0.000227899	-1.55601e-10	-0.598093	0.000242766	-1.55601e-10	-0.609592
168650427	chr3:168650427:C:A	1.02069e-07	-1.71907	-1.36076	1.89039e-05	-1.72725	-1.36038	2.03654e-05	-1.72789	-1.35996
168650594	chr3:168650594:C:T	6.78742e-06	-1.55601e-10	1.11735	0.00148167	-1.55601e-10	1.27393	0.00165815	-1.55601e-10	1.31177
168651587	chr3:168651587:T:C	1.0655e-07	-1.71136	-1.3255	1.94788e-05	-1.72817	-1.3295	2.09555e-05	-1.72796	-1.33133
168651718	chr3:168651718:C:T	7.38615e-07	-1.55601e-10	-1.1007	0.000138159	-1.55601e-10	-1.09859	0.000149808	-1.55601e-10	-1.09233
168651926	chr3:168651926:A:G	8.48673e-07	-0.9618	-3.55835e-10	0.000129717	-1.16165	-3.55835e-10	0.000140572	-1.15597	-3.55835e-10
168652121	chr3:168652121:C:T	6.99153e-07	-1.55601e-10	-1.1556	0.000129812	-1.55601e-10	-1.16091	0.000140109	-1.55601e-10	-1.15927
168653094	chr3:168653094:A:G	5.70045e-07	-1.55601e-10	-1.35976	0.000106535	-1.55601e-10	-1.35852	0.000114847	-1.55601e-10	-1.35809
168653713	chr3:168653713:T:C	1.53785e-07	-1.45324	-1.21667	2.82504e-05	-1.46038	-1.2255	3.02983e-05	-1.46182	-1.22877
168654798	chr3:168654798:C:T	6.91759e-07	-1.16624	-3.55835e-10	0.000135728	-1.11634	-3.55835e-10	0.000145312	-1.12281	-3.55835e-10
168655092	chr3:168655092:GT:G	5.72583e-07	-1.55601e-10	-1.35532	0.000107321	-1.55601e-10	-1.35118	0.000115635	-1.55601e-10	-1.35125
168655574	chr3:168655574:TG:T	5.33391e-06	-1.55601e-10	0.876365	0.00107381	-1.55601e-10	0.951968	0.00117916	-1.55601e-10	0.97087
168655583	chr3:168655583:T:G	4.84016e-07	-1.52336	-3.55835e-10	0.000109081	-1.3349	-3.55835e-10	0.000116963	-1.33984	-3.55835e-10
168655870	chr3:168655870:G:A	1.50049e-06	-1.55601e-10	-0.391926	0.000289073	-1.55601e-10	-0.360317	0.00031319	-1.55601e-10	-0.354881
168655975	chr3:168655975:C:A	5.74781e-07	-1.55601e-10	-1.35148	0.000107154	-1.55601e-10	-1.35273	0.000115507	-1.55601e-10	-1.35236
168656378	chr3:168656378:G:A	4.09739e-07	-1.68995	-3.55835e-10	8.12267e-05	-1.62975	-3.55835e-10	8.69647e-05	-1.63619	-3.55835e-10
168657192	chr3:168657192:A:G	5.83805e-07	-1.55601e-10	-1.33591	0.000109952	-1.55601e-10	-1.32696	0.000118792	-1.55601e-10	-1.32432
168657298	chr3:168657298:T:C	1.20044e-07	-1.55756	-1.36006	2.09333e-05	-1.62562	-1.36004	2.30033e-05	-1.60637	-1.35968
168657483	chr3:168657483:A:C	4.2699e-07	-1.64871	-3.55835e-10	7.65047e-05	-1.68964	-3.55835e-10	8.25147e-05	-1.68871	-3.55835e-10
168657541	chr3:168657541:A:T	1.19743e-07	-1.59409	-1.32604	2.21676e-05	-1.60587	-1.3225	2.37439e-05	-1.61246	-1.3219
168657917	chr3:168657917:A:G	1.50807e-06	-1.55601e-10	-0.38689	0.000289275	-1.55601e-10	-0.359618	0.000309557	-1.55601e-10	-0.366547
168658190	chr3:168658190:A:G	1.70375e-06	-1.55601e-10	-0.264885	0.000327313	-1.55601e-10	-0.236079	0.000350138	-1.55601e-10	-0.243363
168658593	chr3:168658593:A:C	1.83184e-07	-1.54237	-0.95261	3.61465e-05	-1.48512	-0.954294	3.829e-05	-1.50203	-0.954469
168659002	chr3:168659002:T:C	1.05681e-07	-1.70427	-1.34078	1.92067e-05	-1.72764	-1.3441	2.06689e-05	-1.72682	-1.34624
168660545	chr3:168660545:T:C	4.12228e-07	-1.6839	-3.55835e-10	8.25449e-05	-1.61365	-3.55835e-10	8.91839e-05	-1.61099	-3.55835e-10
168661021	chr3:168661021:A:G	1.03001e-07	-1.71536	-1.35537	1.8955e-05	-1.7279	-1.35703	2.03996e-05	-1.72817	-1.358
168661360	chr3:168661360:G:A	5.76762e-07	-1.55601e-10	-1.34805	0.000107778	-1.55601e-10	-1.34692	0.000116212	-1.55601e-10	-1.34627
168661391	chr3:168661391:C:T	5.90772e-07	-1.55601e-10	-1.32404	0.000110313	-1.55601e-10	-1.32367	0.000118719	-1.55601e-10	-1.32493
168662115	chr3:168662115:C:A	1.04581e-07	-1.69975	-1.35576	1.89747e-05	-1.72652	-1.35737	2.04536e-05	-1.72522	-1.35831
168662550	chr3:168662550:G:A	2.17648e-06	-1.55601e-10	-0.0200086	0.000402827	-1.55601e-10	-0.0284898	0.000436353	-1.55601e-10	-0.023238
168662598	chr3:168662598:G:T	1.56827e-07	-1.68829	-0.962046	2.95236e-05	-1.69354	-0.948266	3.17211e-05	-1.69776	-0.946942
168662770	chr3:168662770:G:A	5.97786e-07	-1.55601e-10	-1.31224	0.000111606	-1.55601e-10	-1.31202	0.00012044	-1.55601e-10	-1.31054
168662943	chr3:168662943:G:A	1.54349e-06	-1.55601e-10	-0.363671	0.000295627	-1.55601e-10	-0.337899	0.000317696	-1.55601e-10	-0.340593
168663188	chr3:168663188:C:T	6.15136e-07	-1.55601e-10	-1.28363	0.000113452	-1.55601e-10	-1.29562	0.000122044	-1.55601e-10	-1.29731
168663991	chr3:168663991:G:T	1.53911e-06	-1.55601e-10	-0.366517	0.000295276	-1.55601e-10	-0.339085	0.000315891	-1.55601e-10	-0.346291
168664376	chr3:168664376:G:T	9.74158e-07	-1.55601e-10	-0.8239	0.000182406	-1.55601e-10	-0.820765	0.00019593	-1.55601e-10	-0.823933
168664385	chr3:168664385:A:C	6.4709e-07	-1.55601e-10	-1.23299	0.000118931	-1.55601e-10	-1.24845	0.000127927	-1.55601e-10	-1.25023
168664388	chr3:168664388:C:T	4.8456e-06	-1.55601e-10	0.780353	0.000976089	-1.55601e-10	0.856556	0.00107344	-1.55601e-10	0.876937
168664504	chr3:168664504:G:A	1.13289e-07	-1.61477	-1.36076	2.00698e-05	-1.66703	-1.36075	2.19498e-05	-1.65244	-1.36049
168665402	chr3:168665402:T:C	1.66624e-07	-1.60758	-0.982157	3.1094e-05	-1.60313	-0.986848	3.35011e-05	-1.61364	-0.976471
168666215	chr3:168666215:A:T	6.29359e-07	-1.55601e-10	-1.26077	0.000116933	-1.55601e-10	-1.2654	0.000126173	-1.55601e-10	-1.26404
168666267	chr3:168666267:A:G	5.71963e-07	-1.55601e-10	-1.3564	0.000106683	-1.55601e-10	-1.35714	0.00011502	-1.55601e-10	-1.35659
168666796	chr3:168666796:G:A	5.82299e-07	-1.55601e-10	-1.33849	0.000108691	-1.55601e-10	-1.33849	0.000117248	-1.55601e-10	-1.3374
168666914	chr3:168666914:T:C	6.56408e-07	-1.55601e-10	-1.21869	0.000121873	-1.55601e-10	-1.22402	0.000131529	-1.55601e-10	-1.22246
168667338	chr3:168667338:A:G	2.11545e-06	-1.55601e-10	-0.0484504	0.00043563	-1.55601e-10	0.0497964	0.000480593	-1.55601e-10	0.0733301
168667458	chr3:168667458:A:G	6.29253e-07	-1.55601e-10	-1.26094	0.000115854	-1.55601e-10	-1.27466	0.000124645	-1.55601e-10	-1.27622
168667635	chr3:168667635:G:C	2.76811e-07	-0.747223	-1.33491	4.86679e-05	-0.808563	-1.33342	5.2252e-05	-0.812271	-1.33334
168668479	chr3:168668479:G:T	1.78985e-06	-1.55601e-10	-0.215585	0.000331053	-1.55601e-10	-0.22472	0.000359105	-1.55601e-10	-0.218074
168668517	chr3:168668517:G:A	1.03291e-07	-1.71484	-1.35308	1.89894e-05	-1.72801	-1.3551	2.04338e-05	-1.72818	-1.35632
168669166	chr3:168669166:T:C	6.94836e-07	-1.55601e-10	-1.1618	0.000127246	-1.55601e-10	-1.18087	0.000136755	-1.55601e-10	-1.1835
168669707	chr3:168669707:G:T	1.23056e-06	-1.55601e-10	-0.59025	0.000226141	-1.55601e-10	-0.605837	0.000246042	-1.55601e-10	-0.596186
168670468	chr3:168670468:G:A	6.19413e-07	-1.55601e-10	-1.2767	0.000115678	-1.55601e-10	-1.27619	0.00012442	-1.55601e-10	-1.27802
168671335	chr3:168671335:C:T	4.0462e-07	-1.70252	-3.55835e-10	7.3916e-05	-1.72407	-3.55835e-10	7.96857e-05	-1.7236	-3.55835e-10
168671510	chr3:168671510:A:G	1.23565e-06	-1.55601e-10	-0.586123	0.00022748	-1.55601e-10	-0.599937	0.000245465	-1.55601e-10	-0.598536
168671544	chr3:168671544:G:A	1.49962e-06	-1.55601e-10	-0.392507	0.000287536	-1.55601e-10	-0.365648	0.00030775	-1.55601e-10	-0.372401
168671611	chr3:168671611:G:A	5.73908e-07	-1.55601e-10	-1.35301	0.000107645	-1.55601e-10	-1.34816	0.000115984	-1.55601e-10	-1.34824
168672516	chr3:168672516:G:A	1.02683e-07	-1.71526	-1.35858	1.89043e-05	-1.72802	-1.35959	2.03561e-05	-1.72818	-1.36013
168672852	chr3:168672852:A:T	2.66468e-06	-1.55601e-10	0.182365	0.000565335	-1.55601e-10	0.310422	0.000628645	-1.55601e-10	0.341877
168674053	chr3:168674053:C:T	4.46058e-07	-1.60503	-3.55835e-10	8.71276e-05	-1.55962	-3.55835e-10	9.38038e-05	-1.56048	-3.55835e-10
168674474	chr3:168674474:A:G	6.65336e-07	-1.55601e-10	-1.20518	0.000124367	-1.55601e-10	-1.20376	0.000134687	-1.55601e-10	-1.19874
168675360	chr3:168675360:C:T	1.57642e-07	-1.54535	-1.0998	2.94788e-05	-1.54321	-1.10012	3.15542e-05	-1.55569	-1.09429
168675363	chr3:168675363:T:C	1.65368e-07	-1.48822	-1.10908	2.91206e-05	-1.55617	-1.09938	3.14059e-05	-1.55551	-1.09918
168675651	chr3:168675651:C:G	4.38127e-06	-1.55601e-10	0.67962	0.000878437	-1.55601e-10	0.751147	0.000956161	-1.55601e-10	0.761236
168675853	chr3:168675853:G:A	4.53978e-06	-1.55601e-10	0.715159	0.000983543	-1.55601e-10	0.864164	0.00109876	-1.55601e-10	0.900248
168675969	chr3:168675969:T:C	1.68357e-07	-1.43025	-1.14914	2.63053e-05	-1.59618	-1.16105	2.84441e-05	-1.58616	-1.16759
168677124	chr3:168677124:G:T	1.24269e-07	-1.71368	-1.16935	2.28267e-05	-1.72713	-1.17194	2.45349e-05	-1.72455	-1.17704
168677141	chr3:168677141:T:A	6.03666e-07	-1.55601e-10	-1.30245	0.000112887	-1.55601e-10	-1.30061	0.000121413	-1.55601e-10	-1.30249
168677284	chr3:168677284:A:G	1.15857e-07	-1.68252	-1.27059	2.24584e-05	-1.64103	-1.27431	2.39368e-05	-1.65126	-1.27502
168677439	chr3:168677439:C:T	1.04678e-07	-1.72816	-1.32643	1.98439e-05	-1.71888	-1.32022	2.12975e-05	-1.72322	-1.31988
168677965	chr3:168677965:T:C	7.63874e-07	-1.55601e-10	-1.06707	0.000142876	-1.55601e-10	-1.06502	0.000153246	-1.55601e-10	-1.06964
168678660	chr3:168678660:T:TA	1.21953e-07	-1.65701	-1.24483	2.38835e-05	-1.6077	-1.24611	2.54166e-05	-1.61992	-1.24636
168678798	chr3:168678798:C:T	5.71273e-07	-1.55601e-10	-1.35761	0.000106679	-1.55601e-10	-1.35717	0.000114936	-1.55601e-10	-1.35731
168679243	chr3:168679243:A:G	1.05784e-07	-1.72643	-1.31764	1.97318e-05	-1.72601	-1.31876	2.11738e-05	-1.72781	-1.32111
168679635	chr3:168679635:A:T	8.77576e-07	-1.55601e-10	-0.92831	0.00016448	-1.55601e-10	-0.924208	0.000176572	-1.55601e-10	-0.927961
168679655	chr3:168679655:T:A	1.17154e-07	-1.72804	-1.21395	2.29673e-05	-1.68873	-1.20419	2.46637e-05	-1.69608	-1.20028
168679821	chr3:168679821:A:G	1.03379e-07	-1.70694	-1.36013	1.89037e-05	-1.72721	-1.36043	2.03598e-05	-1.72797	-1.36016
168680192	chr3:168680192:C:T	1.21917e-06	-1.55601e-10	-0.599551	0.000223741	-1.55601e-10	-0.616507	0.000243014	-1.55601e-10	-0.60857
168681139	chr3:168681139:A:G	3.10318e-06	-1.55601e-10	0.334708	0.000666249	-1.55601e-10	0.474666	0.000741493	-1.55601e-10	0.506976
168681213	chr3:168681213:A:G	3.57068e-07	-1.07952	-0.74803	5.05969e-05	-1.38341	-0.719701	5.4858e-05	-1.38609	-0.710849
168681248	chr3:168681248:G:A	8.59965e-07	-1.55601e-10	-0.948583	0.00016089	-1.55601e-10	-0.946275	0.000172418	-1.55601e-10	-0.951767
168681371	chr3:168681371:T:C	2.9987e-06	-1.55601e-10	0.300459	0.000642948	-1.55601e-10	0.439067	0.000715364	-1.55601e-10	0.471101
168681796	chr3:168681796:T:TA	1.08826e-07	-1.70106	-1.31466	1.98708e-05	-1.72229	-1.31545	2.14668e-05	-1.71734	-1.31784
168682526	chr3:168682526:G:A	4.20292e-06	-1.55601e-10	0.63806	0.000850407	-1.55601e-10	0.718717	0.000934489	-1.55601e-10	0.73831
168682929	chr3:168682929:A:T	1.04661e-07	-1.72392	-1.33082	1.94542e-05	-1.72665	-1.33229	2.09192e-05	-1.72753	-1.33349
168683952	chr3:168683952:C:G	1.20321e-06	-1.55601e-10	-0.612725	0.000223015	-1.55601e-10	-0.61976	0.000241174	-1.55601e-10	-0.616173
168684202	chr3:168684202:G:A	6.39945e-07	-1.55601e-10	-1.24409	0.000117041	-1.55601e-10	-1.26447	0.000126064	-1.55601e-10	-1.2649
168684259	chr3:168684259:TA:T	6.49618e-07	-1.55601e-10	-1.22909	0.000121415	-1.55601e-10	-1.22779	0.000131439	-1.55601e-10	-1.22315
168684593	chr3:168684593:T:A	1.15782e-07	-1.72817	-1.2256	2.2544e-05	-1.69518	-1.21636	2.42284e-05	-1.70165	-1.21252
168685449	chr3:168685449:C:T	1.39165e-07	-1.57932	-1.1905	2.42117e-05	-1.64444	-1.19572	2.59289e-05	-1.64662	-1.19971
168685585	chr3:168685585:T:C	2.25375e-06	-1.55601e-10	0.0148785	0.000477558	-1.55601e-10	0.141689	0.000529838	-1.55601e-10	0.170881
168686232	chr3:168686232:G:A	3.91885e-07	-1.17984	-0.554663	5.64747e-05	-1.46248	-0.530722	6.22366e-05	-1.46675	-0.503992
168687009	chr3:168687009:T:C	1.35169e-06	-1.55601e-10	-0.496362	0.000252748	-1.55601e-10	-0.494603	0.000270565	-1.55601e-10	-0.501177
168687010	chr3:168687010:C:G	5.80032e-07	-1.55601e-10	-1.34239	0.000108356	-1.55601e-10	-1.34157	0.000116569	-1.55601e-10	-1.3432
168687016	chr3:168687016:G:C	2.60499e-06	-1.55601e-10	0.159712	0.00055543	-1.55601e-10	0.292745	0.000617169	-1.55601e-10	0.323453
168687058	chr3:168687058:TA:T	9.67522e-07	-1.55601e-10	-0.830736	0.000175218	-1.55601e-10	-0.860964	0.00018832	-1.55601e-10	-0.863548
168687574	chr3:168687574:T:C	5.28555e-07	-1.43533	-3.55835e-10	0.000111281	-1.31494	-3.55835e-10	0.000120197	-1.31256	-3.55835e-10
168687873	chr3:168687873:A:G	2.08795e-07	-1.22631	-1.13781	3.02819e-05	-1.49001	-1.12643	3.26733e-05	-1.49268	-1.12245
168688057	chr3:168688057:A:G	1.70456e-06	-1.55601e-10	-0.26441	0.000316814	-1.55601e-10	-0.268682	0.000343848	-1.55601e-10	-0.26149
168688092	chr3:168688092:A:G	1.44953e-07	-1.53075	-1.19831	2.47779e-05	-1.61554	-1.2015	2.6595e-05	-1.61651	-1.20445
168689107	chr3:168689107:T:C	2.86436e-06	-1.55601e-10	0.254626	0.000613154	-1.55601e-10	0.39162	0.00068186	-1.55601e-10	0.423134
168690048	chr3:168690048:C:A	6.36834e-07	-1.55601e-10	-1.24897	0.000118481	-1.55601e-10	-1.25224	0.00012761	-1.55601e-10	-1.25271
168690065	chr3:168690065:C:A	2.78734e-07	-1.6774	-0.397811	5.45132e-05	-1.68787	-0.340682	5.8806e-05	-1.69317	-0.334274
168690160	chr3:168690160:T:G	1.25941e-07	-1.68831	-1.18136	2.28541e-05	-1.71566	-1.1822	2.46729e-05	-1.70876	-1.18723
168690198	chr3:168690198:A:T	1.37577e-06	-1.55601e-10	-0.478704	0.000266903	-1.55601e-10	-0.440113	0.000289244	-1.55601e-10	-0.434419
168690291	chr3:168690291:T:A	1.06502e-06	-1.55601e-10	-0.734723	0.000198829	-1.55601e-10	-0.734553	0.000215248	-1.55601e-10	-0.7299
168690614	chr3:168690614:T:G	6.50596e-07	-1.55601e-10	-1.22759	0.0001216	-1.55601e-10	-1.22626	0.000131648	-1.55601e-10	-1.22156
168690809	chr3:168690809:A:G	1.16281e-07	-1.72297	-1.22649	2.20889e-05	-1.71462	-1.21731	2.37946e-05	-1.71872	-1.21351
168691414	chr3:168691414:A:C	1.89708e-06	-1.55601e-10	-0.157402	0.000365265	-1.55601e-10	-0.126375	0.000390592	-1.55601e-10	-0.134027
168691467	chr3:168691467:A:T	7.77036e-07	-1.55601e-10	-1.04999	0.000141808	-1.55601e-10	-1.07252	0.000152315	-1.55601e-10	-1.07574
168691967	chr3:168691967:C:T	2.56604e-06	-1.55601e-10	0.144646	0.000547944	-1.55601e-10	0.279176	0.000608526	-1.55601e-10	0.309351
168692950	chr3:168692950:C:T	4.30243e-06	-1.55601e-10	0.661461	0.000871068	-1.55601e-10	0.742723	0.00095708	-1.55601e-10	0.762198
168693298	chr3:168693298:GTTTCGTTTCAGTTGGGACA:G	8.28743e-07	-1.55601e-10	-0.985564	0.000150973	-1.55601e-10	-1.0099	0.000162105	-1.55601e-10	-1.01345
168693361	chr3:168693361:T:C	6.53417e-07	-1.55601e-10	-1.22326	0.000122114	-1.55601e-10	-1.22204	0.000132199	-1.55601e-10	-1.21738
168693898	chr3:168693898:A:G	5.727e-07	-1.55601e-10	-1.35511	0.00010692	-1.55601e-10	-1.35492	0.000115145	-1.55601e-10	-1.3555
168694265	chr3:168694265:C:T	4.02527e-06	-1.55601e-10	0.594874	0.000813845	-1.55601e-10	0.674773	0.000893928	-1.55601e-10	0.693936
168694931	chr3:168694931:G:A	4.08015e-07	-1.69417	-3.55835e-10	8.55973e-05	-1.57734	-3.55835e-10	9.17107e-05	-1.58305	-3.55835e-10
168695069	chr3:168695069:T:C	1.0368e-06	-1.55601e-10	-0.761578	0.000194669	-1.55601e-10	-0.755695	0.000208735	-1.55601e-10	-0.760622
168695382	chr3:168695382:C:G	5.5319e-06	-1.55601e-10	0.912812	0.00106303	-1.55601e-10	0.941883	0.00114212	-1.55601e-10	0.938954
168695852	chr3:168695852:A:G	1.69743e-06	-1.55601e-10	-0.268606	0.000315363	-1.55601e-10	-0.273273	0.000341499	-1.55601e-10	-0.268344
168696157	chr3:168696157:A:G	1.3503e-07	-1.72728	-1.0727	2.58285e-05	-1.69992	-1.0756	2.78015e-05	-1.70524	-1.07136
168696909	chr3:168696909:T:C	1.23501e-07	-1.58981	-1.29941	2.0595e-05	-1.70615	-1.2958	2.21881e-05	-1.7066	-1.29554
168697377	chr3:168697377:G:A	9.16737e-07	-1.55601e-10	-0.884654	0.000166191	-1.55601e-10	-0.913857	0.000178588	-1.55601e-10	-0.916607
168697718	chr3:168697718:A:G	2.2426e-07	-1.26363	-1.02903	4.25896e-05	-1.26184	-1.01355	4.66364e-05	-1.25591	-1.00339
168697875	chr3:168697875:G:A	1.02578e-07	-1.7265	-1.34835	1.94117e-05	-1.71131	-1.34981	2.08108e-05	-1.7175	-1.34872
168697953	chr3:168697953:G:A	3.25285e-06	-1.55601e-10	0.381814	0.000655122	-1.55601e-10	0.457824	0.000718968	-1.55601e-10	0.476127
168698689	chr3:168698689:C:T	2.00973e-06	-1.55601e-10	-0.0997166	0.000427179	-1.55601e-10	0.0302066	0.000473227	-1.55601e-10	0.0578849
168698736	chr3:168698736:C:T	1.04476e-07	-1.69734	-1.35918	1.89177e-05	-1.72764	-1.35926	2.03825e-05	-1.72814	-1.35888
168698788	chr3:168698788:T:C	1.11054e-07	-1.63584	-1.35961	1.89082e-05	-1.72677	-1.36063	2.03999e-05	-1.72545	-1.36071
168698988	chr3:168698988:T:C	1.03215e-07	-1.72206	-1.3466	2.09369e-05	-1.64457	-1.34092	2.24126e-05	-1.65225	-1.33981
168699076	chr3:168699076:G:A	9.7875e-07	-1.55601e-10	-0.819198	0.00018609	-1.55601e-10	-0.800769	0.000202208	-1.55601e-10	-0.792391
168699377	chr3:168699377:C:T	1.05155e-07	-1.68925	-1.36078	1.93631e-05	-1.70282	-1.36081	2.07651e-05	-1.70765	-1.36077
168699742	chr3:168699742:C:T	2.09658e-06	-1.55601e-10	-0.0574113	0.000446181	-1.55601e-10	0.0737264	0.000494766	-1.55601e-10	0.102395
168700331	chr3:168700331:T:G	1.17655e-06	-0.635137	-3.55835e-10	0.000203757	-0.710069	-3.55835e-10	0.000223155	-0.693822	-3.55835e-10
168700352	chr3:168700352:G:A	1.17185e-07	-1.59532	-1.34639	1.95093e-05	-1.70951	-1.34659	2.10223e-05	-1.71002	-1.34609
168700585	chr3:168700585:G:A	1.51484e-06	-1.55601e-10	-0.382409	0.000278126	-1.55601e-10	-0.398922	0.000299767	-1.55601e-10	-0.398685
168700639	chr3:168700639:G:A	1.65227e-07	-1.55095	-1.04721	2.82036e-05	-1.64955	-1.038	3.0561e-05	-1.65101	-1.03095
168701188	chr3:168701188:A:G	2.68262e-06	-1.55601e-10	0.189073	0.00049734	-1.55601e-10	0.182276	0.000539026	-1.55601e-10	0.188074
168701594	chr3:168701594:T:G	1.80598e-07	-1.57863	-0.930573	3.08422e-05	-1.67247	-0.925646	3.34725e-05	-1.67289	-0.918077
168701627	chr3:168701627:C:G	5.70878e-07	-1.55601e-10	-1.3583	0.00010674	-1.55601e-10	-1.3566	0.000115	-1.55601e-10	-1.35675
168702044	chr3:168702044:T:C	1.30143e-07	-1.47597	-1.36088	1.96355e-05	-1.68883	-1.36083	2.12499e-05	-1.68449	-1.36085
168702112	chr3:168702112:G:C	1.11746e-07	-1.62839	-1.36086	1.90196e-05	-1.7207	-1.36083	2.04881e-05	-1.72099	-1.36086
168702694	chr3:168702694:G:A	1.05865e-07	-1.72795	-1.31536	1.98e-05	-1.72268	-1.31864	2.13074e-05	-1.7259	-1.31674
168703357	chr3:168703357:A:G	1.23108e-07	-1.70126	-1.19115	2.23106e-05	-1.72218	-1.19975	2.42176e-05	-1.7174	-1.19721
168704132	chr3:168704132:G:A	5.99125e-07	-1.55601e-10	-1.31	0.000110764	-1.55601e-10	-1.31959	0.000119027	-1.55601e-10	-1.32234
168704390	chr3:168704390:A:G	5.05797e-07	-1.47934	-3.55835e-10	9.30028e-05	-1.49437	-3.55835e-10	9.99021e-05	-1.4975	-3.55835e-10
168704632	chr3:168704632:G:A	5.93816e-07	-1.55601e-10	-1.3189	0.00010989	-1.55601e-10	-1.32752	0.000118121	-1.55601e-10	-1.32998
168705094	chr3:168705094:A:G	5.71105e-07	-1.55601e-10	-1.3579	0.000106666	-1.55601e-10	-1.35729	0.000114924	-1.55601e-10	-1.35742
168705356	chr3:168705356:T:A	5.73406e-07	-1.55601e-10	-1.35388	0.000107341	-1.55601e-10	-1.35099	0.000115584	-1.55601e-10	-1.35169
168705427	chr3:168705427:C:T	3.46963e-06	-1.55601e-10	0.446328	0.00069939	-1.55601e-10	0.523211	0.000767761	-1.55601e-10	0.541789
168706130	chr3:168706130:C:A	7.79775e-07	-1.04647	-3.55835e-10	0.000152118	-1.00234	-3.55835e-10	0.000165293	-0.99397	-3.55835e-10
168706443	chr3:168706443:G:A	1.05609e-07	-1.72702	-1.3187	2.08135e-05	-1.66742	-1.32398	2.21185e-05	-1.67609	-1.32919
168706596	chr3:168706596:A:G	1.14451e-07	-1.72094	-1.24439	2.1491e-05	-1.70457	-1.2548	2.28657e-05	-1.71074	-1.26132
168707147	chr3:168707147:C:T	1.25282e-07	-1.71917	-1.15573	2.33434e-05	-1.7074	-1.16928	2.47938e-05	-1.71315	-1.17795
168707504	chr3:168707504:A:T	1.32686e-07	-1.46114	-1.35635	2.22558e-05	-1.56513	-1.35927	2.45212e-05	-1.54235	-1.3598
168707594	chr3:168707594:A:G	1.27815e-07	-1.72274	-1.13215	2.40327e-05	-1.70116	-1.14642	2.54898e-05	-1.70779	-1.15562
168708157	chr3:168708157:A:T	1.68353e-06	-1.55601e-10	-0.276823	0.000309938	-1.55601e-10	-0.290627	0.000337132	-1.55601e-10	-0.281214
168708164	chr3:168708164:C:T	1.04429e-07	-1.72349	-1.33348	1.93468e-05	-1.72777	-1.3367	2.08561e-05	-1.72814	-1.33591
168708317	chr3:168708317:CAT:C	5.98655e-07	-1.55601e-10	-1.31079	0.000113751	-1.55601e-10	-1.29298	0.000123236	-1.55601e-10	-1.28759
168709082	chr3:168709082:G:A	8.70676e-07	-1.55601e-10	-0.936204	0.00016176	-1.55601e-10	-0.940881	0.000175103	-1.55601e-10	-0.936315
168709266	chr3:168709266:G:T	2.24322e-07	-1.22255	-1.06984	4.25665e-05	-1.22028	-1.05565	4.66032e-05	-1.21394	-1.04608
168709399	chr3:168709399:T:G	7.03631e-07	-1.14922	-3.55835e-10	0.000114611	-1.28545	-3.55835e-10	0.000123672	-1.28406	-3.55835e-10
168709469	chr3:168709469:C:A	1.40043e-06	-1.55601e-10	-0.46094	0.000257346	-1.55601e-10	-0.476577	0.000277212	-1.55601e-10	-0.476905
168709579	chr3:168709579:G:A	1.23023e-06	-1.55601e-10	-0.590515	0.000230827	-1.55601e-10	-0.58533	0.000247449	-1.55601e-10	-0.590485
168709813	chr3:168709813:G:A	1.19786e-07	-1.7281	-1.19166	2.35019e-05	-1.66611	-1.2038	2.48608e-05	-1.67657	-1.21183
168710013	chr3:168710013:T:G	1.07115e-07	-1.72816	-1.30341	2.09935e-05	-1.68076	-1.30202	2.24146e-05	-1.68786	-1.30411
168710205	chr3:168710205:C:A	1.09058e-07	-1.71192	-1.30167	1.99572e-05	-1.72667	-1.30673	2.1591e-05	-1.72392	-1.3055
168710581	chr3:168710581:C:T	9.76508e-07	-1.55601e-10	-0.821491	0.000184857	-1.55601e-10	-0.807414	0.000198635	-1.55601e-10	-0.810223
168710769	chr3:168710769:A:G	1.10077e-07	-1.7261	-1.27819	2.04147e-05	-1.72641	-1.28433	2.19931e-05	-1.72792	-1.28304
168710806	chr3:168710806:G:A	3.9442e-07	-1.72806	-3.55835e-10	7.43911e-05	-1.71766	-3.55835e-10	8.00947e-05	-1.71848	-3.55835e-10
168711973	chr3:168711973:T:G	6.88555e-07	-1.55601e-10	-1.17088	0.000130881	-1.55601e-10	-1.15271	0.000141174	-1.55601e-10	-1.1517
168712167	chr3:168712167:C:T	1.12205e-07	-1.6276	-1.35755	1.90953e-05	-1.7212	-1.35635	2.05643e-05	-1.72152	-1.35661
168712249	chr3:168712249:T:C	1.8424e-06	-1.55601e-10	-0.186647	0.000389248	-1.55601e-10	-0.0627804	0.000430195	-1.55601e-10	-0.0374503
168712364	chr3:168712364:A:ATT	9.14712e-07	-1.55601e-10	-0.886865	0.00017134	-1.55601e-10	-0.883346	0.000183894	-1.55601e-10	-0.887329
168712461	chr3:168712461:A:C	6.69996e-06	-1.55601e-10	1.10438	0.00137097	-1.55601e-10	1.19628	0.00150662	-1.55601e-10	1.21593
168712520	chr3:168712520:A:G	5.78194e-07	-1.55601e-10	-1.34557	0.000108482	-1.55601e-10	-1.34042	0.000116991	-1.55601e-10	-1.33959
168712616	chr3:168712616:T:C	7.36483e-07	-1.55601e-10	-1.10359	0.000140217	-1.55601e-10	-1.08381	0.000151267	-1.55601e-10	-1.08264
168712756	chr3:168712756:T:C	1.73286e-07	-1.36825	-1.18228	2.88408e-05	-1.48604	-1.17916	3.12196e-05	-1.48658	-1.17407
168712909	chr3:168712909:A:T	5.80029e-07	-1.55601e-10	-1.3424	0.00010888	-1.55601e-10	-1.33675	0.000117428	-1.55601e-10	-1.33586
168712995	chr3:168712995:C:T	1.12948e-07	-1.65098	-1.32757	2.00574e-05	-1.6933	-1.3351	2.15309e-05	-1.69403	-1.33817
168713360	chr3:168713360:G:A	2.69054e-07	-1.66753	-0.443029	5.08871e-05	-1.68602	-0.411368	5.49186e-05	-1.69181	-0.404031
168713563	chr3:168713563:G:T	1.39786e-06	-1.55601e-10	-0.462774	0.000287767	-1.55601e-10	-0.364845	0.000317975	-1.55601e-10	-0.339717
168713968	chr3:168713968:T:C	5.70335e-07	-1.55601e-10	-1.35925	0.000106649	-1.55601e-10	-1.35745	0.0001149	-1.55601e-10	-1.35762
168714370	chr3:168714370:T:C	5.69552e-07	-1.55601e-10	-1.36062	0.000106408	-1.55601e-10	-1.35971	0.000114649	-1.55601e-10	-1.35982
168714372	chr3:168714372:C:T	1.08267e-07	-1.72553	-1.29535	2.00793e-05	-1.7268	-1.30051	2.1643e-05	-1.72806	-1.29895
168714786	chr3:168714786:C:T	1.05303e-07	-1.72591	-1.32272	1.95693e-05	-1.72647	-1.32656	2.10819e-05	-1.72796	-1.32531
168714807	chr3:168714807:A:G	3.97647e-07	-1.71991	-3.55835e-10	7.36587e-05	-1.72756	-3.55835e-10	7.93535e-05	-1.72778	-3.55835e-10
168715546	chr3:168715546:G:T	2.37022e-07	-1.21066	-1.02666	4.50046e-05	-1.20884	-1.01139	4.93159e-05	-1.20224	-1.0012
168715794	chr3:168715794:A:G	9.43357e-07	-0.856029	-3.55835e-10	0.000154593	-0.986204	-3.55835e-10	0.000165249	-0.994239	-3.55835e-10
168715832	chr3:168715832:G:C	1.94574e-06	-1.55601e-10	-0.132077	0.000412674	-1.55601e-10	-0.00433923	0.000456651	-1.55601e-10	0.0222305
168716112	chr3:168716112:A:G	1.31008e-06	-1.55601e-10	-0.527631	0.000254648	-1.55601e-10	-0.487116	0.000277142	-1.55601e-10	-0.477158
168716282	chr3:168716282:TTCTTA:T	5.70741e-07	-1.55601e-10	-1.35854	0.000106591	-1.55601e-10	-1.358	0.000114845	-1.55601e-10	-1.35811
168717467	chr3:168717467:A:G	1.22154e-07	-1.62428	-1.27591	2.16406e-05	-1.66271	-1.28972	2.31123e-05	-1.66742	-1.29391
168717548	chr3:168717548:T:C	1.08876e-07	-1.71733	-1.29793	2.00006e-05	-1.72799	-1.30325	2.161e-05	-1.72656	-1.30198
168717691	chr3:168717691:G:A	1.23392e-07	-1.72779	-1.16232	2.38321e-05	-1.67972	-1.17625	2.52235e-05	-1.68875	-1.18516
168718135	chr3:168718135:T:C	1.47486e-06	-1.55601e-10	-0.409153	0.000270791	-1.55601e-10	-0.425649	0.000291622	-1.55601e-10	-0.42623
168718136	chr3:168718136:G:T	6.27263e-07	-1.55601e-10	-1.26411	0.00011758	-1.55601e-10	-1.25987	0.000126717	-1.55601e-10	-1.25973
168718301	chr3:168718301:A:G	5.71289e-07	-1.55601e-10	-1.35758	0.000106704	-1.55601e-10	-1.35694	0.000114964	-1.55601e-10	-1.35707
168718906	chr3:168718906:T:C	1.08915e-07	-1.68119	-1.33371	1.96497e-05	-1.71185	-1.33708	2.13524e-05	-1.70437	-1.33616
168719020	chr3:168719020:T:C	3.94389e-07	-1.72814	-3.55835e-10	7.41166e-05	-1.72136	-3.55835e-10	7.95802e-05	-1.72492	-3.55835e-10
168719195	chr3:168719195:G:T	1.21802e-06	-1.55601e-10	-0.600492	0.000248884	-1.55601e-10	-0.51001	0.000274592	-1.55601e-10	-0.486402
168719273	chr3:168719273:G:T	1.09003e-07	-1.69721	-1.31689	1.97889e-05	-1.72064	-1.32124	2.14576e-05	-1.71528	-1.32034
168719288	chr3:168719288:T:A	1.1424e-06	-1.55601e-10	-0.664589	0.000214274	-1.55601e-10	-0.659743	0.000229751	-1.55601e-10	-0.664692
168719518	chr3:168719518:C:T	1.4861e-06	-1.55601e-10	-0.401565	0.000291724	-1.55601e-10	-0.351189	0.000316243	-1.55601e-10	-0.34518
168719722	chr3:168719722:T:C	2.75313e-07	-1.66047	-0.427091	5.22005e-05	-1.68055	-0.39136	5.62409e-05	-1.68674	-0.385302
168720163	chr3:168720163:A:G	5.71087e-07	-1.55601e-10	-1.35793	0.000106661	-1.55601e-10	-1.35734	0.00011492	-1.55601e-10	-1.35746
168720767	chr3:168720767:T:G	2.34726e-07	-1.03813	-1.20893	2.79232e-05	-1.50512	-1.19242	3.11202e-05	-1.4842	-1.17964
168720938	chr3:168720938:C:G	6.1465e-07	-1.55601e-10	-1.28442	0.000117229	-1.55601e-10	-1.26286	0.000127136	-1.55601e-10	-1.25643
168721157	chr3:168721157:C:T	5.71063e-07	-1.55601e-10	-1.35797	0.000106657	-1.55601e-10	-1.35738	0.000114914	-1.55601e-10	-1.3575
168721434	chr3:168721434:T:C	9.97549e-07	-1.55601e-10	-0.800173	0.000187035	-1.55601e-10	-0.795703	0.000200632	-1.55601e-10	-0.800218
168721451	chr3:168721451:G:A	6.11845e-07	-1.55601e-10	-1.289	0.000113166	-1.55601e-10	-1.29814	0.000121721	-1.55601e-10	-1.29995
168721570	chr3:168721570:T:C	1.01514e-07	-1.72733	-1.35794	1.97626e-05	-1.68337	-1.35983	2.10946e-05	-1.69224	-1.36043
168722289	chr3:168722289:G:A	1.29022e-06	-1.55601e-10	-0.542905	0.000264163	-1.55601e-10	-0.450433	0.000291457	-1.55601e-10	-0.426797
168722457	chr3:168722457:G:A	1.77112e-07	-1.72166	-0.807033	3.81443e-05	-1.62515	-0.760466	4.13995e-05	-1.63855	-0.73987
168723154	chr3:168723154:A:G	1.03455e-07	-1.72794	-1.3384	2.01194e-05	-1.68789	-1.33743	2.15151e-05	-1.69429	-1.33865
168723675	chr3:168723675:C:T	1.70318e-06	-1.55601e-10	-0.265223	0.000358797	-1.55601e-10	-0.144241	0.000396674	-1.55601e-10	-0.118574
168723869	chr3:168723869:A:T	1.02862e-07	-1.72256	-1.34953	1.9408e-05	-1.7093	-1.35201	2.08474e-05	-1.71375	-1.3507
168724152	chr3:168724152:A:G	1.0775e-07	-1.70382	-1.32184	1.96322e-05	-1.72384	-1.32599	2.12637e-05	-1.71961	-1.32508
168724539	chr3:168724539:A:G	1.13893e-07	-1.69891	-1.2713	2.06457e-05	-1.72154	-1.27795	2.2391e-05	-1.71649	-1.27654
168724553	chr3:168724553:A:G	2.10577e-06	-1.55601e-10	-0.0530356	0.000405851	-1.55601e-10	-0.0210121	0.000434148	-1.55601e-10	-0.0283043
168725240	chr3:168725240:G:A	1.50351e-06	-1.55601e-10	-0.389913	0.000310412	-1.55601e-10	-0.289098	0.000343155	-1.55601e-10	-0.263507
168725378	chr3:168725378:C:T	1.35194e-06	-0.919445	0.423269	0.000165587	-1.37872	0.461216	0.000184505	-1.38258	0.498566
168725380	chr3:168725380:C:T	5.70979e-07	-1.55601e-10	-1.35812	0.000106639	-1.55601e-10	-1.35754	0.000114896	-1.55601e-10	-1.35766
168725916	chr3:168725916:C:T	1.18587e-07	-1.72816	-1.20167	2.32045e-05	-1.66851	-1.21414	2.4554e-05	-1.67879	-1.22202
168725970	chr3:168725970:A:G	1.54417e-06	-1.55601e-10	-0.36323	0.000322133	-1.55601e-10	-0.252034	0.000356164	-1.55601e-10	-0.226298
168725979	chr3:168725979:G:T	1.12088e-06	-1.55601e-10	-0.683601	0.000210217	-1.55601e-10	-0.678859	0.000225392	-1.55601e-10	-0.683851
168727134	chr3:168727134:C:T	1.05176e-07	-1.69397	-1.35587	1.94022e-05	-1.70685	-1.35476	2.08202e-05	-1.71132	-1.35444
168727244	chr3:168727244:T:C	1.2011e-07	-1.72728	-1.18978	2.31154e-05	-1.68403	-1.20247	2.44928e-05	-1.6927	-1.21061
168727877	chr3:168727877:T:G	1.02808e-06	-1.55601e-10	-0.770029	0.000192751	-1.55601e-10	-0.765597	0.000206731	-1.55601e-10	-0.77027
168728279	chr3:168728279:A:G	4.61878e-06	-1.55601e-10	0.732412	0.000939768	-1.55601e-10	0.818636	0.00103148	-1.55601e-10	0.837058
168728666	chr3:168728666:A:G	6.65533e-07	-1.55601e-10	-1.20489	0.000127761	-1.55601e-10	-1.17684	0.000138823	-1.55601e-10	-1.16849
168729129	chr3:168729129:C:T	5.06566e-06	-1.55601e-10	0.824766	0.00103238	-1.55601e-10	0.912627	0.00113339	-1.55601e-10	0.931278
168729343	chr3:168729343:T:A	5.30732e-06	-1.55601e-10	0.871369	0.001083	-1.55601e-10	0.960496	0.00118925	-1.55601e-10	0.979385
168730035	chr3:168730035:A:T	2.12041e-07	-1.13329	-1.2154	3.41504e-05	-1.28148	-1.21474	3.69358e-05	-1.28261	-1.2099
168730087	chr3:168730087:T:C	3.95372e-07	-1.72565	-3.55835e-10	8.08352e-05	-1.63458	-3.55835e-10	8.73393e-05	-1.63189	-3.55835e-10
168730089	chr3:168730089:G:A	6.06445e-07	-1.55601e-10	-1.29786	0.00011327	-1.55601e-10	-1.29722	0.000121862	-1.55601e-10	-1.2988
168730109	chr3:168730109:C:T	1.45239e-06	-1.55601e-10	-0.424508	0.000301773	-1.55601e-10	-0.317322	0.000333405	-1.55601e-10	-0.292332
168730352	chr3:168730352:AG:A	1.40192e-06	-1.55601e-10	-0.459877	0.000290713	-1.55601e-10	-0.354661	0.000321041	-1.55601e-10	-0.330119
168730472	chr3:168730472:C:T	1.02869e-07	-1.72768	-1.34433	1.9227e-05	-1.72372	-1.34696	2.06743e-05	-1.72656	-1.34624
168730693	chr3:168730693:A:G	6.03637e-07	-1.55601e-10	-1.3025	0.000115228	-1.55601e-10	-1.28009	0.000124326	-1.55601e-10	-1.27878
168731070	chr3:168731070:T:C	1.03139e-07	-1.71999	-1.34941	1.90543e-05	-1.72818	-1.35153	2.05593e-05	-1.72745	-1.35093
168731277	chr3:168731277:T:C	1.30342e-07	-1.72715	-1.10817	2.57872e-05	-1.65375	-1.12337	2.72e-05	-1.66517	-1.1333
168731578	chr3:168731578:G:A	1.12032e-06	-1.55601e-10	-0.684107	0.00022294	-1.55601e-10	-0.620094	0.000242843	-1.55601e-10	-0.609274
168731946	chr3:168731946:T:A	2.2107e-07	-1.65527	-0.651728	4.27048e-05	-1.70569	-0.566992	4.75015e-05	-1.69671	-0.544221
168732016	chr3:168732016:A:C	7.95014e-07	-1.55601e-10	-1.02711	0.000144778	-1.55601e-10	-1.05179	0.000155733	-1.55601e-10	-1.05355
168732081	chr3:168732081:C:A	5.71146e-07	-1.55601e-10	-1.35783	0.000106859	-1.55601e-10	-1.35549	0.000115134	-1.55601e-10	-1.35559
168732104	chr3:168732104:A:G	1.40519e-06	-1.55601e-10	-0.45755	0.000291718	-1.55601e-10	-0.351209	0.000322005	-1.55601e-10	-0.327122
168732247	chr3:168732247:C:T	2.29786e-07	-1.64955	-0.618773	4.43544e-05	-1.70245	-0.53234	4.93919e-05	-1.69289	-0.509009
168732403	chr3:168732403:ATTC:A	5.87091e-07	-1.55601e-10	-1.33029	0.000110217	-1.55601e-10	-1.32454	0.000118854	-1.55601e-10	-1.3238
168732503	chr3:168732503:C:T	1.14126e-06	-1.55601e-10	-0.665583	0.000214061	-1.55601e-10	-0.660734	0.000229524	-1.55601e-10	-0.665683
168733177	chr3:168733177:G:A	1.1582e-07	-1.72546	-1.22798	2.32146e-05	-1.64276	-1.23946	2.45337e-05	-1.65511	-1.24653
168733502	chr3:168733502:T:C	8.06291e-07	-1.55601e-10	-1.01303	0.00015429	-1.55601e-10	-0.988164	0.000166503	-1.55601e-10	-0.986674
168733784	chr3:168733784:A:G	1.53828e-07	-1.31825	-1.35139	2.55886e-05	-1.43589	-1.34896	2.74621e-05	-1.43913	-1.34976
168733809	chr3:168733809:T:C	9.7073e-07	-1.55601e-10	-0.827425	0.000181915	-1.55601e-10	-0.823457	0.000195176	-1.55601e-10	-0.827789
168733860	chr3:168733860:G:A	3.0903e-07	-0.772986	-1.19905	3.48282e-05	-1.27969	-1.19688	3.75623e-05	-1.28193	-1.19376
168733900	chr3:168733900:T:G	1.43026e-06	-1.55601e-10	-0.439864	0.000262725	-1.55601e-10	-0.455888	0.000282903	-1.55601e-10	-0.456584
168733993	chr3:168733993:T:C	1.14998e-07	-1.72684	-1.23371	2.29011e-05	-1.65103	-1.24478	2.42177e-05	-1.66284	-1.25177
168734565	chr3:168734565:T:C	3.94376e-07	-1.72817	-3.55835e-10	7.45215e-05	-1.71591	-3.55835e-10	8.01189e-05	-1.71818	-3.55835e-10
168734787	chr3:168734787:C:T	2.91595e-07	-0.677924	-1.35218	3.18523e-05	-1.21477	-1.35112	3.42981e-05	-1.21552	-1.35108
168735567	chr3:168735567:C:T	5.92865e-07	-1.55601e-10	-1.32051	0.000109711	-1.55601e-10	-1.32915	0.000118138	-1.55601e-10	-1.32984
168735792	chr3:168735792:A:G	5.84569e-07	-1.55601e-10	-1.3346	0.000109331	-1.55601e-10	-1.33262	0.000117824	-1.55601e-10	-1.3325
168736056	chr3:168736056:CAG:C	4.19461e-07	-1.6665	-3.55835e-10	7.46981e-05	-1.71354	-3.55835e-10	8.04154e-05	-1.71448	-3.55835e-10
168736376	chr3:168736376:T:C	1.0631e-07	-1.70241	-1.3367	2.25122e-05	-1.58133	-1.33161	2.39537e-05	-1.59378	-1.33178
168736398	chr3:168736398:G:A	1.03808e-07	-1.72818	-1.33476	1.94734e-05	-1.71998	-1.33797	2.09159e-05	-1.72409	-1.3371
168736657	chr3:168736657:A:G	3.00599e-07	-0.889644	-1.11005	3.53627e-05	-1.35445	-1.10689	3.81769e-05	-1.35558	-1.10388
168736772	chr3:168736772:A:T	1.72952e-06	-1.55601e-10	-0.249876	0.000332144	-1.55601e-10	-0.221429	0.000354907	-1.55601e-10	-0.229835
168736850	chr3:168736850:T:C	4.96464e-06	-1.55601e-10	0.804623	0.0010113	-1.55601e-10	0.891996	0.0011102	-1.55601e-10	0.910607
168737044	chr3:168737044:T:C	1.27422e-06	-1.55601e-10	-0.555383	0.000239137	-1.55601e-10	-0.549961	0.000256328	-1.55601e-10	-0.555231
168737681	chr3:168737681:T:C	5.38669e-06	-1.55601e-10	0.886213	0.00109939	-1.55601e-10	0.975517	0.00120741	-1.55601e-10	0.994545
168737685	chr3:168737685:G:T	6.05497e-07	-1.55601e-10	-1.29942	0.000113395	-1.55601e-10	-1.29612	0.000122255	-1.55601e-10	-1.29558
168737700	chr3:168737700:G:A	8.82774e-07	-0.922404	-3.55835e-10	0.000241684	-0.539368	-3.55835e-10	0.00025708	-0.552304	-3.55835e-10
168737999	chr3:168737999:A:G	1.06394e-07	-1.72499	-1.31333	2.15412e-05	-1.64835	-1.30868	2.306e-05	-1.65479	-1.3088
168738327	chr3:168738327:G:A	1.33267e-07	-1.72817	-1.08495	2.59044e-05	-1.67184	-1.10074	2.73574e-05	-1.68162	-1.11108
168738479	chr3:168738479:G:A	4.44822e-07	-1.6078	-3.55835e-10	7.56461e-05	-1.70093	-3.55835e-10	8.17205e-05	-1.69839	-3.55835e-10
168738597	chr3:168738597:A:G	1.01604e-07	-1.72784	-1.35655	1.99883e-05	-1.67387	-1.35798	2.13882e-05	-1.68159	-1.35727
168739024	chr3:168739024:T:G	1.31234e-07	-1.72635	-1.10214	2.61055e-05	-1.64734	-1.11751	2.75201e-05	-1.65918	-1.12759
168739335	chr3:168739335:A:G	6.49489e-07	-1.55601e-10	-1.22929	0.000121787	-1.55601e-10	-1.22472	0.000131339	-1.55601e-10	-1.22391
168739593	chr3:168739593:A:G	1.33114e-07	-1.72431	-1.08996	2.67146e-05	-1.63605	-1.10574	2.81342e-05	-1.6487	-1.116
168739687	chr3:168739687:C:T	1.26748e-07	-1.70159	-1.16168	2.3509e-05	-1.71338	-1.15623	2.52304e-05	-1.7169	-1.15674
168739696	chr3:168739696:G:A	6.68449e-07	-1.55601e-10	-1.20051	0.000124563	-1.55601e-10	-1.20218	0.000135214	-1.55601e-10	-1.19483
168739707	chr3:168739707:C:T	2.74666e-06	-1.55601e-10	0.212666	0.000539831	-1.55601e-10	0.264258	0.000585703	-1.55601e-10	0.271123
168739952	chr3:168739952:T:C	8.97857e-07	-1.55601e-10	-0.905464	0.000165515	-1.55601e-10	-0.917936	0.000179156	-1.55601e-10	-0.913431
168740443	chr3:168740443:A:G	1.16954e-07	-1.71231	-1.23138	2.1351e-05	-1.72695	-1.23895	2.31054e-05	-1.72439	-1.23723
168740779	chr3:168740779:T:C	2.92683e-07	-0.773624	-1.25276	3.32044e-05	-1.27642	-1.2479	3.57895e-05	-1.27914	-1.2449
168740858	chr3:168740858:A:G	2.07979e-06	-1.55601e-10	-0.0654526	0.000442763	-1.55601e-10	0.0660376	0.000490307	-1.55601e-10	0.0933413
168741023	chr3:168741023:A:C	6.33303e-07	-1.55601e-10	-1.25452	0.000119491	-1.55601e-10	-1.24375	0.000128898	-1.55601e-10	-1.24267
168741121	chr3:168741121:A:G	5.70736e-07	-1.55601e-10	-1.35855	0.000106692	-1.55601e-10	-1.35706	0.000114941	-1.55601e-10	-1.35727
168741340	chr3:168741340:A:C	5.25801e-07	-1.44055	-3.55835e-10	9.64856e-05	-1.4576	-3.55835e-10	0.000104097	-1.45637	-3.55835e-10
168741443	chr3:168741443:C:T	6.18805e-07	-1.55601e-10	-1.27768	0.000118154	-1.55601e-10	-1.25501	0.000128164	-1.55601e-10	-1.24838
168741754	chr3:168741754:C:A	2.55695e-07	-1.13495	-1.02654	4.868e-05	-1.13046	-1.01127	5.33566e-05	-1.12361	-1.00108
168741832	chr3:168741832:G:A	1.27543e-06	-1.55601e-10	-0.554436	0.000239365	-1.55601e-10	-0.549007	0.000256572	-1.55601e-10	-0.554281
168741979	chr3:168741979:G:A	1.20245e-07	-1.72771	-1.18823	2.37281e-05	-1.65933	-1.201	2.50856e-05	-1.67021	-1.20919
168742229	chr3:168742229:C:G	1.98391e-06	-1.55601e-10	-0.112647	0.000394237	-1.55601e-10	-0.0500455	0.000438582	-1.55601e-10	-0.0181422
168742921	chr3:168742921:C:T	1.18589e-06	-1.55601e-10	-0.627225	0.000222432	-1.55601e-10	-0.622376	0.000238483	-1.55601e-10	-0.627394
168743850	chr3:168743850:A:AT	3.95977e-07	-1.72412	-3.55835e-10	7.66505e-05	-1.68774	-3.55835e-10	8.23626e-05	-1.69056	-3.55835e-10
168744526	chr3:168744526:G:A	5.73489e-07	-1.55601e-10	-1.35374	0.000107424	-1.55601e-10	-1.35021	0.000115736	-1.55601e-10	-1.35038
168744804	chr3:168744804:T:C	5.72669e-07	-1.55601e-10	-1.35517	0.000107238	-1.55601e-10	-1.35195	0.000115531	-1.55601e-10	-1.35215
168745067	chr3:168745067:C:T	1.70731e-06	-1.55601e-10	-0.262801	0.000359723	-1.55601e-10	-0.141663	0.0003976	-1.55601e-10	-0.116243
168745301	chr3:168745301:A:C	2.86357e-07	-0.883864	-1.16437	3.33823e-05	-1.358	-1.16097	3.59772e-05	-1.35924	-1.15957
168745532	chr3:168745532:G:A	5.96086e-07	-1.55601e-10	-1.31509	0.000111175	-1.55601e-10	-1.31589	0.000119635	-1.55601e-10	-1.31725
168745587	chr3:168745587:T:G	1.98367e-06	-1.55601e-10	-0.112768	0.000421186	-1.55601e-10	0.0160782	0.000466196	-1.55601e-10	0.0429158
168745655	chr3:168745655:T:C	1.97176e-06	-1.55601e-10	-0.11879	0.000386773	-1.55601e-10	-0.0691592	0.000421558	-1.55601e-10	-0.0577331
168745758	chr3:168745758:G:A	1.03027e-07	-1.72707	-1.34341	1.94514e-05	-1.71308	-1.34599	2.08519e-05	-1.71888	-1.34536
168746222	chr3:168746222:C:T	1.24569e-07	-1.72818	-1.15244	2.33647e-05	-1.72651	-1.14926	2.51764e-05	-1.72508	-1.15071
168746271	chr3:168746271:A:G	2.06853e-06	-1.55601e-10	-0.0708806	0.000398527	-1.55601e-10	-0.0392224	0.000426298	-1.55601e-10	-0.04655
168746315	chr3:168746315:G:A	1.68641e-06	-1.55601e-10	-0.275116	0.000308957	-1.55601e-10	-0.293795	0.000332784	-1.55601e-10	-0.294196
168746592	chr3:168746592:T:C	7.81604e-07	-1.55601e-10	-1.04413	0.000145016	-1.55601e-10	-1.05015	0.000157344	-1.55601e-10	-1.04325
168746747	chr3:168746747:G:T	2.64415e-07	-1.66113	-0.466824	5.08361e-05	-1.71043	-0.387962	5.67794e-05	-1.69943	-0.363085
168746969	chr3:168746969:G:C	1.06668e-07	-1.72783	-1.30792	1.99103e-05	-1.72319	-1.31257	2.14159e-05	-1.72622	-1.31133
168747422	chr3:168747422:T:G	8.62221e-07	-1.55601e-10	-0.945962	0.000156544	-1.55601e-10	-0.973661	0.000168342	-1.55601e-10	-0.975695
168747631	chr3:168747631:A:G	5.69948e-07	-1.55601e-10	-1.35993	0.000106297	-1.55601e-10	-1.36076	0.000114534	-1.55601e-10	-1.36082
168747949	chr3:168747949:T:C	3.95598e-07	-1.72508	-3.55835e-10	7.36253e-05	-1.72801	-3.55835e-10	7.93474e-05	-1.72785	-3.55835e-10
168748160	chr3:168748160:C:A	1.67669e-06	-1.55601e-10	-0.280896	0.000352892	-1.55601e-10	-0.160835	0.000390067	-1.55601e-10	-0.135372
168748669	chr3:168748669:TA:T	1.0305e-07	-1.71002	-1.36024	1.90957e-05	-1.71721	-1.36032	2.05913e-05	-1.71668	-1.36014
168749692	chr3:168749692:A:G	1.27329e-06	-1.55601e-10	-0.556114	0.000255073	-1.55601e-10	-0.485449	0.000278836	-1.55601e-10	-0.471066
168749887	chr3:168749887:G:A	1.28293e-07	-1.72591	-1.12524	2.55159e-05	-1.64478	-1.14291	2.68866e-05	-1.65703	-1.15303
168750341	chr3:168750341:T:G	1.07148e-06	-1.55601e-10	-0.728682	0.000200941	-1.55601e-10	-0.723987	0.000215494	-1.55601e-10	-0.728759
168750538	chr3:168750538:A:G	1.50995e-06	-1.55601e-10	-0.385639	0.000283494	-1.55601e-10	-0.379805	0.000303711	-1.55601e-10	-0.385613
168750601	chr3:168750601:C:T	1.44032e-06	-1.55601e-10	-0.432855	0.000270277	-1.55601e-10	-0.427548	0.000289595	-1.55601e-10	-0.433208
168750731	chr3:168750731:A:G	4.62425e-07	-1.56899	-3.55835e-10	8.22494e-05	-1.61724	-3.55835e-10	8.89258e-05	-1.61389	-3.55835e-10
168751072	chr3:168751072:A:T	3.95307e-07	-1.72581	-3.55835e-10	7.37619e-05	-1.72616	-3.55835e-10	7.94542e-05	-1.72651	-3.55835e-10
168751767	chr3:168751767:T:C	3.55634e-06	-1.55601e-10	0.471012	0.000719021	-1.55601e-10	0.550893	0.00078821	-1.55601e-10	0.568074
168751820	chr3:168751820:C:T	1.43416e-07	-1.72708	-1.01264	2.82229e-05	-1.65342	-1.03345	2.96987e-05	-1.66483	-1.04576
168751837	chr3:168751837:T:C	1.28277e-06	-1.55601e-10	-0.548695	0.000236727	-1.55601e-10	-0.560088	0.000257645	-1.55601e-10	-0.550108
168751986	chr3:168751986:C:T	3.24696e-06	-1.55601e-10	0.379999	0.000654986	-1.55601e-10	0.457616	0.000717605	-1.55601e-10	0.47423
168752212	chr3:168752212:G:A	1.58536e-07	-1.63236	-1.00713	2.6194e-05	-1.72811	-1.03336	2.79108e-05	-1.72715	-1.04553
168752229	chr3:168752229:G:T	5.69439e-07	-1.55601e-10	-1.36082	0.000106297	-1.55601e-10	-1.36076	0.000114553	-1.55601e-10	-1.36065
168752275	chr3:168752275:C:T	5.69476e-07	-1.55601e-10	-1.36076	0.000106301	-1.55601e-10	-1.36072	0.000114574	-1.55601e-10	-1.36047
168752775	chr3:168752775:C:T	1.86752e-06	-1.55601e-10	-0.173106	0.000370374	-1.55601e-10	-0.112485	0.000411777	-1.55601e-10	-0.081208
168752889	chr3:168752889:A:G	1.05128e-06	-1.55601e-10	-0.747708	0.000191478	-1.55601e-10	-0.772224	0.00020644	-1.55601e-10	-0.771682
168754040	chr3:168754040:G:C	2.2175e-07	-1.23757	-1.06635	4.21911e-05	-1.23273	-1.05206	4.62064e-05	-1.22606	-1.04251
168754289	chr3:168754289:G:A	2.06496e-07	-1.31455	-1.06065	3.92837e-05	-1.30998	-1.04621	4.29986e-05	-1.30395	-1.03658
168754483	chr3:168754483:T:G	7.67556e-07	-1.06226	-3.55835e-10	0.000172833	-0.874674	-3.55835e-10	0.000184415	-0.8845	-3.55835e-10
168754510	chr3:168754510:G:C	1.51336e-07	-1.52243	-1.16354	2.61323e-05	-1.60834	-1.15549	2.81043e-05	-1.60876	-1.157
168754514	chr3:168754514:T:G	1.58991e-06	-1.55601e-10	-0.334039	0.000323218	-1.55601e-10	-0.248671	0.000354823	-1.55601e-10	-0.230069
168754627	chr3:168754627:A:G	5.69408e-07	-1.55601e-10	-1.36088	0.000106324	-1.55601e-10	-1.36051	0.000114585	-1.55601e-10	-1.36038
168754887	chr3:168754887:T:A	1.38112e-07	-1.45442	-1.32299	2.34722e-05	-1.55232	-1.31886	2.5234e-05	-1.55349	-1.32001
168755009	chr3:168755009:A:G	8.04989e-07	-1.55601e-10	-1.01464	0.000146496	-1.55601e-10	-1.04	0.000157594	-1.55601e-10	-1.04167
168755719	chr3:168755719:C:T	1.39217e-07	-1.72765	-1.04179	2.73044e-05	-1.65846	-1.06149	2.8759e-05	-1.66947	-1.07327
168756267	chr3:168756267:G:C	2.87649e-07	-0.962879	-1.08085	3.4627e-05	-1.405	-1.07736	3.73707e-05	-1.40665	-1.07415
168756677	chr3:168756677:T:C	5.80902e-07	-1.55601e-10	-1.34089	0.00010844	-1.55601e-10	-1.3408	0.000116969	-1.55601e-10	-1.33978
168757159	chr3:168757159:T:C	3.94387e-07	-1.72814	-3.55835e-10	7.71073e-05	-1.6818	-3.55835e-10	8.23267e-05	-1.69099	-3.55835e-10
168757245	chr3:168757245:G:C	4.18269e-07	-1.66935	-3.55835e-10	7.38419e-05	-1.72507	-3.55835e-10	7.96382e-05	-1.7242	-3.55835e-10
168757759	chr3:168757759:A:G	1.22699e-06	-1.55601e-10	-0.593156	0.000230285	-1.55601e-10	-0.587681	0.000246824	-1.55601e-10	-0.593014
168757858	chr3:168757858:G:A	1.74736e-07	-1.70128	-0.84092	3.30606e-05	-1.71871	-0.809945	3.56321e-05	-1.72015	-0.808295
168757907	chr3:168757907:C:T	7.42346e-07	-1.55601e-10	-1.09566	0.000141646	-1.55601e-10	-1.07366	0.000152868	-1.55601e-10	-1.07211
168758518	chr3:168758518:C:A	1.43096e-06	-1.55601e-10	-0.439376	0.000263924	-1.55601e-10	-0.451336	0.000287472	-1.55601e-10	-0.440563
168758609	chr3:168758609:G:A	1.35064e-07	-1.72793	-1.0718	2.6415e-05	-1.66229	-1.09077	2.78441e-05	-1.673	-1.10206
168758689	chr3:168758689:G:C	1.55542e-06	-1.55601e-10	-0.355973	0.000315987	-1.55601e-10	-0.271298	0.00034666	-1.55601e-10	-0.253346
168758898	chr3:168758898:A:G	4.54119e-07	-1.58712	-3.55835e-10	8.10176e-05	-1.63233	-3.55835e-10	8.7574e-05	-1.6292	-3.55835e-10
168759099	chr3:168759099:G:A	1.13263e-06	-1.55601e-10	-0.673176	0.000207802	-1.55601e-10	-0.690414	0.000223132	-1.55601e-10	-0.693928
168759294	chr3:168759294:G:C	2.01238e-06	-1.55601e-10	-0.0984007	0.000427654	-1.55601e-10	0.031317	0.000473606	-1.55601e-10	0.0586858
168759718	chr3:168759718:A:T	1.18299e-07	-1.72098	-1.21128	2.20349e-05	-1.72626	-1.20811	2.37056e-05	-1.72735	-1.20862
168760640	chr3:168760640:C:T	1.70732e-07	-1.33836	-1.22701	2.8307e-05	-1.4622	-1.22169	3.0643e-05	-1.4619	-1.21738
168760775	chr3:168760775:T:C	7.20602e-07	-1.55601e-10	-1.12539	0.000133463	-1.55601e-10	-1.13317	0.000144147	-1.55601e-10	-1.13085
168760789	chr3:168760789:T:C	5.72338e-07	-1.55601e-10	-1.35574	0.000106628	-1.55601e-10	-1.35765	0.00011493	-1.55601e-10	-1.35737
168761505	chr3:168761505:T:G	6.36659e-07	-0.79622	-0.45302	7.29063e-05	-1.30093	-0.436897	7.84561e-05	-1.30112	-0.438036
168761796	chr3:168761796:G:A	3.34323e-07	-0.871595	-1.02177	3.87455e-05	-1.35181	-1.01817	4.18222e-05	-1.35359	-1.01467
168761943	chr3:168761943:T:C	8.07163e-07	-1.55601e-10	-1.01195	0.000154462	-1.55601e-10	-0.987048	0.00016669	-1.55601e-10	-0.985556
168762750	chr3:168762750:T:C	1.02003e-07	-1.72532	-1.35515	1.89852e-05	-1.72684	-1.3565	2.04392e-05	-1.72808	-1.35615
168762999	chr3:168762999:T:A	8.4526e-07	-1.55601e-10	-0.96583	0.000153566	-1.55601e-10	-0.992869	0.00016518	-1.55601e-10	-0.994652
168763318	chr3:168763318:G:A	1.14734e-06	-1.55601e-10	-0.660272	0.000210985	-1.55601e-10	-0.67521	0.000227069	-1.55601e-10	-0.676435
168763544	chr3:168763544:G:A	5.72926e-07	-1.55601e-10	-1.35472	0.000107312	-1.55601e-10	-1.35126	0.000115722	-1.55601e-10	-1.3505
168763573	chr3:168763573:G:A	1.25264e-06	-1.55601e-10	-0.572462	0.000234978	-1.55601e-10	-0.567507	0.000251886	-1.55601e-10	-0.572714
168763625	chr3:168763625:T:C	8.31383e-07	-1.55601e-10	-0.982383	0.000151151	-1.55601e-10	-1.00872	0.000162589	-1.55601e-10	-1.01047
168763658	chr3:168763658:G:A	1.87772e-06	-1.55601e-10	-0.167658	0.000397612	-1.55601e-10	-0.0415203	0.000439965	-1.55601e-10	-0.0149948
168763724	chr3:168763724:T:C	5.73194e-07	-1.55601e-10	-1.35425	0.000107374	-1.55601e-10	-1.35068	0.000115792	-1.55601e-10	-1.3499
168764041	chr3:168764041:A:G	1.02861e-07	-1.71486	-1.35724	1.89381e-05	-1.72755	-1.35827	2.04545e-05	-1.72549	-1.358
168764212	chr3:168764212:A:G	1.33239e-07	-1.69593	-1.11741	2.37409e-05	-1.72448	-1.13532	2.52514e-05	-1.72671	-1.1461
168764380	chr3:168764380:G:A	3.98397e-07	-1.71803	-3.55835e-10	8.0441e-05	-1.63947	-3.55835e-10	8.62497e-05	-1.64444	-3.55835e-10
168764964	chr3:168764964:T:C	2.47711e-07	-1.72735	-0.465858	4.56444e-05	-1.72435	-0.481768	4.93619e-05	-1.72695	-0.475556
168764975	chr3:168764975:T:A	2.79487e-07	-1.72762	-0.344902	5.19717e-05	-1.71506	-0.361234	5.60696e-05	-1.72049	-0.35461
168765278	chr3:168765278:A:G	1.02994e-07	-1.71537	-1.35544	1.97462e-05	-1.68729	-1.35675	2.10716e-05	-1.69736	-1.35641
168765316	chr3:168765316:A:C	6.09473e-07	-1.55601e-10	-1.29288	0.000112469	-1.55601e-10	-1.30432	0.000121102	-1.55601e-10	-1.30505
168765591	chr3:168765591:A:G	1.09404e-06	-1.55601e-10	-0.707843	0.000205215	-1.55601e-10	-0.702937	0.000220053	-1.55601e-10	-0.70782
168765772	chr3:168765772:G:A	1.01733e-07	-1.72803	-1.3551	1.90693e-05	-1.72244	-1.35647	2.04877e-05	-1.72576	-1.3561
168765913	chr3:168765913:A:C	1.01135e-07	-1.72815	-1.36087	1.90119e-05	-1.7212	-1.36073	2.04085e-05	-1.72495	-1.36079
168765952	chr3:168765952:A:G	1.01309e-07	-1.72655	-1.36075	1.92045e-05	-1.7114	-1.36045	2.05639e-05	-1.7176	-1.36056
168766285	chr3:168766285:T:A	1.03334e-07	-1.72279	-1.34472	1.91532e-05	-1.72793	-1.3466	2.0651e-05	-1.72806	-1.34587
168766348	chr3:168766348:T:G	2.12644e-06	-0.0432691	-3.55835e-10	0.000222808	-0.620688	-3.55835e-10	0.000236384	-0.636234	-3.55835e-10
168766495	chr3:168766495:A:T	2.36061e-06	-1.55601e-10	0.061202	0.000464507	-1.55601e-10	0.113979	0.000506504	-1.55601e-10	0.125843
168766598	chr3:168766598:T:C	6.1438e-07	-1.28486	-3.55835e-10	0.000100301	-1.41882	-3.55835e-10	0.00010846	-1.41531	-3.55835e-10
168766649	chr3:168766649:T:C	1.02726e-07	-1.72795	-1.34546	1.94246e-05	-1.71733	-1.34313	2.0814e-05	-1.72218	-1.34389
168766757	chr3:168766757:T:C	5.6949e-07	-1.55601e-10	-1.36073	0.000106291	-1.55601e-10	-1.36082	0.000114541	-1.55601e-10	-1.36076
168766817	chr3:168766817:A:G	1.0537e-07	-1.72545	-1.32254	2.01594e-05	-1.70264	-1.32069	2.15789e-05	-1.70757	-1.3224
168767007	chr3:168767007:G:T	1.1304e-07	-1.62915	-1.34858	2.19392e-05	-1.59339	-1.34533	2.34544e-05	-1.6013	-1.34533
168767234	chr3:168767234:T:A	1.27251e-06	-1.55601e-10	-0.556727	0.000238721	-1.55601e-10	-0.551703	0.000255835	-1.55601e-10	-0.557158
168767382	chr3:168767382:A:C	1.2793e-06	-1.55601e-10	-0.551403	0.00024	-1.55601e-10	-0.546359	0.000257201	-1.55601e-10	-0.551833
168767752	chr3:168767752:C:T	6.6925e-07	-1.55601e-10	-1.19932	0.000123213	-1.55601e-10	-1.21308	0.000133173	-1.55601e-10	-1.21004
168768164	chr3:168768164:G:A	6.02613e-07	-1.55601e-10	-1.3042	0.00011147	-1.55601e-10	-1.31324	0.000119948	-1.55601e-10	-1.31463
168768640	chr3:168768640:C:T	1.4051e-06	-1.55601e-10	-0.457609	0.000292864	-1.55601e-10	-0.34729	0.000322988	-1.55601e-10	-0.324074
168768806	chr3:168768806:C:T	5.7032e-07	-1.55601e-10	-1.35928	0.000106646	-1.55601e-10	-1.35748	0.000114908	-1.55601e-10	-1.35756
168768817	chr3:168768817:A:G	1.01328e-07	-1.72658	-1.36053	1.89272e-05	-1.72628	-1.36012	2.03593e-05	-1.72788	-1.36027
168768915	chr3:168768915:A:G	1.04156e-06	-1.55601e-10	-0.756998	0.000195224	-1.55601e-10	-0.752848	0.000209361	-1.55601e-10	-0.75763
168768922	chr3:168768922:T:C	1.04222e-07	-1.72493	-1.33402	1.98009e-05	-1.70334	-1.33793	2.12715e-05	-1.70844	-1.33588
168768934	chr3:168768934:G:C	4.00179e-07	-1.71356	-3.55835e-10	8.15358e-05	-1.62596	-3.55835e-10	8.73861e-05	-1.63135	-3.55835e-10
168769209	chr3:168769209:T:C	1.09934e-07	-1.70391	-1.30168	2.11876e-05	-1.66823	-1.30535	2.25951e-05	-1.68079	-1.30317
168769398	chr3:168769398:C:T	5.82996e-07	-1.55601e-10	-1.33729	0.000109082	-1.55601e-10	-1.3349	0.000117744	-1.55601e-10	-1.33318
168769846	chr3:168769846:T:C	1.03467e-07	-1.72756	-1.33867	1.9609e-05	-1.71513	-1.33588	2.09975e-05	-1.72052	-1.33677
168772320	chr3:168772320:T:A	5.76501e-07	-1.55601e-10	-1.3485	0.000107178	-1.55601e-10	-1.35251	0.000115423	-1.55601e-10	-1.35309
168772985	chr3:168772985:A:G	2.62191e-06	-1.55601e-10	0.166183	0.000503183	-1.55601e-10	0.193956	0.000540532	-1.55601e-10	0.190865
168773045	chr3:168773045:G:A	1.84159e-07	-1.6705	-0.819178	3.45013e-05	-1.69762	-0.788379	3.71616e-05	-1.70039	-0.786021
168773087	chr3:168773087:T:G	5.70503e-07	-1.55601e-10	-1.35896	0.000106346	-1.55601e-10	-1.3603	0.000114577	-1.55601e-10	-1.36044
168773122	chr3:168773122:T:A	1.035e-07	-1.72815	-1.33775	1.95457e-05	-1.71932	-1.33492	2.09517e-05	-1.72363	-1.33583
168773442	chr3:168773442:G:C	3.9486e-07	-1.72694	-3.55835e-10	7.36133e-05	-1.72817	-3.55835e-10	7.93219e-05	-1.72818	-3.55835e-10
168773509	chr3:168773509:C:T	5.82621e-07	-1.55601e-10	-1.33794	0.000108465	-1.55601e-10	-1.34057	0.000116956	-1.55601e-10	-1.33989
168774005	chr3:168774005:G:A	1.04453e-07	-1.72432	-1.33242	1.98247e-05	-1.70364	-1.33643	2.12995e-05	-1.70871	-1.3343
168774170	chr3:168774170:A:G	5.77363e-07	-1.55601e-10	-1.347	0.00010713	-1.55601e-10	-1.35295	0.000115431	-1.55601e-10	-1.35302
168774199	chr3:168774199:A:G	4.52512e-07	-1.59066	-3.55835e-10	9.86831e-05	-1.43508	-3.55835e-10	0.000105694	-1.44114	-3.55835e-10
168774430	chr3:168774430:G:A	3.64625e-07	-1.60195	-0.204654	6.85419e-05	-1.6296	-0.169949	7.36548e-05	-1.63848	-0.163823
168774566	chr3:168774566:A:T	3.96159e-07	-1.72366	-3.55835e-10	7.52295e-05	-1.70645	-3.55835e-10	8.11371e-05	-1.70555	-3.55835e-10
168774633	chr3:168774633:C:T	1.02892e-07	-1.72663	-1.34516	1.95386e-05	-1.71178	-1.34282	2.09093e-05	-1.71791	-1.34359
168774720	chr3:168774720:C:T	1.76436e-06	-1.55601e-10	-0.229931	0.000370991	-1.55601e-10	-0.110819	0.000410547	-1.55601e-10	-0.0841983
168774806	chr3:168774806:C:T	8.57626e-07	-1.55601e-10	-0.951306	0.000155646	-1.55601e-10	-0.979416	0.000167515	-1.55601e-10	-0.980619
168775092	chr3:168775092:G:A	2.00108e-06	-1.55601e-10	-0.10403	0.000385418	-1.55601e-10	-0.0726678	0.000412189	-1.55601e-10	-0.0802082
168775173	chr3:168775173:G:A	3.39499e-07	-1.62373	-0.254277	6.39092e-05	-1.64921	-0.220319	6.87241e-05	-1.65715	-0.214444
168775386	chr3:168775386:C:T	1.15368e-06	-1.55601e-10	-0.654759	0.000213987	-1.55601e-10	-0.66108	0.000232058	-1.55601e-10	-0.6547
168775433	chr3:168775433:G:A	5.43157e-07	-1.40808	-3.55835e-10	8.11064e-05	-1.63124	-3.55835e-10	8.7253e-05	-1.63288	-3.55835e-10
168775499	chr3:168775499:G:A	1.26526e-06	-1.55601e-10	-0.562439	0.00023249	-1.55601e-10	-0.578148	0.000250126	-1.55601e-10	-0.579724
168775569	chr3:168775569:C:T	1.02871e-07	-1.72816	-1.34384	1.9414e-05	-1.71958	-1.34142	2.0815e-05	-1.72382	-1.3422
168776032	chr3:168776032:C:T	6.91555e-07	-1.55601e-10	-1.16653	0.000128837	-1.55601e-10	-1.16845	0.000139936	-1.55601e-10	-1.16051
168776330	chr3:168776330:TC:T	3.95308e-07	-1.72581	-3.55835e-10	7.62233e-05	-1.69333	-3.55835e-10	8.19218e-05	-1.69592	-3.55835e-10
168776487	chr3:168776487:A:G	1.01301e-07	-1.72739	-1.35999	1.91459e-05	-1.7145	-1.36041	2.05196e-05	-1.72004	-1.36027
168776622	chr3:168776622:C:G	1.01889e-07	-1.72785	-1.35374	1.90767e-05	-1.72317	-1.35536	2.05018e-05	-1.72623	-1.35495
168776825	chr3:168776825:G:A	1.63153e-07	-1.61794	-0.992846	3.10134e-05	-1.61544	-0.977132	3.3825e-05	-1.61324	-0.967246
168777086	chr3:168777086:A:G	1.81837e-06	-1.55601e-10	-0.199779	0.000383073	-1.55601e-10	-0.0787724	0.00042406	-1.55601e-10	-0.0518157
168777199	chr3:168777199:T:A	8.75231e-07	-1.55601e-10	-0.930986	0.000163248	-1.55601e-10	-0.931729	0.000176291	-1.55601e-10	-0.929555
168778301	chr3:168778301:T:G	5.69497e-07	-1.55601e-10	-1.36072	0.00010629	-1.55601e-10	-1.36083	0.00011454	-1.55601e-10	-1.36077
168779195	chr3:168779195:T:C	1.63137e-07	-1.60076	-1.01012	2.875e-05	-1.66757	-1.00079	3.09197e-05	-1.66707	-1.00323
168779210	chr3:168779210:T:A	1.03521e-07	-1.72668	-1.33902	1.96643e-05	-1.71185	-1.33635	2.10411e-05	-1.71796	-1.33725
168779273	chr3:168779273:A:C	1.95782e-06	-1.55601e-10	-0.125885	0.000376816	-1.55601e-10	-0.0952406	0.000403063	-1.55601e-10	-0.102596
168779563	chr3:168779563:GT:G	1.41985e-07	-1.70631	-1.04344	2.56351e-05	-1.71962	-1.06342	2.71906e-05	-1.72327	-1.07555
168780206	chr3:168780206:T:C	1.93695e-07	-1.72794	-0.711248	3.59072e-05	-1.72271	-0.723346	3.87755e-05	-1.72594	-0.717957
168780359	chr3:168780359:A:G	1.36774e-07	-1.63452	-1.15262	2.50354e-05	-1.65774	-1.14896	2.67486e-05	-1.6653	-1.14991
168780492	chr3:168780492:G:A	1.06765e-06	-1.55601e-10	-0.73226	0.000197705	-1.55601e-10	-0.740221	0.000214115	-1.55601e-10	-0.735175
168780700	chr3:168780700:T:C	8.66363e-07	-1.55601e-10	-0.94117	0.000166181	-1.55601e-10	-0.913917	0.000179372	-1.55601e-10	-0.912229
168781107	chr3:168781107:C:T	3.94382e-07	-1.72815	-3.55835e-10	7.47687e-05	-1.7126	-3.55835e-10	8.04146e-05	-1.71449	-3.55835e-10
168781162	chr3:168781162:T:A	9.96016e-07	-1.55601e-10	-0.80171	0.000184758	-1.55601e-10	-0.807953	0.000200206	-1.55601e-10	-0.802345
168781235	chr3:168781235:T:C	1.54222e-06	-1.55601e-10	-0.364494	0.000303078	-1.55601e-10	-0.313007	0.00032855	-1.55601e-10	-0.306999
168781376	chr3:168781376:G:A	2.23734e-07	-1.58926	-0.705757	4.1354e-05	-1.63402	-0.670805	4.44435e-05	-1.63848	-0.668994
168781704	chr3:168781704:G:T	1.54632e-06	-1.55601e-10	-0.36184	0.000313825	-1.55601e-10	-0.278162	0.000344413	-1.55601e-10	-0.259847
168782319	chr3:168782319:T:C	1.01334e-07	-1.72658	-1.36047	1.92108e-05	-1.71153	-1.36	2.057e-05	-1.7177	-1.36015
168782514	chr3:168782514:T:A	1.91275e-07	-1.72792	-0.723839	3.54592e-05	-1.72281	-0.735803	3.82909e-05	-1.72601	-0.73047
168782747	chr3:168782747:A:G	1.04219e-06	-1.55601e-10	-0.756393	0.000195339	-1.55601e-10	-0.752261	0.000209521	-1.55601e-10	-0.756866
168782820	chr3:168782820:A:G	5.79797e-07	-1.55601e-10	-1.3428	0.000108243	-1.55601e-10	-1.34261	0.000116758	-1.55601e-10	-1.34159
168783167	chr3:168783167:C:A	1.57712e-07	-1.72816	-0.91654	2.9381e-05	-1.72089	-0.925759	3.16867e-05	-1.72473	-0.92106
168783862	chr3:168783862:C:A	1.03982e-07	-1.72637	-1.33489	1.97698e-05	-1.71085	-1.33199	2.11481e-05	-1.71718	-1.33296
168784144	chr3:168784144:G:A	1.53919e-07	-1.7056	-0.963445	2.77024e-05	-1.7201	-0.985375	2.9343e-05	-1.72363	-0.999005
168784292	chr3:168784292:T:A	1.03535e-07	-1.72702	-1.33854	1.96516e-05	-1.713	-1.33584	2.10327e-05	-1.71886	-1.33675
168784583	chr3:168784583:A:G	1.88632e-06	-1.55601e-10	-0.16309	0.000362781	-1.55601e-10	-0.133198	0.000387462	-1.55601e-10	-0.142071
168784697	chr3:168784697:C:T	1.84011e-07	-1.56524	-0.925242	3.50202e-05	-1.56325	-0.907822	3.82425e-05	-1.56071	-0.897035
168784704	chr3:168784704:T:C	1.84656e-07	-1.56102	-0.925955	3.51396e-05	-1.55911	-0.908554	3.83738e-05	-1.55653	-0.897782
168784754	chr3:168784754:A:G	2.08701e-07	-1.58112	-0.783446	3.87901e-05	-1.61141	-0.757422	4.15303e-05	-1.62108	-0.754189
168784987	chr3:168784987:A:G	2.17636e-06	-1.55601e-10	-0.0200645	0.000464264	-1.55601e-10	0.113455	0.000514428	-1.55601e-10	0.141365
168785222	chr3:168785222:A:G	6.48872e-07	-1.23024	-3.55835e-10	0.000131387	-1.14885	-3.55835e-10	0.000141303	-1.15078	-3.55835e-10
168785298	chr3:168785298:C:A	1.08088e-07	-1.70477	-1.31776	2.17177e-05	-1.61572	-1.33314	2.32808e-05	-1.6197	-1.33436
168785416	chr3:168785416:T:A	4.01883e-07	-1.70931	-3.55835e-10	7.87704e-05	-1.66046	-3.55835e-10	8.44332e-05	-1.66573	-3.55835e-10
168785784	chr3:168785784:T:C	1.06385e-07	-1.69386	-1.34454	2.06535e-05	-1.65272	-1.34639	2.19672e-05	-1.66688	-1.34526
168785795	chr3:168785795:T:C	3.61003e-06	-1.55601e-10	0.485999	0.000729845	-1.55601e-10	0.565835	0.000800164	-1.55601e-10	0.583127
168785832	chr3:168785832:A:T	1.65445e-07	-1.72807	-0.868761	3.08871e-05	-1.71829	-0.878369	3.32946e-05	-1.72287	-0.873421
168785999	chr3:168785999:GA:G	1.52506e-07	-1.71067	-0.967599	2.76913e-05	-1.71646	-0.989418	2.93089e-05	-1.72082	-1.00298
168786259	chr3:168786259:T:C	4.43184e-07	-1.61149	-3.55835e-10	7.98643e-05	-1.64667	-3.55835e-10	8.56588e-05	-1.65132	-3.55835e-10
168786533	chr3:168786533:T:C	1.034e-06	-1.55601e-10	-0.764279	0.000193804	-1.55601e-10	-0.760149	0.000207884	-1.55601e-10	-0.764709
168786671	chr3:168786671:G:A	1.67568e-07	-1.70691	-0.877178	3.01521e-05	-1.71929	-0.901453	3.18848e-05	-1.72301	-0.916545
168786780	chr3:168786780:A:G	3.58432e-06	-1.55601e-10	0.478849	0.000724724	-1.55601e-10	0.558793	0.000794552	-1.55601e-10	0.576089
168786807	chr3:168786807:A:C	1.03463e-06	-1.55601e-10	-0.76367	0.000193919	-1.55601e-10	-0.759555	0.000208004	-1.55601e-10	-0.764133
168786851	chr3:168786851:T:G	1.01182e-07	-1.72773	-1.36083	1.897e-05	-1.72354	-1.3606	2.03799e-05	-1.72646	-1.36068
168787397	chr3:168787397:T:C	1.49055e-07	-1.44852	-1.25264	2.52444e-05	-1.55012	-1.24827	2.71687e-05	-1.55022	-1.24941
168787906	chr3:168787906:A:C	6.78651e-06	-1.55601e-10	1.11722	0.00137936	-1.55601e-10	1.20237	0.00150519	-1.55601e-10	1.21498
168788118	chr3:168788118:C:T	2.41422e-07	-1.65583	-0.563093	4.55326e-05	-1.68706	-0.521509	4.8897e-05	-1.68978	-0.522196
168788425	chr3:168788425:A:G	7.39519e-07	-1.55601e-10	-1.09947	0.000137329	-1.55601e-10	-1.10462	0.000148884	-1.55601e-10	-1.09852
168788574	chr3:168788574:C:G	5.8514e-07	-1.33362	-3.55835e-10	0.000125958	-1.19105	-3.55835e-10	0.000136089	-1.18838	-3.55835e-10
168788591	chr3:168788591:T:C	7.77954e-07	-1.55601e-10	-1.04881	0.000144923	-1.55601e-10	-1.05079	0.000157692	-1.55601e-10	-1.04105
168789300	chr3:168789300:A:T	2.05528e-07	-1.61071	-0.769181	3.80592e-05	-1.65203	-0.73583	4.09186e-05	-1.65601	-0.734091
168789691	chr3:168789691:T:C	9.76716e-07	-1.55601e-10	-0.821278	0.000182982	-1.55601e-10	-0.817607	0.00019634	-1.55601e-10	-0.821842
168789877	chr3:168789877:G:A	6.37825e-07	-1.55601e-10	-1.24741	0.000121862	-1.55601e-10	-1.22411	0.000132176	-1.55601e-10	-1.21755
168790076	chr3:168790076:A:G	1.1479e-06	-1.55601e-10	-0.65978	0.00021109	-1.55601e-10	-0.674714	0.000227182	-1.55601e-10	-0.67594
168790534	chr3:168790534:T:G	1.84176e-07	-1.56249	-0.927091	3.50402e-05	-1.5608	-0.909696	3.82625e-05	-1.55829	-0.898927
168791089	chr3:168791089:G:T	1.28036e-06	-1.55601e-10	-0.550578	0.000240198	-1.55601e-10	-0.545534	0.000257497	-1.55601e-10	-0.550682
168791425	chr3:168791425:T:C	5.83056e-07	-1.55601e-10	-1.33719	0.000108535	-1.55601e-10	-1.33993	0.000117033	-1.55601e-10	-1.33923
168792170	chr3:168792170:A:G	6.21315e-07	-1.55601e-10	-1.27364	0.000116032	-1.55601e-10	-1.27313	0.00012475	-1.55601e-10	-1.27537
168792550	chr3:168792550:G:A	1.02906e-07	-1.72378	-1.34788	1.96308e-05	-1.70413	-1.34576	2.09796e-05	-1.71166	-1.34648
168793247	chr3:168793247:T:A	2.24327e-07	-1.58063	-0.711742	4.17591e-05	-1.6103	-0.684776	4.47455e-05	-1.61996	-0.680738
168793278	chr3:168793278:C:T	8.65531e-07	-1.55601e-10	-0.942131	0.000157118	-1.55601e-10	-0.969998	0.000168985	-1.55601e-10	-0.971878
168794074	chr3:168794074:G:C	1.3265e-07	-1.70914	-1.10862	2.41117e-05	-1.71793	-1.12637	2.55995e-05	-1.72197	-1.13715
168794155	chr3:168794155:C:A	5.70386e-07	-1.55601e-10	-1.35916	0.000106335	-1.55601e-10	-1.36041	0.000114566	-1.55601e-10	-1.36054
168794326	chr3:168794326:G:A	4.70991e-07	-1.56494	0.0143026	8.87038e-05	-1.59535	0.0536579	9.52527e-05	-1.60566	0.0605055
168794331	chr3:168794331:G:C	1.28256e-06	-1.55601e-10	-0.548861	0.000240615	-1.55601e-10	-0.543801	0.000257946	-1.55601e-10	-0.548941
168794542	chr3:168794542:T:C	1.28202e-06	-1.55601e-10	-0.549279	0.000240514	-1.55601e-10	-0.54422	0.000257839	-1.55601e-10	-0.549355
168794636	chr3:168794636:C:T	2.69735e-07	-1.57471	-0.533327	4.99425e-05	-1.62152	-0.494606	5.36854e-05	-1.62631	-0.492239
168794639	chr3:168794639:T:C	4.35309e-07	-1.62942	-3.55835e-10	7.71647e-05	-1.68106	-3.55835e-10	8.31506e-05	-1.68104	-3.55835e-10
168794845	chr3:168794845:T:G	1.01142e-07	-1.72814	-1.36081	1.90539e-05	-1.71917	-1.36056	2.04407e-05	-1.72352	-1.36065
168795507	chr3:168795507:G:A	1.99175e-07	-1.16448	-1.24681	3.20971e-05	-1.31474	-1.24349	3.47392e-05	-1.31421	-1.23961
168795728	chr3:168795728:T:C	9.69887e-07	-1.55601e-10	-0.828294	0.000181692	-1.55601e-10	-0.824684	0.000194942	-1.55601e-10	-0.828987
168796049	chr3:168796049:A:G	1.01141e-07	-1.72816	-1.36081	1.90501e-05	-1.71937	-1.36056	2.04378e-05	-1.72366	-1.36065
168796491	chr3:168796491:C:T	1.04112e-07	-1.72795	-1.33205	1.96999e-05	-1.71743	-1.32895	2.11042e-05	-1.72225	-1.32997
168796937	chr3:168796937:A:T	5.69657e-07	-1.55601e-10	-1.36044	0.000106285	-1.55601e-10	-1.36088	0.000114528	-1.55601e-10	-1.36087
168797010	chr3:168797010:G:A	1.17741e-06	-1.55601e-10	-0.634405	0.000220908	-1.55601e-10	-0.629251	0.000236834	-1.55601e-10	-0.634329
168797015	chr3:168797015:A:G	3.97065e-07	-1.72137	-3.55835e-10	7.93543e-05	-1.65308	-3.55835e-10	8.57164e-05	-1.65065	-3.55835e-10
168797044	chr3:168797044:G:A	6.15085e-07	-1.59529	0.311575	0.000116558	-1.62268	0.354077	0.000125363	-1.63181	0.361331
168797339	chr3:168797339:A:G	3.9752e-07	-1.72023	-3.55835e-10	7.74186e-05	-1.67777	-3.55835e-10	8.35585e-05	-1.67614	-3.55835e-10
168797748	chr3:168797748:A:G	4.49825e-07	-1.59662	-3.55835e-10	7.94739e-05	-1.65157	-3.55835e-10	8.60357e-05	-1.64693	-3.55835e-10
168797943	chr3:168797943:G:C	5.02486e-07	-1.48591	-3.55835e-10	0.000106809	-1.35595	-3.55835e-10	0.000114389	-1.36208	-3.55835e-10
168798149	chr3:168798149:TGAATCAAA:T	4.65119e-07	-0.423955	-1.13923	4.75402e-05	-1.03054	-1.13488	5.12046e-05	-1.03235	-1.13351
168798362	chr3:168798362:A:G	3.05674e-07	-0.826712	-1.15624	3.49665e-05	-1.31932	-1.15329	3.77092e-05	-1.3212	-1.15058
168798801	chr3:168798801:A:C	1.01664e-07	-1.72297	-1.36084	1.93726e-05	-1.70251	-1.36063	2.07118e-05	-1.71029	-1.3607
168799022	chr3:168799022:T:G	7.48838e-07	-1.55601e-10	-1.08695	0.000139501	-1.55601e-10	-1.08892	0.000151705	-1.55601e-10	-1.07975
168799328	chr3:168799328:A:ATGTCTTTT	1.83094e-07	-1.56974	-0.925738	3.48606e-05	-1.56732	-0.908323	3.80655e-05	-1.56484	-0.897541
168799589	chr3:168799589:G:A	3.15038e-07	-0.846858	-1.10592	3.62871e-05	-1.33296	-1.10257	3.91477e-05	-1.33481	-1.09954
168800248	chr3:168800248:G:A	5.69478e-07	-1.55601e-10	-1.36075	0.000106293	-1.55601e-10	-1.3608	0.000114543	-1.55601e-10	-1.36074
168801023	chr3:168801023:A:G	5.72188e-07	-1.55601e-10	-1.35601	0.000106462	-1.55601e-10	-1.35921	0.000114713	-1.55601e-10	-1.35926
168801061	chr3:168801061:C:A	2.68262e-07	-1.55408	-0.559429	4.94757e-05	-1.60403	-0.521484	5.31849e-05	-1.60919	-0.518729
168801095	chr3:168801095:C:A	2.87107e-07	-1.55861	-0.487013	5.30959e-05	-1.6079	-0.447002	5.709e-05	-1.61296	-0.444098
168801593	chr3:168801593:A:T	1.01559e-07	-1.72398	-1.36086	1.93316e-05	-1.70452	-1.36074	2.06737e-05	-1.71203	-1.3608
168801831	chr3:168801831:A:G	2.97715e-07	-1.56145	-0.447883	5.51097e-05	-1.61047	-0.407202	5.92567e-05	-1.61548	-0.404327
168801865	chr3:168801865:GC:G	1.02115e-07	-1.71977	-1.3596	1.95403e-05	-1.69552	-1.359	2.08628e-05	-1.70447	-1.35926
168802647	chr3:168802647:T:C	1.01669e-07	-1.72378	-1.35997	1.93655e-05	-1.70405	-1.35946	2.0705e-05	-1.71164	-1.35968
168802942	chr3:168802942:A:G	5.69416e-07	-1.55601e-10	-1.36086	0.000106313	-1.55601e-10	-1.36061	0.00011457	-1.55601e-10	-1.3605
168802984	chr3:168802984:C:T	1.21767e-06	-1.55601e-10	-0.600776	0.000228358	-1.55601e-10	-0.596082	0.000244834	-1.55601e-10	-0.60111
168803055	chr3:168803055:G:A	2.53967e-07	-1.58363	-0.584641	4.70612e-05	-1.62874	-0.546813	5.06107e-05	-1.63333	-0.544192
168803113	chr3:168803113:G:A	2.65261e-07	-1.59145	-0.53331	4.9299e-05	-1.63469	-0.494404	5.30293e-05	-1.63915	-0.491697
168804772	chr3:168804772:A:G	1.02623e-06	-1.55601e-10	-0.771824	0.000192365	-1.55601e-10	-0.767602	0.000206333	-1.55601e-10	-0.772197
168805494	chr3:168805494:A:G	5.69408e-07	-1.55601e-10	-1.36088	0.000106333	-1.55601e-10	-1.36042	0.000114594	-1.55601e-10	-1.36029
168806312	chr3:168806312:G:A	2.68797e-07	-1.58858	-0.522938	4.99167e-05	-1.63285	-0.483789	5.36959e-05	-1.63733	-0.481024
168806648	chr3:168806648:C:T	3.95746e-07	-1.7247	-3.55835e-10	7.65321e-05	-1.68929	-3.55835e-10	8.22422e-05	-1.69202	-3.55835e-10
168806829	chr3:168806829:C:A	2.40927e-07	-1.72556	-0.495425	4.42138e-05	-1.72668	-0.511283	4.78214e-05	-1.72803	-0.506185
168807020	chr3:168807020:G:A	5.8377e-07	-1.55601e-10	-1.33597	0.000109306	-1.55601e-10	-1.33285	0.000117933	-1.55601e-10	-1.33157
168807415	chr3:168807415:A:G	1.05295e-06	-1.55601e-10	-0.746126	0.000197389	-1.55601e-10	-0.741822	0.0002117	-1.55601e-10	-0.746518
168807880	chr3:168807880:G:A	1.13032e-06	-1.55601e-10	-0.675218	0.000207868	-1.55601e-10	-0.690094	0.000223643	-1.55601e-10	-0.691637
168808125	chr3:168808125:G:T	1.13767e-07	-1.72446	-1.24687	2.10492e-05	-1.72742	-1.25272	2.27086e-05	-1.72818	-1.25077
168808543	chr3:168808543:C:A	5.68915e-07	-1.58811	0.226367	0.000107516	-1.61636	0.267004	0.000115543	-1.62585	0.2738
168809517	chr3:168809517:G:A	1.13081e-06	-1.55601e-10	-0.674788	0.000207957	-1.55601e-10	-0.689665	0.00022374	-1.55601e-10	-0.691207
168809560	chr3:168809560:A:G	6.06198e-07	-1.55601e-10	-1.29827	0.000113459	-1.55601e-10	-1.29555	0.000121984	-1.55601e-10	-1.2978
168809854	chr3:168809854:A:T	1.03901e-07	-1.72785	-1.33419	1.96735e-05	-1.71655	-1.33117	2.10728e-05	-1.72159	-1.33211
168810215	chr3:168810215:T:C	3.22467e-06	-1.55601e-10	0.373112	0.000701055	-1.55601e-10	0.525589	0.000780599	-1.55601e-10	0.558372
168810425	chr3:168810425:C:T	1.02093e-07	-1.7272	-1.35239	2.02361e-05	-1.66576	-1.35377	2.16494e-05	-1.6741	-1.35261
168810867	chr3:168810867:G:A	5.1669e-07	-1.61669	0.158664	9.79583e-05	-1.64179	0.199332	0.000105392	-1.65008	0.20607
168811107	chr3:168811107:C:T	7.52898e-07	-1.55601e-10	-1.08154	0.000142256	-1.55601e-10	-1.06937	0.000154654	-1.55601e-10	-1.0605
168811394	chr3:168811394:C:T	1.02347e-07	-1.72234	-1.35477	1.95467e-05	-1.70093	-1.35326	2.08846e-05	-1.70899	-1.35368
168811680	chr3:168811680:C:T	1.01453e-07	-1.72797	-1.35791	1.90229e-05	-1.72265	-1.3587	2.04377e-05	-1.72591	-1.3584
168812000	chr3:168812000:A:G	3.4403e-07	-0.910945	-0.953799	4.05845e-05	-1.36969	-0.95392	4.38061e-05	-1.37061	-0.951302
168812652	chr3:168812652:G:A	1.01539e-07	-1.72816	-1.35687	1.90977e-05	-1.71941	-1.35802	2.04965e-05	-1.72369	-1.35774
168812671	chr3:168812671:A:G	6.04494e-07	-1.62272	0.321634	0.000114742	-1.64756	0.363257	0.000123517	-1.65553	0.370216
168813269	chr3:168813269:T:C	1.17614e-07	-1.58435	-1.35371	1.99573e-05	-1.67814	-1.35527	2.17014e-05	-1.66831	-1.356
168813499	chr3:168813499:CA:C	5.70437e-07	-1.55601e-10	-1.35907	0.000106338	-1.55601e-10	-1.36038	0.000114571	-1.55601e-10	-1.3605
168813502	chr3:168813502:TA:T	5.70447e-07	-1.55601e-10	-1.35905	0.000106339	-1.55601e-10	-1.36037	0.000114572	-1.55601e-10	-1.36049
168813710	chr3:168813710:C:G	4.03428e-07	-1.70548	-3.55835e-10	7.39605e-05	-1.72347	-3.55835e-10	7.98499e-05	-1.72154	-3.55835e-10
168813824	chr3:168813824:G:A	6.43323e-07	-1.55601e-10	-1.23883	0.000119439	-1.55601e-10	-1.24419	0.000128956	-1.55601e-10	-1.24222
168814048	chr3:168814048:G:A	4.57265e-07	-1.61404	0.0338239	8.62991e-05	-1.65409	0.0849168	9.28724e-05	-1.65788	0.0874142
168814764	chr3:168814764:T:G	1.91258e-07	-1.52771	-0.92414	3.64215e-05	-1.52514	-0.906697	3.9784e-05	-1.52233	-0.8959
168815226	chr3:168815226:AAAAAT:A	1.97885e-06	-1.55601e-10	-0.115202	0.000371768	-1.55601e-10	-0.108727	0.000397594	-1.55601e-10	-0.116258
168815367	chr3:168815367:T:C	1.01177e-07	-1.72809	-1.36052	1.90644e-05	-1.71842	-1.36075	2.0451e-05	-1.72298	-1.36068
168815450	chr3:168815450:G:T	3.96505e-07	-1.72279	-3.55835e-10	7.54095e-05	-1.70406	-3.55835e-10	8.13354e-05	-1.70311	-3.55835e-10
168815948	chr3:168815948:A:T	1.52158e-07	-1.47302	-1.20754	2.88623e-05	-1.46377	-1.20069	3.15931e-05	-1.44694	-1.20181
168816392	chr3:168816392:T:G	4.84349e-07	-1.52267	-3.55835e-10	9.12983e-05	-1.51286	-3.55835e-10	9.97597e-05	-1.49893	-3.55835e-10
168816459	chr3:168816459:C:A	1.56884e-07	-1.45662	-1.19334	2.98196e-05	-1.44718	-1.18465	3.26565e-05	-1.43005	-1.18559
168817775	chr3:168817775:C:T	1.07218e-06	-1.4013	0.673274	0.000203965	-1.44322	0.73417	0.000219134	-1.45248	0.740476
168818229	chr3:168818229:C:T	2.9036e-07	-0.946869	-1.08748	3.44224e-05	-1.40057	-1.08772	3.71372e-05	-1.40141	-1.08566
168818552	chr3:168818552:C:T	1.01523e-07	-1.72803	-1.35715	1.91683e-05	-1.71788	-1.35586	2.05504e-05	-1.72257	-1.35624
168818578	chr3:168818578:C:A	1.81653e-07	-1.4596	-1.04378	3.46142e-05	-1.45032	-1.03241	3.78959e-05	-1.43314	-1.0337
168818829	chr3:168818829:T:G	1.97853e-07	-1.49281	-0.925142	3.7686e-05	-1.48999	-0.907721	4.11723e-05	-1.48699	-0.896933
168819592	chr3:168819592:C:T	7.47935e-07	-1.42274	0.334582	0.000141935	-1.46416	0.392527	0.000152329	-1.47272	0.397077
168819982	chr3:168819982:T:C	8.62274e-06	-1.55601e-10	1.35668	0.00176921	-1.55601e-10	1.45129	0.00195429	-1.55601e-10	1.47609
168820350	chr3:168820350:T:A	3.37477e-06	-1.55601e-10	0.418609	0.000735015	-1.55601e-10	0.572893	0.000818801	-1.55601e-10	0.606152
168820719	chr3:168820719:TG:T	4.96473e-07	-1.49794	-3.55835e-10	0.000105225	-1.37089	-3.55835e-10	0.000112713	-1.37684	-3.55835e-10
168820729	chr3:168820729:A:G	1.88206e-07	-1.54133	-0.926604	3.5841e-05	-1.5387	-0.909207	3.91431e-05	-1.53603	-0.898434
168820755	chr3:168820755:A:G	1.40041e-07	-1.41103	-1.35251	2.64618e-05	-1.40075	-1.35054	2.90626e-05	-1.38113	-1.35111
168820845	chr3:168820845:C:T	1.77135e-07	-1.60415	-0.924415	3.12649e-05	-1.66981	-0.914696	3.36168e-05	-1.66941	-0.917252
168822443	chr3:168822443:C:T	5.89568e-07	-1.55601e-10	-1.32608	0.000109337	-1.55601e-10	-1.33257	0.00011774	-1.55601e-10	-1.33321
168822509	chr3:168822509:G:A	1.36116e-07	-1.44159	-1.35037	2.57108e-05	-1.4318	-1.34829	2.8209e-05	-1.4132	-1.34885
168823721	chr3:168823721:C:T	3.98411e-07	-1.71799	-3.55835e-10	8.0679e-05	-1.63652	-3.55835e-10	8.64922e-05	-1.64164	-3.55835e-10
168823982	chr3:168823982:T:C	6.57209e-07	-1.55601e-10	-1.21747	0.000122486	-1.55601e-10	-1.219	0.000132907	-1.55601e-10	-1.21204
168824363	chr3:168824363:T:C	6.69537e-07	-1.61842	0.419529	0.000127165	-1.64312	0.461613	0.000137114	-1.65143	0.470557
168824486	chr3:168824486:T:C	4.52634e-07	-1.59039	-3.55835e-10	8.07847e-05	-1.63521	-3.55835e-10	8.73142e-05	-1.63218	-3.55835e-10
168824501	chr3:168824501:C:T	1.6366e-07	-1.44586	-1.16182	3.10684e-05	-1.43655	-1.15426	3.40211e-05	-1.41902	-1.15569
168824945	chr3:168824945:G:A	8.22346e-07	-1.55601e-10	-0.993313	0.000149889	-1.55601e-10	-1.0171	0.000161339	-1.55601e-10	-1.01818
168826389	chr3:168826389:A:G	2.34016e-07	-1.40217	-0.847916	3.53192e-05	-1.6246	-0.83797	3.80185e-05	-1.62508	-0.838539
168826445	chr3:168826445:A:G	3.46418e-06	-1.53221	1.97696	0.000677737	-1.56353	2.0553	0.000731964	-1.57068	2.06472
168826846	chr3:168826846:C:A	7.54523e-07	-1.55601e-10	-1.07939	0.000140366	-1.55601e-10	-1.08275	0.000151342	-1.55601e-10	-1.08215
168826994	chr3:168826994:G:A	4.61446e-07	-1.57111	-3.55835e-10	7.64399e-05	-1.69049	-3.55835e-10	8.25619e-05	-1.68814	-3.55835e-10
168827151	chr3:168827151:G:A	1.32434e-07	-1.47484	-1.34455	2.50135e-05	-1.46569	-1.34189	2.74123e-05	-1.44817	-1.34253
168827333	chr3:168827333:A:C	5.34313e-07	-1.42449	-3.55835e-10	0.000104025	-1.38237	-3.55835e-10	0.000111371	-1.38882	-3.55835e-10
168827344	chr3:168827344:A:T	1.29435e-06	-1.55601e-10	-0.539711	0.000242973	-1.55601e-10	-0.534045	0.000260427	-1.55601e-10	-0.539368
168827645	chr3:168827645:G:C	1.34104e-07	-1.46697	-1.33989	2.53529e-05	-1.45769	-1.33641	2.77927e-05	-1.43993	-1.33698
168827910	chr3:168827910:G:A	4.77369e-06	-1.55601e-10	0.7654	0.00104033	-1.55601e-10	0.920294	0.00116298	-1.55601e-10	0.957052
168827939	chr3:168827939:G:A	1.66936e-07	-1.51555	-1.07231	3.10789e-05	-1.51332	-1.07715	3.37717e-05	-1.51103	-1.07104
168829334	chr3:168829334:A:G	1.02522e-06	-1.55601e-10	-0.772816	0.00019619	-1.55601e-10	-0.747912	0.000209872	-1.55601e-10	-0.755192
168829943	chr3:168829943:A:G	1.46336e-07	-1.48307	-1.23649	2.50243e-05	-1.57665	-1.2305	2.692e-05	-1.57701	-1.23181
168830271	chr3:168830271:A:G	3.04053e-07	-0.900061	-1.08821	3.57239e-05	-1.36263	-1.08855	3.85356e-05	-1.36366	-1.08645
168830341	chr3:168830341:C:A	1.1303e-07	-1.71815	-1.25967	2.31329e-05	-1.62946	-1.25629	2.47384e-05	-1.6392	-1.25413
168830378	chr3:168830378:C:T	1.64412e-06	-0.300513	-3.55835e-10	0.000286532	-0.369148	-3.55835e-10	0.000314857	-0.349571	-3.55835e-10
168830662	chr3:168830662:G:A	6.55939e-07	-1.55601e-10	-1.21941	0.000120873	-1.55601e-10	-1.23226	0.000130429	-1.55601e-10	-1.23086
168830898	chr3:168830898:TTAAG:T	9.67537e-07	-1.55601e-10	-0.83072	0.000180009	-1.55601e-10	-0.83399	0.000195556	-1.55601e-10	-0.825842
168831638	chr3:168831638:T:C	3.07215e-06	-1.55601e-10	0.32466	0.000665404	-1.55601e-10	0.473397	0.000740364	-1.55601e-10	0.505453
168832330	chr3:168832330:C:T	6.26657e-07	-1.60232	0.337245	0.000118803	-1.62897	0.379436	0.000128086	-1.63804	0.389049
168832756	chr3:168832756:A:G	1.96944e-07	-1.49998	-0.922572	3.75189e-05	-1.49696	-0.90519	4.09971e-05	-1.49387	-0.89432
168832944	chr3:168832944:A:G	1.28258e-06	-1.55601e-10	-0.548842	0.000257055	-1.55601e-10	-0.477709	0.00028093	-1.55601e-10	-0.463582
168833011	chr3:168833011:G:A	1.72967e-07	-1.42435	-1.12802	3.29142e-05	-1.415	-1.11809	3.60671e-05	-1.397	-1.11931
168833498	chr3:168833498:A:G	7.01132e-07	-1.59814	0.44536	0.000132572	-1.62457	0.484695	0.000143293	-1.6341	0.4973
168833505	chr3:168833505:C:T	8.13242e-07	-1.55601e-10	-1.00444	0.000155846	-1.55601e-10	-0.978131	0.000168174	-1.55601e-10	-0.976689
168834108	chr3:168834108:T:C	6.34535e-07	-1.25258	-3.55835e-10	0.000141275	-1.07629	-3.55835e-10	0.00015057	-1.08726	-3.55835e-10
168834393	chr3:168834393:C:T	1.59024e-06	-1.55601e-10	-0.333832	0.000297934	-1.55601e-10	-0.330127	0.000318594	-1.55601e-10	-0.337773
168834444	chr3:168834444:C:T	3.46529e-07	-0.742652	-1.11486	3.86659e-05	-1.25686	-1.11518	4.16995e-05	-1.25801	-1.11319
168834521	chr3:168834521:C:T	1.28582e-07	-1.71532	-1.13359	2.36801e-05	-1.71222	-1.15015	2.51355e-05	-1.71737	-1.16004
168834707	chr3:168834707:G:C	1.38938e-06	-0.46886	-3.55835e-10	0.000236646	-0.560433	-3.55835e-10	0.000258512	-0.546749	-3.55835e-10
168834725	chr3:168834725:C:T	1.37233e-07	-1.46806	-1.31574	2.59539e-05	-1.45903	-1.31165	2.8435e-05	-1.44131	-1.31275
168835110	chr3:168835110:C:T	1.99599e-07	-1.47145	-0.93771	3.80368e-05	-1.46782	-0.920624	4.15599e-05	-1.46462	-0.909938
168835287	chr3:168835287:G:A	9.81417e-07	-1.55601e-10	-0.816476	0.000183274	-1.55601e-10	-0.816015	0.000198354	-1.55601e-10	-0.811637
168835624	chr3:168835624:G:A	1.29811e-07	-1.71678	-1.12261	2.39721e-05	-1.71053	-1.13957	2.5432e-05	-1.71598	-1.14971
168835723	chr3:168835723:C:T	1.12385e-06	-1.41988	0.738919	0.000214663	-1.45974	0.801813	0.000231127	-1.46879	0.810064
168835766	chr3:168835766:G:A	5.82276e-07	-1.59644	0.257912	0.000110218	-1.62347	0.298932	0.00011878	-1.63282	0.308401
168836771	chr3:168836771:G:A	7.48974e-06	-1.55601e-10	1.21581	0.0015907	-1.55601e-10	1.34493	0.00177617	-1.55601e-10	1.38053
168836828	chr3:168836828:C:T	1.29181e-07	-1.71801	-1.12625	2.39419e-05	-1.70827	-1.1431	2.53914e-05	-1.7141	-1.15318
168837254	chr3:168837254:T:C	1.67394e-06	-1.55601e-10	-0.282541	0.000313649	-1.55601e-10	-0.278723	0.000335321	-1.55601e-10	-0.286601
168837476	chr3:168837476:A:G	3.09613e-07	-0.84215	-1.128	3.55241e-05	-1.3276	-1.12919	3.83136e-05	-1.32852	-1.12736
168837683	chr3:168837683:A:G	1.52361e-07	-1.37946	-1.29976	2.89257e-05	-1.36948	-1.29279	3.17657e-05	-1.34904	-1.29427
168837695	chr3:168837695:T:C	6.66063e-07	-1.55601e-10	-1.20409	0.000124127	-1.55601e-10	-1.20569	0.00013473	-1.55601e-10	-1.19842
168838703	chr3:168838703:A:G	5.81013e-07	-1.55601e-10	-1.3407	0.000107934	-1.55601e-10	-1.34547	0.000116256	-1.55601e-10	-1.34589
168839207	chr3:168839207:T:C	3.18017e-07	-0.785665	-1.1577	3.58824e-05	-1.28798	-1.15877	3.86926e-05	-1.289	-1.15704
168839430	chr3:168839430:A:G	7.68981e-07	-1.55601e-10	-1.06041	0.000140327	-1.55601e-10	-1.08302	0.000150246	-1.55601e-10	-1.08941
168840558	chr3:168840558:G:A	1.23415e-07	-1.72239	-1.16753	2.31782e-05	-1.70081	-1.18298	2.45785e-05	-1.7077	-1.19212
168840719	chr3:168840719:A:G	5.73109e-07	-1.55601e-10	-1.3544	0.000106982	-1.55601e-10	-1.35433	0.000115223	-1.55601e-10	-1.35482
168840872	chr3:168840872:C:T	7.75106e-07	-1.55601e-10	-1.05247	0.000141492	-1.55601e-10	-1.07476	0.000152352	-1.55601e-10	-1.07549
168841477	chr3:168841477:T:C	1.60258e-06	-1.55601e-10	-0.326105	0.000300246	-1.55601e-10	-0.322394	0.00032106	-1.55601e-10	-0.33006
168842091	chr3:168842091:A:ATGAT	5.9684e-07	-1.55601e-10	-1.31383	0.000110339	-1.55601e-10	-1.32344	0.00011866	-1.55601e-10	-1.32543
168842480	chr3:168842480:T:C	1.08335e-07	-1.7279	-1.29235	2.13267e-05	-1.67473	-1.29231	2.27568e-05	-1.68219	-1.29463
168842911	chr3:168842911:A:G	3.96134e-07	-1.72372	-3.55835e-10	7.53797e-05	-1.70446	-3.55835e-10	8.06411e-05	-1.71168	-3.55835e-10
168843163	chr3:168843163:A:G	5.6954e-07	-1.55601e-10	-1.36064	0.000106369	-1.55601e-10	-1.36008	0.000114608	-1.55601e-10	-1.36017
168843224	chr3:168843224:A:T	1.68334e-06	-1.40126	1.12432	0.00031923	-1.44347	1.18239	0.000344884	-1.45309	1.19461
168843360	chr3:168843360:A:G	1.11488e-07	-1.72818	-1.26338	2.17946e-05	-1.68217	-1.26316	2.32587e-05	-1.68905	-1.26596
168843382	chr3:168843382:A:G	7.54139e-07	-1.55601e-10	-1.0799	0.000140545	-1.55601e-10	-1.08147	0.000152327	-1.55601e-10	-1.07566
168843879	chr3:168843879:G:A	1.26649e-06	-1.41683	0.855357	0.000241356	-1.45742	0.916699	0.000260271	-1.46694	0.926971
168844113	chr3:168844113:G:A	1.56314e-06	-1.55601e-10	-0.351019	0.000292833	-1.55601e-10	-0.347395	0.00031318	-1.55601e-10	-0.354912
168844486	chr3:168844486:A:G	1.08145e-07	-1.72275	-1.29925	2.0427e-05	-1.70001	-1.31013	2.17511e-05	-1.70701	-1.31502
168846513	chr3:168846513:T:C	7.73251e-07	-1.55601e-10	-1.05487	0.000141163	-1.55601e-10	-1.07708	0.000151999	-1.55601e-10	-1.07781
168846852	chr3:168846852:C:T	1.55946e-06	-1.55601e-10	-0.353381	0.000292139	-1.55601e-10	-0.349769	0.000312439	-1.55601e-10	-0.357281
168847024	chr3:168847024:A:C	8.46087e-06	-1.55601e-10	1.33773	0.00178916	-1.55601e-10	1.46251	0.00200807	-1.55601e-10	1.50324
168847380	chr3:168847380:G:A	6.56912e-06	-1.55601e-10	1.08466	0.00144824	-1.55601e-10	1.25111	0.00162319	-1.55601e-10	1.29046
168847537	chr3:168847537:T:C	1.91174e-06	-1.3575	1.20779	0.000363151	-1.40295	1.27078	0.000390786	-1.41277	1.27924
168847874	chr3:168847874:A:G	1.61837e-06	-1.40026	1.08396	0.000308313	-1.4415	1.14562	0.00033347	-1.45174	1.1596
168847954	chr3:168847954:A:G	3.94442e-07	-1.728	-3.55835e-10	7.44906e-05	-1.71632	-3.55835e-10	8.01333e-05	-1.718	-3.55835e-10
168848001	chr3:168848001:A:C	9.65483e-06	-1.55601e-10	1.46974	0.00204877	-1.55601e-10	1.598	0.00230181	-1.55601e-10	1.63976
168848837	chr3:168848837:A:G	3.94386e-07	-1.72814	-3.55835e-10	7.40192e-05	-1.72267	-3.55835e-10	7.98203e-05	-1.72191	-3.55835e-10
168850014	chr3:168850014:G:A	1.28046e-07	-1.71089	-1.14219	2.33915e-05	-1.71598	-1.15864	2.48491e-05	-1.72041	-1.16845
168850341	chr3:168850341:G:A	7.45918e-07	-1.55601e-10	-1.09086	0.000136371	-1.55601e-10	-1.11162	0.000146829	-1.55601e-10	-1.11242
168850871	chr3:168850871:T:A	1.31503e-07	-1.6215	-1.20495	2.1699e-05	-1.72742	-1.22231	2.32425e-05	-1.72557	-1.23014
168850884	chr3:168850884:A:G	7.29467e-07	-1.55601e-10	-1.11316	0.000135996	-1.55601e-10	-1.11437	0.000147353	-1.55601e-10	-1.10886
168851040	chr3:168851040:G:A	6.31687e-07	-1.55601e-10	-1.25708	0.00011736	-1.55601e-10	-1.26175	0.000126711	-1.55601e-10	-1.25978
168851168	chr3:168851168:C:A	7.97726e-07	-1.55601e-10	-1.02371	0.000152679	-1.55601e-10	-0.998658	0.00016478	-1.55601e-10	-0.997079
168851512	chr3:168851512:A:G	4.97061e-07	-1.49676	-3.55835e-10	7.76163e-05	-1.67522	-3.55835e-10	8.35751e-05	-1.67594	-3.55835e-10
168851558	chr3:168851558:C:T	4.60834e-06	-1.55601e-10	0.73015	0.000994836	-1.55601e-10	0.875581	0.00111602	-1.55601e-10	0.915834
168852333	chr3:168852333:TTTC:T	5.81683e-07	-1.55601e-10	-1.33955	0.000108784	-1.55601e-10	-1.33763	0.000117251	-1.55601e-10	-1.33737
168852615	chr3:168852615:G:C	1.70769e-07	-1.54356	-1.02161	3.22452e-05	-1.53894	-1.01469	3.50684e-05	-1.52384	-1.02055
168853019	chr3:168853019:AATTT:A	3.35812e-07	-1.3786	-0.510327	5.76754e-05	-1.50149	-0.470674	6.21962e-05	-1.50107	-0.470327
168853376	chr3:168853376:G:A	1.19451e-07	-1.59437	-1.3282	2.00048e-05	-1.70292	-1.32811	2.16349e-05	-1.69761	-1.32978
168853412	chr3:168853412:GT:G	1.19757e-07	-1.60314	-1.31687	2.25206e-05	-1.59728	-1.31528	2.45949e-05	-1.58552	-1.31364
168855196	chr3:168855196:T:C	6.36444e-07	-1.55601e-10	-1.24958	0.000118655	-1.55601e-10	-1.25078	0.000128638	-1.55601e-10	-1.24469
168855622	chr3:168855622:A:G	5.51489e-06	-1.55601e-10	0.909732	0.00115311	-1.55601e-10	1.02322	0.00129029	-1.55601e-10	1.06093
168856539	chr3:168856539:G:T	6.42479e-07	-1.55712	0.316979	0.000127525	-1.64363	0.464946	0.000143765	-1.63053	0.497014
168856546	chr3:168856546:T:G	1.08291e-06	-1.51532	0.797247	0.000212347	-1.61303	0.944256	0.000242374	-1.59623	0.985024
168856579	chr3:168856579:G:A	9.84301e-07	-1.55601e-10	-0.813542	0.000189655	-1.55601e-10	-0.78179	0.00020479	-1.55601e-10	-0.779706
168856762	chr3:168856762:C:T	1.70275e-06	-1.55601e-10	-0.265475	0.000318919	-1.55601e-10	-0.26206	0.000340797	-1.55601e-10	-0.270403
168856824	chr3:168856824:A:G	1.48854e-07	-1.63249	-1.07002	2.70668e-05	-1.67478	-1.05391	2.93957e-05	-1.67733	-1.04351
168857157	chr3:168857157:A:T	1.10176e-06	-1.55601e-10	-0.70081	0.000212879	-1.55601e-10	-0.666273	0.000227419	-1.55601e-10	-0.674895
168857663	chr3:168857663:C:A	1.28808e-06	-1.5966	1.05203	0.000248175	-1.6256	1.11274	0.000269606	-1.63122	1.12649
168857711	chr3:168857711:A:G	1.06859e-06	-1.59691	0.86553	0.000205325	-1.62643	0.924021	0.000223145	-1.63201	0.938146
168857731	chr3:168857731:A:G	1.60948e-06	-1.55601e-10	-0.321807	0.000301424	-1.55601e-10	-0.318479	0.000322173	-1.55601e-10	-0.3266
168858759	chr3:168858759:C:T	1.43262e-06	-1.20648	0.768265	0.000213553	-1.48148	0.818367	0.000231541	-1.47695	0.820015
168858812	chr3:168858812:G:A	6.21665e-07	-1.55601e-10	-1.27307	0.000116696	-1.55601e-10	-1.26742	0.000126007	-1.55601e-10	-1.26535
168858936	chr3:168858936:A:G	1.27339e-06	-1.58963	1.03359	0.000244966	-1.61974	1.09386	0.000266297	-1.62556	1.10849
168858948	chr3:168858948:C:T	1.20789e-06	-1.57361	0.964767	0.000231833	-1.60561	1.02463	0.000251925	-1.61178	1.03922
168859096	chr3:168859096:T:C	1.38314e-07	-1.60614	-1.16981	2.49313e-05	-1.65486	-1.15601	2.7015e-05	-1.65788	-1.14742
168859278	chr3:168859278:T:A	6.56136e-07	-1.55601e-10	-1.21911	0.00012064	-1.55601e-10	-1.23419	0.000129934	-1.55601e-10	-1.23466
168860031	chr3:168860031:C:A	3.17083e-06	-1.60645	1.96273	0.000620241	-1.63899	2.0421	0.000670939	-1.64373	2.05072
168860495	chr3:168860495:G:A	1.34532e-07	-1.60691	-1.19676	2.27369e-05	-1.72404	-1.17897	2.47819e-05	-1.7264	-1.16518
168860545	chr3:168860545:A:G	1.2749e-06	-1.50455	0.949697	0.000246042	-1.54805	1.02656	0.000265996	-1.55565	1.03744
168860923	chr3:168860923:G:A	1.10545e-07	-1.6617	-1.33835	1.93902e-05	-1.72417	-1.33807	2.09113e-05	-1.72199	-1.33941
168861162	chr3:168861162:T:C	1.60558e-07	-1.37261	-1.25421	2.63345e-05	-1.50292	-1.2532	2.88943e-05	-1.48412	-1.25393
168861849	chr3:168861849:T:C	6.17158e-07	-1.55601e-10	-1.28035	0.000115891	-1.55601e-10	-1.27435	0.000125308	-1.55601e-10	-1.27091
168861927	chr3:168861927:G:A	6.86042e-07	-1.55601e-10	-1.17453	0.00012935	-1.55601e-10	-1.16448	0.000139195	-1.55601e-10	-1.16581
168862049	chr3:168862049:G:A	3.94445e-07	-1.72799	-3.55835e-10	7.50676e-05	-1.70861	-3.55835e-10	8.07844e-05	-1.70991	-3.55835e-10
168862112	chr3:168862112:C:T	4.00331e-07	-1.71318	-3.55835e-10	8.03441e-05	-1.64068	-3.55835e-10	8.63637e-05	-1.64312	-3.55835e-10
168862158	chr3:168862158:A:G	6.71693e-07	-1.55601e-10	-1.19567	0.000122732	-1.55601e-10	-1.21699	0.000132062	-1.55601e-10	-1.21842
168862278	chr3:168862278:C:T	6.84742e-07	-1.55601e-10	-1.17643	0.000129076	-1.55601e-10	-1.16659	0.000140185	-1.55601e-10	-1.15873
168862467	chr3:168862467:T:C	9.54491e-07	-1.55601e-10	-0.844296	0.000179479	-1.55601e-10	-0.836938	0.000192653	-1.55601e-10	-0.8408
168862481	chr3:168862481:A:G	1.91686e-06	-1.55601e-10	-0.14703	0.000387172	-1.55601e-10	-0.0681278	0.000423971	-1.55601e-10	-0.0520254
168862837	chr3:168862837:A:G	8.90767e-07	-1.55601e-10	-0.913391	0.000167464	-1.55601e-10	-0.90623	0.000179778	-1.55601e-10	-0.909967
168863019	chr3:168863019:T:C	1.24837e-06	-1.55601e-10	-0.575881	0.000236984	-1.55601e-10	-0.559004	0.000251555	-1.55601e-10	-0.574027
168863172	chr3:168863172:T:G	1.82724e-07	-1.4131	-1.08439	2.53712e-05	-1.71344	-1.07994	2.7277e-05	-1.71406	-1.08159
168863381	chr3:168863381:A:G	3.97599e-06	0.582555	-3.55835e-10	0.00107303	0.951247	-3.55835e-10	0.00105381	0.858477	-3.55835e-10
168863460	chr3:168863460:T:G	2.11059e-06	1.24395	-1.29471	0.000129229	0.141942	-1.30735	0.000136037	0.114695	-1.30345
168863703	chr3:168863703:A:G	7.17124e-07	-0.0498245	-1.0804	0.000141128	0.020655	-1.09798	0.000150173	0.00276383	-1.09266
168864370	chr3:168864370:C:T	9.34e-07	-1.55601e-10	-0.865997	0.00017596	-1.55601e-10	-0.856743	0.000187497	-1.55601e-10	-0.867927
168865339	chr3:168865339:A:T	3.94373e-07	-1.72818	-3.55835e-10	8.96076e-05	-1.53156	-3.55835e-10	9.71931e-05	-1.52499	-3.55835e-10
168865531	chr3:168865531:A:T	9.70219e-07	-1.55601e-10	-0.827952	0.000182357	-1.55601e-10	-0.82103	0.000197443	-1.55601e-10	-0.816239
168865558	chr3:168865558:T:C	1.74796e-07	-1.36164	-1.18022	2.32536e-05	-1.69999	-1.18055	2.49643e-05	-1.70095	-1.18329
168865818	chr3:168865818:A:G	1.68769e-07	-1.38881	-1.18813	2.29078e-05	-1.70714	-1.18838	2.45975e-05	-1.70797	-1.19108
168866062	chr3:168866062:A:G	2.46047e-06	0.102633	-3.55835e-10	0.000584083	0.343045	-3.55835e-10	0.00061272	0.316218	-3.55835e-10
168866394	chr3:168866394:C:T	6.02504e-07	-1.55601e-10	-1.30438	0.000113441	-1.55601e-10	-1.29572	0.000122629	-1.55601e-10	-1.29253
168866548	chr3:168866548:C:T	4.20622e-07	-1.07451	-0.589231	7.33802e-05	-1.16846	-0.562879	7.88972e-05	-1.1652	-0.568344
168867898	chr3:168867898:C:T	1.68275e-06	1.03204	-1.30933	9.77454e-05	-0.128067	-1.31656	0.000103502	-0.149364	-1.31273
168868029	chr3:168868029:A:G	8.68174e-07	-1.55601e-10	-0.939082	0.000163347	-1.55601e-10	-0.931119	0.000174258	-1.55601e-10	-0.941153
168868249	chr3:168868249:A:G	1.35733e-06	-1.55601e-10	-0.492197	0.000249738	-1.55601e-10	-0.506587	0.000268289	-1.55601e-10	-0.509624
168868468	chr3:168868468:A:G	2.46797e-07	-1.68531	-0.511594	6.06726e-05	-1.39538	-0.52612	6.59617e-05	-1.39259	-0.52003
168868548	chr3:168868548:C:T	5.8736e-07	-1.55601e-10	-1.32984	0.000109234	-1.55601e-10	-1.33351	0.000117686	-1.55601e-10	-1.33367
168868662	chr3:168868662:C:A	1.14479e-07	-1.67774	-1.28734	2.07872e-05	-1.70457	-1.28809	2.24455e-05	-1.7035	-1.2871
168869142	chr3:168869142:T:C	2.46762e-07	-1.71501	-0.482039	4.43735e-05	-1.71932	-0.515036	4.70925e-05	-1.71949	-0.530086
168869411	chr3:168869411:A:G	2.26008e-07	-1.18019	-1.10471	2.69859e-05	-1.64464	-1.08705	2.93363e-05	-1.64516	-1.0777
168869807	chr3:168869807:G:A	6.86501e-07	-1.55601e-10	-1.17387	0.000125238	-1.55601e-10	-1.19678	0.000134822	-1.55601e-10	-1.19773
168869920	chr3:168869920:AT:A	1.01058e-06	-1.55601e-10	-0.787195	0.000191684	-1.55601e-10	-0.771151	0.000204413	-1.55601e-10	-0.781548
168869921	chr3:168869921:T:A	5.01409e-07	-1.48805	-3.55835e-10	7.37098e-05	-1.72686	-3.55835e-10	7.94161e-05	-1.72699	-3.55835e-10
168869924	chr3:168869924:T:A	1.23712e-06	-1.55601e-10	-0.584931	0.000232678	-1.55601e-10	-0.577342	0.000243641	-1.55601e-10	-0.605995
168870079	chr3:168870079:TA:T	1.62524e-07	-1.25505	-1.3596	3.34466e-05	-1.15753	-1.35952	3.5863e-05	-1.16347	-1.35851
168871296	chr3:168871296:A:T	9.09679e-07	-1.55601e-10	-0.892382	0.000168509	-1.55601e-10	-0.90001	0.000181262	-1.55601e-10	-0.901747
168872010	chr3:168872010:A:G	4.93477e-07	-1.15098	-0.353021	5.83421e-05	-1.62472	-0.335958	6.43852e-05	-1.62546	-0.311344
168872091	chr3:168872091:T:C	1.29651e-07	-1.59056	-1.25008	2.35898e-05	-1.60715	-1.25903	2.54543e-05	-1.60243	-1.26237
168872136	chr3:168872136:G:A	3.10588e-07	-1.0366	-0.930409	3.16092e-05	-1.68425	-0.889302	3.38911e-05	-1.68745	-0.891092
168873322	chr3:168873322:T:G	5.1773e-06	0.846565	-3.55835e-10	0.000256318	-0.480578	-3.55835e-10	0.000276369	-0.479954	-3.55835e-10
168874448	chr3:168874448:T:C	2.87831e-07	-1.17416	-0.868942	3.28383e-05	-1.71026	-0.825146	3.53219e-05	-1.71232	-0.824861
168875103	chr3:168875103:C:T	6.73129e-07	-1.55601e-10	-1.19354	0.000128002	-1.55601e-10	-1.17495	0.000137816	-1.55601e-10	-1.17577
168875267	chr3:168875267:A:G	5.2832e-07	-0.242189	-1.19358	8.52123e-05	-0.396253	-1.1856	8.78916e-05	-0.4445	-1.18109
168875863	chr3:168875863:A:T	4.26091e-07	-1.65082	-3.55835e-10	7.52629e-05	-1.70601	-3.55835e-10	8.12593e-05	-1.70404	-3.55835e-10
168876198	chr3:168876198:C:T	1.7206e-07	-1.24324	-1.31439	2.14703e-05	-1.64711	-1.31321	2.33022e-05	-1.64194	-1.31121
168876339	chr3:168876339:T:C	5.4354e-07	-0.189197	-1.21817	8.73579e-05	-0.345268	-1.21172	8.99252e-05	-0.395339	-1.20737
168876349	chr3:168876349:T:C	1.78803e-07	-1.30728	-1.21191	2.3319e-05	-1.68464	-1.19309	2.54315e-05	-1.68492	-1.18079
168877063	chr3:168877063:G:A	6.15324e-07	0.0480947	-1.33142	9.69769e-05	-0.112542	-1.33998	0.00010268	-0.126543	-1.34353
168877219	chr3:168877219:G:A	2.9613e-07	-0.682402	-1.33227	3.58848e-05	-1.12795	-1.31873	3.87214e-05	-1.13043	-1.31487
168877517	chr3:168877517:A:G	1.56077e-07	-1.32445	-1.33068	5.41201e-05	-0.702085	-1.33371	5.91457e-05	-0.688428	-1.33326
168877682	chr3:168877682:A:G	1.25869e-07	-1.51985	-1.35039	2.67155e-05	-1.39196	-1.3498	2.87132e-05	-1.39737	-1.34697
168878379	chr3:168878379:T:TA	8.88784e-07	-1.55601e-10	-0.91562	0.000173395	-1.55601e-10	-0.871427	0.000188603	-1.55601e-10	-0.862048
168878741	chr3:168878741:T:G	5.76478e-07	-1.55601e-10	-1.34854	0.000107736	-1.55601e-10	-1.34732	0.000116438	-1.55601e-10	-1.34433
168878852	chr3:168878852:T:C	5.77658e-07	-1.55601e-10	-1.34649	0.000107966	-1.55601e-10	-1.34518	0.000116712	-1.55601e-10	-1.34198
168879076	chr3:168879076:G:A	7.4755e-07	-1.08867	-3.55835e-10	7.86457e-05	-1.66204	-3.55835e-10	8.53953e-05	-1.6544	-3.55835e-10
168879079	chr3:168879079:G:A	9.1488e-07	-1.55601e-10	-0.886682	0.000171658	-1.55601e-10	-0.881493	0.000182985	-1.55601e-10	-0.892287
168879265	chr3:168879265:A:G	5.77139e-07	-1.55601e-10	-1.34739	0.000108207	-1.55601e-10	-1.34295	0.000116759	-1.55601e-10	-1.34158
168879366	chr3:168879366:A:G	5.86734e-07	-0.114788	-1.21611	0.000115262	-0.0659026	-1.21389	0.000117287	-0.13477	-1.20229
168879398	chr3:168879398:A:G	1.82825e-06	-0.19436	-3.55835e-10	0.000177598	-0.847473	-3.55835e-10	0.000192056	-0.843904	-3.55835e-10
168879695	chr3:168879695:A:G	1.66119e-06	-1.55601e-10	-0.290187	0.000321002	-1.55601e-10	-0.255551	0.000340004	-1.55601e-10	-0.272732
168880129	chr3:168880129:C:T	5.69547e-07	-1.55601e-10	-1.36063	0.000106353	-1.55601e-10	-1.36023	0.000114625	-1.55601e-10	-1.36002
168880173	chr3:168880173:CAGAG:C	6.3761e-07	-1.24775	-3.55835e-10	0.000132763	-1.13843	-3.55835e-10	0.000141122	-1.15206	-3.55835e-10
168880313	chr3:168880313:G:A	6.41802e-07	-1.55601e-10	-1.24119	0.000121091	-1.55601e-10	-1.23046	0.000129835	-1.55601e-10	-1.23543
168880395	chr3:168880395:G:A	2.49042e-06	0.114734	-3.55835e-10	0.00082737	0.691255	-3.55835e-10	0.000807912	0.592763	-3.55835e-10
168881048	chr3:168881048:G:A	2.21269e-06	-1.55601e-10	-0.00350932	0.000402029	-1.55601e-10	-0.0304729	0.000436092	-1.55601e-10	-0.0238365
168881252	chr3:168881252:G:A	8.74734e-06	-1.55601e-10	1.37103	0.00181632	-1.55601e-10	1.47757	0.00199925	-1.55601e-10	1.49884
168881439	chr3:168881439:T:C	2.06988e-06	0.0721767	-0.142403	0.000118092	-1.24175	-0.0137846	0.000125575	-1.25573	-0.0130633
168881741	chr3:168881741:G:A	5.76109e-07	-1.55601e-10	-1.34918	0.0001077	-1.55601e-10	-1.34764	0.000116164	-1.55601e-10	-1.34669
168882105	chr3:168882105:C:G	5.69434e-07	-1.55601e-10	-1.36083	0.000106298	-1.55601e-10	-1.36075	0.000114527	-1.55601e-10	-1.36088
168882606	chr3:168882606:A:G	6.88522e-07	-1.55601e-10	-1.17093	0.000130518	-1.55601e-10	-1.15548	0.000140641	-1.55601e-10	-1.15548
168882655	chr3:168882655:A:G	9.36418e-07	-1.55601e-10	-0.863412	0.000184352	-1.55601e-10	-0.810152	0.000199795	-1.55601e-10	-0.8044
168883579	chr3:168883579:T:C	6.30241e-07	-1.55601e-10	-1.25937	0.00011899	-1.55601e-10	-1.24796	0.000128209	-1.55601e-10	-1.24803
168883788	chr3:168883788:T:C	9.14968e-07	-1.55601e-10	-0.886585	0.000178563	-1.55601e-10	-0.842057	0.000194295	-1.55601e-10	-0.832314
168884798	chr3:168884798:A:G	9.31945e-07	-1.55601e-10	-0.8682	0.000175325	-1.55601e-10	-0.860356	0.000192875	-1.55601e-10	-0.839648
168884920	chr3:168884920:A:C	9.95581e-07	-1.55601e-10	-0.802148	0.00017759	-1.55601e-10	-0.84752	0.000192178	-1.55601e-10	-0.843265
168885043	chr3:168885043:A:G	5.6942e-07	-1.55601e-10	-1.36086	0.000106305	-1.55601e-10	-1.36069	0.000114546	-1.55601e-10	-1.36072
168885086	chr3:168885086:A:G	5.78198e-07	-1.55601e-10	-1.34556	0.000107799	-1.55601e-10	-1.34673	0.000116038	-1.55601e-10	-1.34778
168885139	chr3:168885139:T:A	1.43799e-06	-1.55601e-10	-0.434474	0.000292571	-1.55601e-10	-0.348291	0.000319401	-1.55601e-10	-0.335243
168885388	chr3:168885388:G:C	5.70334e-07	-1.55601e-10	-1.35925	0.000106693	-1.55601e-10	-1.35704	0.00011499	-1.55601e-10	-1.35685
168885614	chr3:168885614:A:C	4.51598e-07	-1.59268	-3.55835e-10	8.05113e-05	-1.6386	-3.55835e-10	8.64278e-05	-1.64238	-3.55835e-10
168885625	chr3:168885625:G:A	2.36408e-07	-1.16631	-1.07361	3.18187e-05	-1.49451	-1.07243	3.4242e-05	-1.49991	-1.06833
168885682	chr3:168885682:C:T	1.10541e-06	-1.55601e-10	-0.697503	0.000209231	-1.55601e-10	-0.683559	0.000223984	-1.55601e-10	-0.690113
168885885	chr3:168885885:T:G	6.18148e-07	-1.55601e-10	-1.27875	0.000114982	-1.55601e-10	-1.28222	0.000123778	-1.55601e-10	-1.2832
168886711	chr3:168886711:C:T	5.44381e-07	-0.0481853	-1.35764	4.5585e-05	-0.847132	-1.36029	5.01971e-05	-0.82502	-1.36071
168887286	chr3:168887286:C:T	2.57929e-06	0.904676	-0.754879	4.91399e-05	-1.40231	-0.730018	5.49512e-05	-1.38696	-0.708281
168887485	chr3:168887485:A:G	7.21163e-07	-1.55601e-10	-1.12461	0.000134565	-1.55601e-10	-1.12495	0.000144599	-1.55601e-10	-1.12773
168887611	chr3:168887611:A:G	5.40002e-07	-0.363976	-1.04993	0.000159553	0.0812281	-1.03585	0.000156028	-0.00438401	-1.04727
168888254	chr3:168888254:T:C	9.44166e-06	2.42642	-0.979009	9.24314e-05	-0.519521	-0.98101	9.8103e-05	-0.526074	-0.989598
168888501	chr3:168888501:G:T	3.49051e-06	1.00696	-0.554632	6.23732e-05	-1.36699	-0.52687	7.02664e-05	-1.35046	-0.498939
168888504	chr3:168888504:T:TGAGAGCTACAGTCAGTGAAAGTAGCCAAAGAG	5.93427e-07	-1.55601e-10	-1.31956	0.000110602	-1.55601e-10	-1.32106	0.000119018	-1.55601e-10	-1.32242
168888995	chr3:168888995:CAGTT:C	4.21188e-07	-0.807417	-0.854977	3.42641e-05	-1.67453	-0.818372	3.66805e-05	-1.68253	-0.816916
168889804	chr3:168889804:T:C	6.41482e-07	-1.55601e-10	-1.24169	0.000121882	-1.55601e-10	-1.22394	0.000131509	-1.55601e-10	-1.22261
168890081	chr3:168890081:C:T	6.66488e-07	-1.55601e-10	-1.20345	0.000126962	-1.55601e-10	-1.18311	0.000137012	-1.55601e-10	-1.18162
168890117	chr3:168890117:G:C	6.01269e-07	-1.55601e-10	-1.30643	0.000111692	-1.55601e-10	-1.31126	0.000120054	-1.55601e-10	-1.31375
168890970	chr3:168890970:A:C	9.01529e-07	-1.55601e-10	-0.901381	0.000167494	-1.55601e-10	-0.906049	0.000179673	-1.55601e-10	-0.910551
168891029	chr3:168891029:A:G	6.22169e-07	-1.55601e-10	-1.27226	0.000117929	-1.55601e-10	-1.25692	0.000127217	-1.55601e-10	-1.25579
168891434	chr3:168891434:T:C	6.3332e-07	-0.366905	-0.887594	0.000198823	0.115765	-0.850346	0.000194409	0.0315681	-0.863294
168891687	chr3:168891687:T:C	6.6801e-07	-0.28478	-0.916392	0.000211157	0.205667	-0.880062	0.000206307	0.120154	-0.892477
168891936	chr3:168891936:A:T	6.94626e-07	-0.294341	-0.86776	0.000219385	0.193639	-0.829809	0.000214167	0.107981	-0.842913
168891981	chr3:168891981:G:A	7.52971e-07	-1.55601e-10	-1.08145	0.00014089	-1.55601e-10	-1.07902	0.000151425	-1.55601e-10	-1.0816
168891994	chr3:168891994:G:A	2.88486e-06	1.1981	-0.936342	4.36971e-05	-1.30873	-0.940981	4.88257e-05	-1.29092	-0.922509
168892084	chr3:168892084:A:G	6.46323e-07	-0.31521	-0.918964	0.000202138	0.165077	-0.883126	0.000197669	0.0804116	-0.895506
168892264	chr3:168892264:TGA:T	6.55848e-07	-0.257602	-0.961943	0.000206706	0.23206	-0.927758	0.000201875	0.145487	-0.939529
168892412	chr3:168892412:A:T	1.53316e-06	-1.55601e-10	-0.370389	0.00031426	-1.55601e-10	-0.276777	0.000342588	-1.55601e-10	-0.265161
168892436	chr3:168892436:T:C	2.3048e-06	0.728035	-0.690762	4.95147e-05	-1.45467	-0.670058	5.48616e-05	-1.43995	-0.656923
168892739	chr3:168892739:A:G	6.20867e-07	-1.55601e-10	-1.27436	0.000115478	-1.55601e-10	-1.27792	0.000124306	-1.55601e-10	-1.27894
168892807	chr3:168892807:A:G	7.95132e-07	-1.55601e-10	-1.02697	0.000146567	-1.55601e-10	-1.03952	0.000158679	-1.55601e-10	-1.03481
168893069	chr3:168893069:A:G	1.2292e-05	2.7777	-1.06647	0.000102714	-0.327448	-1.06761	0.00010908	-0.334853	-1.07476
168893596	chr3:168893596:TGGGA:T	9.46974e-07	-0.852203	-3.55835e-10	0.000113996	-1.29083	-3.55835e-10	0.000124033	-1.28115	-3.55835e-10
168893600	chr3:168893600:A:ATCCC	9.46045e-07	-0.853184	-3.55835e-10	0.000113918	-1.29152	-3.55835e-10	0.000123947	-1.28184	-3.55835e-10
168893642	chr3:168893642:A:G	7.79655e-07	-1.55601e-10	-1.04662	0.000143775	-1.55601e-10	-1.05875	0.000155638	-1.55601e-10	-1.05416
168893811	chr3:168893811:T:C	5.70509e-07	-1.55601e-10	-1.35895	0.000106422	-1.55601e-10	-1.35958	0.000114642	-1.55601e-10	-1.35987
168893864	chr3:168893864:A:C	1.88036e-06	-1.55601e-10	-0.166256	0.000359946	-1.55601e-10	-0.141043	0.000384579	-1.55601e-10	-0.149541
168893940	chr3:168893940:T:C	6.077e-07	-1.55601e-10	-1.29579	0.000115062	-1.55601e-10	-1.28153	0.000124094	-1.55601e-10	-1.28065
168893949	chr3:168893949:T:C	6.131e-07	-1.55601e-10	-1.28695	0.000116066	-1.55601e-10	-1.27284	0.000125195	-1.55601e-10	-1.27182
168894033	chr3:168894033:A:C	4.54384e-07	-0.571016	-1.01551	0.000137042	-0.125029	-0.981681	0.000135287	-0.201795	-0.992496
168894326	chr3:168894326:G:A	4.21519e-07	-0.324221	-1.33739	0.000123566	0.12349	-1.33371	0.000122292	0.0340164	-1.3293
168894421	chr3:168894421:A:G	3.97542e-07	-0.386128	-1.33404	0.0001154	0.0515306	-1.33013	0.000114443	-0.0361801	-1.32544
168894586	chr3:168894586:A:G	2.89572e-06	0.965465	-0.699951	5.16138e-05	-1.37774	-0.705464	5.79919e-05	-1.3606	-0.68079
168894650	chr3:168894650:C:T	6.28732e-07	-1.55601e-10	-1.26177	0.000119274	-1.55601e-10	-1.24557	0.000128668	-1.55601e-10	-1.24445
168894709	chr3:168894709:C:T	2.81408e-06	0.901923	-0.665006	5.22574e-05	-1.40015	-0.670663	5.87158e-05	-1.38363	-0.645351
168895273	chr3:168895273:A:G	4.27901e-07	-0.644309	-1.00227	0.000127419	-0.211727	-0.967793	0.000126031	-0.286356	-0.978802
168895397	chr3:168895397:C:A	1.17035e-06	-1.55601e-10	-0.640416	0.000228298	-1.55601e-10	-0.596345	0.000248093	-1.55601e-10	-0.587885
168895543	chr3:168895543:T:C	5.69442e-07	-1.55601e-10	-1.36082	0.000106377	-1.55601e-10	-1.36	0.000114638	-1.55601e-10	-1.35991
168895562	chr3:168895562:G:A	4.52256e-07	-0.550325	-1.0409	0.000136797	-0.100168	-1.00833	0.000135015	-0.177587	-1.01872
168895577	chr3:168895577:ATATAT:A	4.50092e-07	-1.59602	-3.55835e-10	8.01991e-05	-1.64249	-3.55835e-10	8.60968e-05	-1.64622	-3.55835e-10
168895956	chr3:168895956:C:A	1.25422e-05	2.66233	-0.930946	0.000110157	-0.392486	-0.932605	0.000116841	-0.399862	-0.94101
168896020	chr3:168896020:A:G	1.09035e-06	-1.55601e-10	-0.71122	0.000218829	-1.55601e-10	-0.638707	0.000238376	-1.55601e-10	-0.627839
168896261	chr3:168896261:G:C	7.4768e-07	-1.55601e-10	-1.0885	0.000142582	-1.55601e-10	-1.06708	0.000152692	-1.55601e-10	-1.07327
168896564	chr3:168896564:A:G	1.0159e-06	-1.55601e-10	-0.781948	0.000191989	-1.55601e-10	-0.769561	0.000207203	-1.55601e-10	-0.76799
168896680	chr3:168896680:G:T	3.7826e-06	1.26797	-0.735281	5.48715e-05	-1.28244	-0.739561	6.16878e-05	-1.26387	-0.715733
168896683	chr3:168896683:A:G	1.07636e-06	-1.55601e-10	-0.724133	0.000215874	-1.55601e-10	-0.652302	0.000235135	-1.55601e-10	-0.641531
168896913	chr3:168896913:C:T	1.05411e-06	-1.55601e-10	-0.74502	0.000207675	-1.55601e-10	-0.691024	0.000225718	-1.55601e-10	-0.682405
168897074	chr3:168897074:T:C	6.12946e-07	-1.55601e-10	-1.2872	0.000116035	-1.55601e-10	-1.27311	0.00012516	-1.55601e-10	-1.27209
168897112	chr3:168897112:A:G	4.38975e-07	-0.594366	-1.02666	0.000131745	-0.15271	-0.993417	0.000130177	-0.228761	-1.00403
168897261	chr3:168897261:C:T	2.1958e-06	-0.0111742	-3.55835e-10	0.000141413	-1.07531	-3.55835e-10	0.000150944	-1.08478	-3.55835e-10
168897337	chr3:168897337:G:A	4.23533e-07	-0.61887	-1.03797	0.000126657	-0.180255	-1.00526	0.000125259	-0.255616	-1.01569
168897422	chr3:168897422:A:G	2.46391e-07	-0.893839	-1.30471	3.14156e-05	-1.26167	-1.31803	3.40265e-05	-1.25239	-1.32216
168897640	chr3:168897640:C:T	2.75268e-06	1.1995	-0.984642	4.17343e-05	-1.30923	-0.986445	4.65171e-05	-1.29146	-0.97041
168897663	chr3:168897663:C:T	4.52235e-07	-1.59127	-3.55835e-10	8.0527e-05	-1.6384	-3.55835e-10	8.64428e-05	-1.64221	-3.55835e-10
168897921	chr3:168897921:A:T	3.86129e-06	1.29527	-0.741982	5.50811e-05	-1.27188	-0.746307	6.19337e-05	-1.25303	-0.722598
168897966	chr3:168897966:A:T	1.15175e-05	2.69765	-1.0515	9.95694e-05	-0.373516	-1.05263	0.000105727	-0.380825	-1.06
168898083	chr3:168898083:A:C	1.21135e-05	2.76593	-1.06933	0.000101593	-0.335587	-1.07044	0.00010789	-0.343012	-1.07757
168898256	chr3:168898256:AC:A	3.46988e-06	1.22609	-0.779691	5.15859e-05	-1.2985	-0.785252	5.7879e-05	-1.28039	-0.762948
168898464	chr3:168898464:T:TAAATG	4.50952e-07	-0.580949	-1.01316	0.000135815	-0.136433	-0.979268	0.000134102	-0.213012	-0.99008
168898543	chr3:168898543:G:A	3.59088e-06	1.2604	-0.779721	5.22308e-05	-1.28599	-0.785336	5.86189e-05	-1.26762	-0.763017
168899189	chr3:168899189:A:G	4.69757e-07	-0.215492	-1.33777	2.44117e-05	-1.48873	-1.3432	2.61249e-05	-1.49675	-1.34205
168899258	chr3:168899258:A:G	8.90598e-07	-1.55601e-10	-0.913581	0.000165474	-1.55601e-10	-0.918185	0.000177517	-1.55601e-10	-0.922625
168899679	chr3:168899679:A:G	4.64276e-07	-1.565	-3.55835e-10	7.6065e-05	-1.69541	-3.55835e-10	8.2182e-05	-1.69275	-3.55835e-10
168900023	chr3:168900023:T:C	6.44858e-07	-1.55601e-10	-1.23644	0.000119857	-1.55601e-10	-1.2407	0.000129	-1.55601e-10	-1.24188
168900741	chr3:168900741:A:G	1.014e-06	-1.55601e-10	-0.783816	0.000202687	-1.55601e-10	-0.715335	0.000220663	-1.55601e-10	-0.705051
168900887	chr3:168900887:A:G	4.40457e-07	-0.58892	-1.02874	0.000132278	-0.146376	-0.995713	0.000130678	-0.22266	-1.0063
168901282	chr3:168901282:G:A	1.53799e-06	-1.55601e-10	-0.367244	0.00031489	-1.55601e-10	-0.274773	0.00034335	-1.55601e-10	-0.262938
168901715	chr3:168901715:G:A	4.25382e-07	-0.615289	-1.0372	0.000127212	-0.176586	-1.00456	0.000125782	-0.252141	-1.015
168902384	chr3:168902384:C:A	7.97304e-07	-1.55601e-10	-1.02424	0.000146988	-1.55601e-10	-1.03665	0.000159149	-1.55601e-10	-1.03185
168902755	chr3:168902755:T:C	3.76971e-07	-0.635041	-1.13826	0.000111675	-0.20434	-1.10707	0.000110669	-0.277339	-1.11781
168902926	chr3:168902926:G:A	2.82072e-07	-0.703005	-1.36031	7.81249e-05	-0.307812	-1.36088	7.8718e-05	-0.37502	-1.3608
168902949	chr3:168902949:A:G	4.41543e-07	-1.6152	-3.55835e-10	7.90143e-05	-1.65737	-3.55835e-10	8.48548e-05	-1.66075	-3.55835e-10
168903181	chr3:168903181:C:T	2.82545e-07	-0.710035	-1.3516	7.77599e-05	-0.317277	-1.35609	7.84478e-05	-0.384636	-1.35462
168903320	chr3:168903320:T:C	2.11055e-06	0.741968	-0.792739	4.47072e-05	-1.45086	-0.776008	4.94533e-05	-1.43606	-0.7646
168903959	chr3:168903959:G:A	6.07544e-07	-1.55601e-10	-1.29605	0.000114915	-1.55601e-10	-1.28281	0.000123948	-1.55601e-10	-1.28183
168903985	chr3:168903985:C:T	9.67576e-06	2.45162	-0.979715	9.27108e-05	-0.511833	-0.985679	9.8554e-05	-0.517636	-0.993449
168904140	chr3:168904140:G:C	1.32352e-06	-1.55601e-10	-0.517425	0.00026932	-1.55601e-10	-0.431097	0.000293356	-1.55601e-10	-0.420303
168904621	chr3:168904621:T:C	5.81086e-07	-1.55601e-10	-1.34058	0.000108265	-1.55601e-10	-1.34242	0.000116529	-1.55601e-10	-1.34355
168905764	chr3:168905764:G:A	2.57991e-07	-0.791833	-1.36072	7.03889e-05	-0.412241	-1.36072	7.10876e-05	-0.476904	-1.36087
168905988	chr3:168905988:ATCCACCT:A	1.34912e-06	-1.55601e-10	-0.498267	0.000274793	-1.55601e-10	-0.41098	0.000299322	-1.55601e-10	-0.400171
168906066	chr3:168906066:G:A	3.757e-07	-0.737154	-1.03953	0.000108288	-0.326438	-1.01577	0.000107537	-0.396237	-1.02762
168906085	chr3:168906085:G:A	1.52506e-06	-1.55601e-10	-0.375687	0.000312112	-1.55601e-10	-0.283635	0.000340295	-1.55601e-10	-0.271877
168906159	chr3:168906159:CTAAT:C	4.28352e-07	-0.519491	-1.12604	0.000119454	-0.0689861	-1.17508	0.000121036	-0.136733	-1.16887
168906236	chr3:168906236:T:C	7.39878e-07	-1.55601e-10	-1.09899	0.000138003	-1.55601e-10	-1.09972	0.000148219	-1.55601e-10	-1.103
168906282	chr3:168906282:A:G	7.64433e-07	-1.55601e-10	-1.06634	0.000141338	-1.55601e-10	-1.07585	0.000152999	-1.55601e-10	-1.07126
168906329	chr3:168906329:T:A	3.8761e-07	-0.710224	-1.03525	0.000112287	-0.294628	-1.01131	0.000111409	-0.365237	-1.02325
168906801	chr3:168906801:G:A	9.28748e-07	-0.871637	-3.55835e-10	0.000253566	-0.491372	-3.55835e-10	0.00025745	-0.550865	-3.55835e-10
168906851	chr3:168906851:G:A	7.92759e-07	-1.55601e-10	-1.02996	0.000146176	-1.55601e-10	-1.04219	0.000158259	-1.55601e-10	-1.03746
168907081	chr3:168907081:A:G	1.10356e-06	-1.55601e-10	-0.699182	0.000208239	-1.55601e-10	-0.688309	0.000223025	-1.55601e-10	-0.694405
168907112	chr3:168907112:T:C	7.81468e-07	-1.55601e-10	-1.0443	0.000144099	-1.55601e-10	-1.0565	0.000156004	-1.55601e-10	-1.05181
168907212	chr3:168907212:T:C	4.49256e-07	-1.59788	-3.55835e-10	8.00987e-05	-1.64374	-3.55835e-10	8.59929e-05	-1.64743	-3.55835e-10
168907426	chr3:168907426:G:C	5.74691e-07	-1.55601e-10	-1.35164	0.000107775	-1.55601e-10	-1.34695	0.000116173	-1.55601e-10	-1.34661
168907454	chr3:168907454:GAAGA:G	7.90834e-07	-1.55601e-10	-1.03239	0.000145828	-1.55601e-10	-1.04457	0.000157879	-1.55601e-10	-1.03986
168907671	chr3:168907671:T:C	1.6606e-06	0.608143	-0.898682	3.8403e-05	-1.49494	-0.883917	4.23706e-05	-1.48142	-0.873815
168907976	chr3:168907976:A:G	3.95142e-07	-0.732653	-0.993577	0.000114164	-0.321241	-0.968121	0.000113277	-0.391196	-0.98066
168907983	chr3:168907983:G:A	6.30393e-07	-1.55601e-10	-1.25913	0.000119615	-1.55601e-10	-1.24272	0.000129043	-1.55601e-10	-1.24154
168908338	chr3:168908338:G:A	1.7718e-06	-0.225724	-3.55835e-10	0.000120416	-1.23604	-3.55835e-10	0.000127503	-1.25355	-3.55835e-10
168908430	chr3:168908430:G:A	3.71251e-06	0.949709	-0.43572	6.72601e-05	-1.40318	-0.415251	7.4674e-05	-1.38863	-0.399931
168908453	chr3:168908453:C:G	3.91448e-07	-0.731863	-1.00376	0.000113079	-0.320173	-0.978738	0.000112204	-0.39016	-0.991207
168908538	chr3:168908538:C:T	9.28108e-07	-1.55601e-10	-0.872326	0.000181998	-1.55601e-10	-0.823004	0.000197752	-1.55601e-10	-0.814676
168908789	chr3:168908789:A:G	4.38407e-07	-1.62233	-3.55835e-10	7.56117e-05	-1.70139	-3.55835e-10	8.08293e-05	-1.70935	-3.55835e-10
168908918	chr3:168908918:A:G	3.94373e-07	-1.72818	-3.55835e-10	7.82864e-05	-1.66662	-3.55835e-10	8.42356e-05	-1.66807	-3.55835e-10
168909232	chr3:168909232:A:G	7.71972e-06	2.51007	-1.26401	7.15432e-05	-0.487254	-1.26944	7.62919e-05	-0.492639	-1.27448
168909411	chr3:168909411:TCA:T	3.25733e-06	1.1459	-0.762711	5.07838e-05	-1.33034	-0.769077	5.69616e-05	-1.31291	-0.746402
168909451	chr3:168909451:C:G	4.15967e-07	-0.563676	-1.11119	0.000114999	-0.120218	-1.16186	0.000116643	-0.187135	-1.15544
168909459	chr3:168909459:G:A	6.46559e-07	-1.55601e-10	-1.23381	0.000120024	-1.55601e-10	-1.2393	0.000128271	-1.55601e-10	-1.24755
168909842	chr3:168909842:A:G	7.08016e-07	-1.55601e-10	-1.14301	0.000132802	-1.55601e-10	-1.13814	0.000145112	-1.55601e-10	-1.12418
168909911	chr3:168909911:C:T	9.43802e-07	0.357165	-1.21272	3.22551e-05	-1.35607	-1.19725	3.43201e-05	-1.3683	-1.19766
168910243	chr3:168910243:T:C	1.43717e-06	-1.55601e-10	-0.435044	0.000274368	-1.55601e-10	-0.412526	0.000293596	-1.55601e-10	-0.419485
168910968	chr3:168910968:G:A	6.01503e-07	-1.55601e-10	-1.30604	0.000111951	-1.55601e-10	-1.30893	0.000120531	-1.55601e-10	-1.30978
168911174	chr3:168911174:G:A	3.17005e-07	-0.765029	-1.18153	9.08613e-05	-0.357402	-1.16026	9.0471e-05	-0.426016	-1.17064
168911818	chr3:168911818:G:A	4.5238e-07	-0.323147	-1.2678	2.49862e-05	-1.53194	-1.27673	2.68224e-05	-1.53876	-1.2737
168911859	chr3:168911859:C:T	2.46592e-06	0.775472	-0.670624	4.97361e-05	-1.442	-0.678264	5.57648e-05	-1.42664	-0.653905
168911986	chr3:168911986:A:G	2.92011e-07	-0.668522	-1.36016	8.17483e-05	-0.262481	-1.36087	8.22999e-05	-0.330617	-1.3607
168912149	chr3:168912149:TC:T	2.96149e-07	-0.796654	-1.21796	8.40671e-05	-0.395218	-1.20016	8.38924e-05	-0.462649	-1.20951
168912174	chr3:168912174:G:T	2.78273e-07	-0.854069	-1.2228	7.80856e-05	-0.463889	-1.2053	7.80793e-05	-0.529476	-1.21449
168912249	chr3:168912249:A:C	5.69605e-07	-1.55601e-10	-1.36053	0.000106323	-1.55601e-10	-1.36052	0.000114552	-1.55601e-10	-1.36066
168912326	chr3:168912326:T:A	2.72336e-07	-0.860913	-1.23752	7.62245e-05	-0.472356	-1.22096	7.62678e-05	-0.537766	-1.22967
168912728	chr3:168912728:C:T	7.41576e-07	-1.55601e-10	-1.0967	0.000141439	-1.55601e-10	-1.07513	0.000151502	-1.55601e-10	-1.08109
168913377	chr3:168913377:C:G	1.22973e-06	-1.55601e-10	-0.590928	0.000233563	-1.55601e-10	-0.573546	0.000252537	-1.55601e-10	-0.570132
168913473	chr3:168913473:G:A	7.12334e-07	-1.55601e-10	-1.13693	0.000131008	-1.55601e-10	-1.15174	0.000140729	-1.55601e-10	-1.15485
168913566	chr3:168913566:T:C	2.38479e-06	0.580125	-0.508734	5.03376e-05	-1.59539	-0.512855	5.65049e-05	-1.58307	-0.48429
168913732	chr3:168913732:C:A	6.44939e-07	-1.55601e-10	-1.23632	0.000125229	-1.55601e-10	-1.19685	0.000135179	-1.55601e-10	-1.19509
168914433	chr3:168914433:T:C	2.27449e-07	-1.01795	-1.2606	2.91185e-05	-1.39574	-1.25988	3.1219e-05	-1.40241	-1.25825
168914450	chr3:168914450:T:C	2.338e-07	-0.893372	-1.35764	6.0486e-05	-0.567754	-1.35683	6.07533e-05	-0.640406	-1.35446
168915413	chr3:168915413:A:G	3.01439e-06	0.742725	-0.437047	5.6338e-05	-1.55385	-0.441779	6.34203e-05	-1.53985	-0.412054
168915545	chr3:168915545:G:A	1.18309e-06	-0.62959	-3.55835e-10	0.000132939	-1.13711	-3.55835e-10	0.000141479	-1.14954	-3.55835e-10
168916462	chr3:168916462:A:G	5.69473e-07	-1.55601e-10	-1.36076	0.000106361	-1.55601e-10	-1.36016	0.000114585	-1.55601e-10	-1.36037
168916511	chr3:168916511:A:T	2.79913e-06	0.693965	-0.462376	5.43032e-05	-1.56611	-0.466308	6.10724e-05	-1.55265	-0.436984
168916621	chr3:168916621:T:C	6.73551e-07	-1.19291	-3.55835e-10	0.00013937	-1.08986	-3.55835e-10	0.000148147	-1.10349	-3.55835e-10
168917136	chr3:168917136:T:C	7.39955e-07	-1.55601e-10	-1.09889	0.000141138	-1.55601e-10	-1.07726	0.000151185	-1.55601e-10	-1.08319
168917512	chr3:168917512:C:T	2.83439e-07	-0.989759	-1.06872	3.28485e-05	-1.43022	-1.10487	3.54594e-05	-1.42121	-1.11209
168917907	chr3:168917907:G:A	1.21193e-06	-1.55601e-10	-0.605502	0.00024466	-1.55601e-10	-0.527127	0.000266685	-1.55601e-10	-0.515622
168918087	chr3:168918087:C:T	2.40392e-07	-0.875549	-1.34766	6.42489e-05	-0.511805	-1.35243	6.52044e-05	-0.573735	-1.35043
168918428	chr3:168918428:A:C	2.54703e-07	-0.990697	-1.17468	2.97588e-05	-1.43063	-1.20324	3.21656e-05	-1.42165	-1.20915
168919382	chr3:168919382:T:G	7.47199e-07	-1.55601e-10	-1.08914	0.000142571	-1.55601e-10	-1.06715	0.000152694	-1.55601e-10	-1.07325
168920241	chr3:168920241:G:A	4.37511e-07	-1.62437	-3.55835e-10	7.4938e-05	-1.71034	-3.55835e-10	8.02105e-05	-1.71703	-3.55835e-10
168920390	chr3:168920390:G:A	4.14602e-06	-1.55601e-10	0.624431	0.000913086	-1.55601e-10	0.789833	0.000999786	-1.55601e-10	0.805852
168920750	chr3:168920750:G:A	2.34688e-07	-1.09225	-1.15497	2.84561e-05	-1.49365	-1.18498	3.07181e-05	-1.48588	-1.19096
168921219	chr3:168921219:G:A	1.29378e-06	-1.55601e-10	-0.540149	0.000244622	-1.55601e-10	-0.527285	0.000261192	-1.55601e-10	-0.536435
168921266	chr3:168921266:G:A	6.18496e-07	-1.55601e-10	-1.27818	0.000115361	-1.55601e-10	-1.27893	0.000124401	-1.55601e-10	-1.27818
168921682	chr3:168921682:G:A	6.78183e-07	-1.55601e-10	-1.18606	0.000132652	-1.55601e-10	-1.13927	0.000143229	-1.55601e-10	-1.13725
168923026	chr3:168923026:A:G	2.22656e-07	-1.02522	-1.27463	2.74998e-05	-1.4591	-1.25372	2.99602e-05	-1.44976	-1.25206
168923146	chr3:168923146:G:A	2.36966e-07	-1.58586	-0.651703	4.75321e-05	-1.55143	-0.614164	5.21315e-05	-1.55876	-0.589161
168923637	chr3:168923637:A:G	1.14737e-06	-1.55601e-10	-0.660244	0.000230943	-1.55601e-10	-0.584825	0.000251626	-1.55601e-10	-0.573745
168923717	chr3:168923717:C:A	1.758e-07	-1.62529	-0.91084	3.85068e-05	-1.49885	-0.877315	4.19322e-05	-1.50863	-0.857006
168923941	chr3:168923941:A:C	5.22189e-07	-0.632356	-0.815088	3.2371e-05	-1.72761	-0.822127	3.57601e-05	-1.72654	-0.798319
168924288	chr3:168924288:T:C	5.27707e-07	-0.633737	-0.803195	3.27544e-05	-1.72764	-0.810315	3.6192e-05	-1.7266	-0.786252
168924388	chr3:168924388:C:A	2.56115e-07	-0.986066	-1.17378	2.98265e-05	-1.42911	-1.20248	3.2238e-05	-1.42014	-1.20841
168924416	chr3:168924416:C:T	2.20629e-07	-0.999881	-1.30911	2.6889e-05	-1.44334	-1.29194	2.93013e-05	-1.43371	-1.29035
168924438	chr3:168924438:G:C	1.29228e-06	-1.55601e-10	-0.541313	0.000244313	-1.55601e-10	-0.528549	0.000260868	-1.55601e-10	-0.537675
168924457	chr3:168924457:G:A	1.11705e-06	-1.55601e-10	-0.68703	0.000212372	-1.55601e-10	-0.668658	0.000229594	-1.55601e-10	-0.665376
168924969	chr3:168924969:A:G	4.01769e-07	-1.7096	-3.55835e-10	7.56106e-05	-1.7014	-3.55835e-10	8.12497e-05	-1.70416	-3.55835e-10
168924972	chr3:168924972:G:T	6.58336e-07	-1.55601e-10	-1.21576	0.000123061	-1.55601e-10	-1.21432	0.000132284	-1.55601e-10	-1.21674
168925102	chr3:168925102:C:T	2.47111e-06	0.946879	-0.839929	3.97578e-05	-1.50171	-0.842482	4.44997e-05	-1.48634	-0.819864
168925170	chr3:168925170:A:G	1.57089e-06	-0.346077	-3.55835e-10	0.000112826	-1.30115	-3.55835e-10	0.000119621	-1.31736	-3.55835e-10
168925412	chr3:168925412:T:C	8.52529e-07	-1.55601e-10	-0.957267	0.000154935	-1.55601e-10	-0.983995	0.000167204	-1.55601e-10	-0.982473
168925448	chr3:168925448:G:T	2.09363e-07	-1.48714	-0.874267	3.51133e-05	-1.58721	-0.88121	3.73253e-05	-1.59333	-0.88869
168925528	chr3:168925528:G:C	1.58784e-06	-1.55601e-10	-0.335345	0.000303278	-1.55601e-10	-0.312348	0.000327979	-1.55601e-10	-0.308742
168925550	chr3:168925550:C:T	1.08284e-06	-1.55601e-10	-0.718136	0.000204447	-1.55601e-10	-0.706688	0.000218555	-1.55601e-10	-0.714652
168925594	chr3:168925594:A:G	1.87629e-06	0.675183	-0.843606	3.68868e-05	-1.57218	-0.846963	4.1205e-05	-1.55886	-0.824266
168925627	chr3:168925627:C:A	2.20082e-07	-0.987391	-1.32409	2.66629e-05	-1.4343	-1.30943	2.90532e-05	-1.42455	-1.30801
168925803	chr3:168925803:A:G	3.69285e-06	-1.55601e-10	0.508679	0.000763051	-1.55601e-10	0.610328	0.000837432	-1.55601e-10	0.628651
168925804	chr3:168925804:T:A	4.14907e-07	-1.67742	-3.55835e-10	9.32896e-05	-1.49129	-3.55835e-10	0.000100012	-1.4964	-3.55835e-10
168925805	chr3:168925805:C:A	3.98764e-07	-1.7171	-3.55835e-10	8.41632e-05	-1.59424	-3.55835e-10	9.03576e-05	-1.59791	-3.55835e-10
168925819	chr3:168925819:T:A	7.16379e-07	-1.55601e-10	-1.13126	0.000131893	-1.55601e-10	-1.145	0.0001421	-1.55601e-10	-1.14516
168925828	chr3:168925828:T:A	5.87727e-07	-1.55601e-10	-1.32921	0.00011	-1.55601e-10	-1.32652	0.000118686	-1.55601e-10	-1.3252
168926195	chr3:168926195:T:C	2.29918e-07	-0.968931	-1.29882	2.77655e-05	-1.42302	-1.28018	3.02675e-05	-1.41308	-1.27854
168926690	chr3:168926690:T:C	3.95996e-07	-1.72407	-3.55835e-10	7.96071e-05	-1.64989	-3.55835e-10	8.54413e-05	-1.65386	-3.55835e-10
168926726	chr3:168926726:C:A	1.83079e-06	-1.55601e-10	-0.192973	0.000379579	-1.55601e-10	-0.0879338	0.000415386	-1.55601e-10	-0.0724812
168927247	chr3:168927247:T:G	1.89239e-06	0.646692	-0.80657	3.79953e-05	-1.57948	-0.810056	4.24649e-05	-1.56644	-0.786566
168927363	chr3:168927363:G:A	9.67867e-07	0.321005	-1.15138	3.13897e-05	-1.44637	-1.13414	3.3467e-05	-1.4554	-1.13573
168927547	chr3:168927547:T:A	9.28859e-07	0.285544	-1.15706	3.07929e-05	-1.45971	-1.14	3.28387e-05	-1.46853	-1.14156
168927607	chr3:168927607:C:A	7.30097e-07	-1.55601e-10	-1.1123	0.000134107	-1.55601e-10	-1.12836	0.000144021	-1.55601e-10	-1.13173
168927632	chr3:168927632:T:C	7.16762e-07	-1.55601e-10	-1.13073	0.000131962	-1.55601e-10	-1.14449	0.000142174	-1.55601e-10	-1.14464
168927711	chr3:168927711:T:C	3.51059e-07	-0.949867	-0.894652	9.34969e-05	-0.624856	-0.864213	9.6125e-05	-0.689453	-0.846587
168927934	chr3:168927934:C:T	1.6604e-06	-1.55601e-10	-0.290662	0.000343307	-1.55601e-10	-0.188371	0.000375479	-1.55601e-10	-0.173486
168927953	chr3:168927953:C:T	7.91982e-07	-1.55601e-10	-1.03094	0.000151418	-1.55601e-10	-1.00695	0.000162066	-1.55601e-10	-1.01368
168928172	chr3:168928172:A:G	1.92892e-06	0.667064	-0.807822	3.80996e-05	-1.57553	-0.811264	4.25901e-05	-1.56225	-0.787819
168928406	chr3:168928406:C:T	1.91285e-06	0.687529	-0.836652	3.72468e-05	-1.56921	-0.840225	4.16154e-05	-1.55573	-0.817484
168928469	chr3:168928469:A:G	3.16453e-07	-1.06917	-0.879129	3.21571e-05	-1.71564	-0.840725	3.52812e-05	-1.71758	-0.820755
168928683	chr3:168928683:T:C	2.61774e-07	-0.93189	-1.2061	3.00201e-05	-1.3939	-1.23123	3.25084e-05	-1.38427	-1.23592
168928686	chr3:168928686:A:G	7.95682e-07	-1.55601e-10	-1.02627	0.000151863	-1.55601e-10	-1.00402	0.000162478	-1.55601e-10	-1.01115
168928817	chr3:168928817:T:C	4.72256e-07	-1.00592	-0.542034	4.56015e-05	-1.72246	-0.484596	5.03344e-05	-1.72377	-0.459227
168930091	chr3:168930091:G:A	1.36462e-07	-1.61211	-1.17732	3.03708e-05	-1.46235	-1.15116	3.22684e-05	-1.47353	-1.15407
168930212	chr3:168930212:C:T	2.11856e-07	-1.2533	-1.09627	5.25531e-05	-0.915936	-1.14924	5.43192e-05	-0.964495	-1.14232
168930251	chr3:168930251:T:C	1.38741e-05	2.76956	-0.937258	6.04441e-05	-0.999971	-0.925307	6.95655e-05	-0.958872	-0.900549
168930269	chr3:168930269:G:C	1.62157e-06	-0.314323	-3.55835e-10	0.00015077	-1.01124	-3.55835e-10	0.000159045	-1.0325	-3.55835e-10
168930334	chr3:168930334:C:T	3.96797e-07	-1.72205	-3.55835e-10	7.60908e-05	-1.69507	-3.55835e-10	8.18208e-05	-1.69716	-3.55835e-10
168930866	chr3:168930866:G:A	8.94517e-07	-1.55601e-10	-0.90919	0.000164944	-1.55601e-10	-0.92139	0.000178768	-1.55601e-10	-0.9156
168931645	chr3:168931645:A:G	6.60065e-07	-1.55601e-10	-1.21314	0.00012161	-1.55601e-10	-1.22618	0.000130735	-1.55601e-10	-1.22852
168931682	chr3:168931682:G:A	6.08412e-07	-1.55601e-10	-1.29462	0.000114349	-1.55601e-10	-1.28774	0.000123097	-1.55601e-10	-1.28872
168931767	chr3:168931767:T:C	1.13238e-07	-1.61773	-1.35826	2.48521e-05	-1.45553	-1.35853	2.63354e-05	-1.47119	-1.35958
168931963	chr3:168931963:CTAAT:C	1.96226e-06	-1.55601e-10	-0.123623	0.000413645	-1.55601e-10	-0.00198922	0.000452616	-1.55601e-10	0.0133543
168932424	chr3:168932424:TACTTGCG:T	1.2308e-06	-1.55601e-10	-0.590053	0.000233162	-1.55601e-10	-0.575264	0.000249363	-1.55601e-10	-0.582782
168932430	chr3:168932430:C:T	5.37609e-07	-1.41834	-3.55835e-10	8.24059e-05	-1.61534	-3.55835e-10	8.90675e-05	-1.6123	-3.55835e-10
168933619	chr3:168933619:C:T	6.40614e-07	-1.55601e-10	-1.24305	0.00012067	-1.55601e-10	-1.23394	0.000129868	-1.55601e-10	-1.23517
168933895	chr3:168933895:TC:T	6.02279e-07	-1.55601e-10	-1.30475	0.000112693	-1.55601e-10	-1.30233	0.000121575	-1.55601e-10	-1.30116
168933943	chr3:168933943:C:T	2.01069e-07	-1.24891	-1.15292	5.03223e-05	-0.909609	-1.19894	5.19589e-05	-0.958201	-1.19304
168934720	chr3:168934720:A:G	1.07359e-06	-1.55601e-10	-0.72671	0.00021653	-1.55601e-10	-0.649267	0.000236596	-1.55601e-10	-0.635337
168934813	chr3:168934813:T:C	2.35294e-06	0.0579472	-3.55835e-10	0.000136115	-1.11349	-3.55835e-10	0.000145519	-1.12138	-3.55835e-10
168935377	chr3:168935377:G:T	6.08202e-07	-1.55601e-10	-1.29497	0.000114308	-1.55601e-10	-1.2881	0.000123052	-1.55601e-10	-1.28908
168935861	chr3:168935861:T:C	3.98391e-07	-1.71804	-3.55835e-10	7.36848e-05	-1.7272	-3.55835e-10	7.93683e-05	-1.72759	-3.55835e-10
168936400	chr3:168936400:T:C	7.81488e-07	-1.55601e-10	-1.04427	0.000148327	-1.55601e-10	-1.02758	0.000160875	-1.55601e-10	-1.02106
168936446	chr3:168936446:G:C	4.67295e-06	1.94111	-1.19704	0.000117401	-0.0674121	-1.19399	0.000130615	-0.0353827	-1.19405
168936644	chr3:168936644:C:T	5.77493e-07	-1.55601e-10	-1.34678	0.00010794	-1.55601e-10	-1.34542	0.000116343	-1.55601e-10	-1.34515
168936723	chr3:168936723:T:C	1.13724e-07	-1.61206	-1.35965	2.46267e-05	-1.46334	-1.35983	2.61122e-05	-1.47881	-1.36048
168936936	chr3:168936936:C:A	4.94048e-07	-1.50284	-3.55835e-10	7.3648e-05	-1.7277	-3.55835e-10	7.93882e-05	-1.72734	-3.55835e-10
168937347	chr3:168937347:G:A	6.62077e-07	-1.55601e-10	-1.21009	0.000121557	-1.55601e-10	-1.22662	0.000131108	-1.55601e-10	-1.22567
168937500	chr3:168937500:T:G	1.70262e-07	-1.29498	-1.27316	2.77123e-05	-1.45125	-1.25387	2.9835e-05	-1.45287	-1.25314
168937733	chr3:168937733:G:A	1.02129e-05	2.51726	-0.991334	5.15798e-05	-1.10376	-0.98011	5.91035e-05	-1.06548	-0.956921
168938788	chr3:168938788:C:T	6.35312e-07	-1.55601e-10	-1.25136	0.000118179	-1.55601e-10	-1.2548	0.000127523	-1.55601e-10	-1.25339
168938940	chr3:168938940:G:T	8.45598e-07	-1.55601e-10	-0.96543	0.00016179	-1.55601e-10	-0.9407	0.0001729	-1.55601e-10	-0.948975
168938966	chr3:168938966:C:T	9.74247e-07	-1.55601e-10	-0.823809	0.000183585	-1.55601e-10	-0.814317	0.000198629	-1.55601e-10	-0.810249
168939209	chr3:168939209:A:G	4.27039e-07	-0.717106	-0.931492	5.06723e-05	-1.20633	-0.895288	5.4447e-05	-1.2128	-0.891658
168939650	chr3:168939650:A:G	7.65596e-07	-1.55601e-10	-1.06482	0.000145234	-1.55601e-10	-1.04865	0.000157487	-1.55601e-10	-1.04235
168939817	chr3:168939817:A:T	1.28309e-06	-1.55601e-10	-0.548446	0.000243153	-1.55601e-10	-0.533305	0.000259982	-1.55601e-10	-0.541077
168939932	chr3:168939932:G:C	6.0795e-07	-1.55601e-10	-1.29538	0.000114258	-1.55601e-10	-1.28854	0.000122999	-1.55601e-10	-1.28951
168940355	chr3:168940355:G:A	6.0651e-07	-1.55601e-10	-1.29775	0.000113136	-1.55601e-10	-1.29841	0.000121983	-1.55601e-10	-1.29781
168940857	chr3:168940857:T:C	2.34338e-06	-1.55601e-10	0.0538743	0.000497374	-1.55601e-10	0.182346	0.000544901	-1.55601e-10	0.198915
168941067	chr3:168941067:A:G	5.7473e-07	-1.55601e-10	-1.35157	0.000107136	-1.55601e-10	-1.3529	0.000115464	-1.55601e-10	-1.35273
168941146	chr3:168941146:C:A	6.08359e-07	-1.55601e-10	-1.29471	0.000114339	-1.55601e-10	-1.28783	0.000123086	-1.55601e-10	-1.28881
168941394	chr3:168941394:A:G	4.62008e-07	-0.722853	-0.847039	5.53438e-05	-1.20541	-0.808021	5.94568e-05	-1.21177	-0.804671
168941475	chr3:168941475:T:G	6.18589e-07	-1.55601e-10	-1.27803	0.000115124	-1.55601e-10	-1.28099	0.000124211	-1.55601e-10	-1.27971
168941811	chr3:168941811:G:A	2.17583e-07	-1.06239	-1.26051	2.26027e-05	-1.65647	-1.25245	2.46527e-05	-1.64935	-1.24745
168941916	chr3:168941916:T:C	6.22286e-07	-1.55601e-10	-1.27207	0.000115007	-1.55601e-10	-1.282	0.000125129	-1.55601e-10	-1.27235
168942866	chr3:168942866:A:G	5.73795e-07	-1.55601e-10	-1.3532	0.000106957	-1.55601e-10	-1.35457	0.000115279	-1.55601e-10	-1.35434
168942928	chr3:168942928:C:T	3.9522e-07	-1.72603	-3.55835e-10	7.76795e-05	-1.67441	-3.55835e-10	8.34467e-05	-1.67748	-3.55835e-10
168943047	chr3:168943047:T:G	5.74715e-07	-1.55601e-10	-1.3516	0.000107135	-1.55601e-10	-1.3529	0.00011546	-1.55601e-10	-1.35277
168943161	chr3:168943161:G:A	2.94959e-06	1.06476	-0.780818	8.39754e-05	-0.824934	-0.77154	9.544e-05	-0.776826	-0.766365
168943705	chr3:168943705:C:A	3.99549e-05	-1.55601e-10	2.89003	0.00955095	-1.55601e-10	3.1374	0.0107278	-1.55601e-10	3.1789
168944102	chr3:168944102:CTT:C	3.23784e-07	-0.571767	-1.35363	2.57265e-05	-1.43033	-1.34915	2.75228e-05	-1.43774	-1.34894
168944188	chr3:168944188:A:G	5.96892e-07	-1.55601e-10	-1.31374	0.000111008	-1.55601e-10	-1.31739	0.000119731	-1.55601e-10	-1.31645
168944709	chr3:168944709:C:T	3.51395e-07	-0.490173	-1.35339	2.68477e-05	-1.38794	-1.34888	2.87067e-05	-1.39587	-1.34869
168944941	chr3:168944941:T:G	1.04662e-06	-1.55601e-10	-0.752154	0.000195743	-1.55601e-10	-0.750197	0.000209338	-1.55601e-10	-0.757741
168944968	chr3:168944968:G:A	7.6724e-07	-1.55601e-10	-1.06267	0.00014739	-1.55601e-10	-1.03392	0.000158862	-1.55601e-10	-1.03365
168945086	chr3:168945086:C:T	6.32129e-07	-1.55601e-10	-1.25638	0.000118742	-1.55601e-10	-1.25005	0.000127813	-1.55601e-10	-1.25113
168946510	chr3:168946510:G:A	6.8752e-07	-1.55601e-10	-1.17238	0.000131393	-1.55601e-10	-1.14881	0.000142276	-1.55601e-10	-1.14392
168946571	chr3:168946571:A:G	1.35515e-06	-1.55601e-10	-0.493804	0.000256779	-1.55601e-10	-0.478783	0.000274799	-1.55601e-10	-0.485651
168946623	chr3:168946623:C:A	8.9335e-07	-1.55601e-10	-0.910496	0.000179513	-1.55601e-10	-0.836748	0.000193935	-1.55601e-10	-0.834167
168947035	chr3:168947035:G:A	5.93665e-07	-1.55601e-10	-1.31916	0.000108987	-1.55601e-10	-1.33577	0.000117766	-1.55601e-10	-1.33299
168947431	chr3:168947431:G:A	5.70044e-07	-1.55601e-10	-1.35976	0.00010638	-1.55601e-10	-1.35998	0.000114617	-1.55601e-10	-1.36009
168947588	chr3:168947588:G:A	4.02522e-07	-1.70772	-3.55835e-10	8.41334e-05	-1.59459	-3.55835e-10	9.02025e-05	-1.59963	-3.55835e-10
168947951	chr3:168947951:A:G	7.15491e-07	-1.55601e-10	-1.1325	0.0001353	-1.55601e-10	-1.1195	0.00014497	-1.55601e-10	-1.12516
168948085	chr3:168948085:C:T	7.09586e-07	-1.55601e-10	-1.14079	0.000134373	-1.55601e-10	-1.12638	0.00014627	-1.55601e-10	-1.11624
168948132	chr3:168948132:T:C	2.40754e-06	0.793661	-0.712775	8.38597e-05	-0.92927	-0.668582	9.48835e-05	-0.886027	-0.663013
168948288	chr3:168948288:G:T	7.93777e-07	0.222557	-1.25123	2.57686e-05	-1.50982	-1.26802	2.81703e-05	-1.49321	-1.27022
168948406	chr3:168948406:A:G	7.25276e-07	-1.55601e-10	-1.11892	0.000137203	-1.55601e-10	-1.10554	0.000146985	-1.55601e-10	-1.11136
168948457	chr3:168948457:A:T	6.79821e-07	-1.55601e-10	-1.18364	0.000126461	-1.55601e-10	-1.18707	0.000136273	-1.55601e-10	-1.18703
168948510	chr3:168948510:A:G	8.29478e-07	-1.55601e-10	-0.984678	0.000157485	-1.55601e-10	-0.96767	0.00016851	-1.55601e-10	-0.974692
168948590	chr3:168948590:T:C	7.10833e-07	-1.55601e-10	-1.13904	0.000134609	-1.55601e-10	-1.12462	0.000146535	-1.55601e-10	-1.11442
168948824	chr3:168948824:C:T	8.51634e-07	-1.55601e-10	-0.958317	0.000164732	-1.55601e-10	-0.92268	0.000177364	-1.55601e-10	-0.923484
168948935	chr3:168948935:T:C	7.01554e-07	-1.55601e-10	-1.15218	0.000132591	-1.55601e-10	-1.13973	0.000142102	-1.55601e-10	-1.14515
168949189	chr3:168949189:T:C	3.07452e-06	1.00606	-0.680625	9.67482e-05	-0.818387	-0.636499	0.000109487	-0.770959	-0.634929
168949432	chr3:168949432:A:G	5.75235e-07	-1.55601e-10	-1.3507	0.000106606	-1.55601e-10	-1.35786	0.000114988	-1.55601e-10	-1.35686
168949587	chr3:168949587:A:T	6.54564e-07	-1.55601e-10	-1.2215	0.000120557	-1.55601e-10	-1.23487	0.000131565	-1.55601e-10	-1.22219
168950424	chr3:168950424:C:T	7.10492e-07	-1.55601e-10	-1.13952	0.000134548	-1.55601e-10	-1.12508	0.000146463	-1.55601e-10	-1.11492
168950494	chr3:168950494:AC:A	5.84598e-07	-1.55601e-10	-1.33455	0.00010759	-1.55601e-10	-1.34867	0.000116162	-1.55601e-10	-1.34671
168950567	chr3:168950567:T:C	8.42139e-07	-1.55601e-10	-0.969529	0.000159948	-1.55601e-10	-0.952146	0.000171123	-1.55601e-10	-0.959307
168950602	chr3:168950602:T:C	7.04676e-07	-1.55601e-10	-1.14774	0.000133392	-1.55601e-10	-1.1337	0.00014518	-1.55601e-10	-1.12372
168950754	chr3:168950754:A:G	9.63837e-07	-0.834552	-3.55835e-10	8.27627e-05	-1.61102	-3.55835e-10	8.89735e-05	-1.61335	-3.55835e-10
168951307	chr3:168951307:A:G	9.73045e-07	-1.55601e-10	-0.825043	0.000179863	-1.55601e-10	-0.834801	0.000193593	-1.55601e-10	-0.835932
168951607	chr3:168951607:G:A	8.58847e-07	-1.55601e-10	-0.949883	0.000171998	-1.55601e-10	-0.879516	0.000185736	-1.55601e-10	-0.877365
168951632	chr3:168951632:C:T	6.79017e-07	-1.55601e-10	-1.18483	0.000129673	-1.55601e-10	-1.16198	0.000140396	-1.55601e-10	-1.15722
168951921	chr3:168951921:G:T	6.86792e-07	-1.55601e-10	-1.17344	0.000129892	-1.55601e-10	-1.16029	0.000141277	-1.55601e-10	-1.15097
168952158	chr3:168952158:G:A	1.68291e-06	1.04461	-1.32181	2.77036e-05	-1.37584	-1.3296	2.94572e-05	-1.39043	-1.32832
168952586	chr3:168952586:A:T	6.53773e-07	-1.55601e-10	-1.22271	0.000124536	-1.55601e-10	-1.2024	0.000134765	-1.55601e-10	-1.19816
168952787	chr3:168952787:G:A	1.00018e-06	-1.55601e-10	-0.797541	0.000182178	-1.55601e-10	-0.822011	0.000196275	-1.55601e-10	-0.822171
168953091	chr3:168953091:G:A	4.25292e-06	-1.55601e-10	0.649888	0.000938571	-1.55601e-10	0.817361	0.0010285	-1.55601e-10	0.834166
168953554	chr3:168953554:G:A	3.99145e-07	-1.71615	-3.55835e-10	8.58455e-05	-1.57445	-3.55835e-10	9.20053e-05	-1.57984	-3.55835e-10
168953852	chr3:168953852:T:C	1.47982e-06	-1.55601e-10	-0.4058	0.000280766	-1.55601e-10	-0.389476	0.000300174	-1.55601e-10	-0.397328
168953868	chr3:168953868:A:C	1.88018e-06	-0.596505	0.430151	0.000123392	-1.7093	0.497669	0.00013725	-1.71164	0.531751
168953929	chr3:168953929:G:A	5.57897e-07	-1.3813	-3.55835e-10	9.6554e-05	-1.4569	-3.55835e-10	0.000105248	-1.44537	-3.55835e-10
168953945	chr3:168953945:T:C	1.36071e-05	3.16657	-1.3537	2.92415e-05	-1.30511	-1.3463	3.27937e-05	-1.2701	-1.34135
168954149	chr3:168954149:G:A	5.7951e-07	-1.55601e-10	-1.34329	0.000107906	-1.55601e-10	-1.34573	0.000116338	-1.55601e-10	-1.34519
168954287	chr3:168954287:CA:C	5.97252e-07	-1.55601e-10	-1.31313	0.000111799	-1.55601e-10	-1.3103	0.000120628	-1.55601e-10	-1.30897
168955111	chr3:168955111:A:G	4.15917e-06	-1.55601e-10	0.627597	0.000922558	-1.55601e-10	0.800153	0.00101	-1.55601e-10	0.816013
168955196	chr3:168955196:A:G	1.75806e-06	1.06926	-1.30277	2.86782e-05	-1.35825	-1.31261	3.04485e-05	-1.37224	-1.31342
168955222	chr3:168955222:T:A	5.99662e-07	-1.55601e-10	-1.30911	0.00011298	-1.55601e-10	-1.29979	0.000121774	-1.55601e-10	-1.29952
168955333	chr3:168955333:A:G	3.733e-07	-0.423213	-1.35988	2.75523e-05	-1.353	-1.35791	2.94419e-05	-1.36146	-1.35782
168955544	chr3:168955544:G:A	6.25748e-07	-1.55601e-10	-1.26653	0.000113418	-1.55601e-10	-1.29592	0.000122809	-1.55601e-10	-1.29106
168956224	chr3:168956224:G:A	1.21036e-06	0.554993	-1.1618	4.54498e-05	-1.06118	-1.14921	5.10194e-05	-1.02138	-1.1481
168956229	chr3:168956229:T:C	5.70767e-07	-1.55601e-10	-1.35849	0.000106596	-1.55601e-10	-1.35795	0.000115012	-1.55601e-10	-1.35666
168956390	chr3:168956390:TGTGC:T	7.4412e-05	4.46004	-0.94814	6.78644e-05	-0.92295	-0.886536	7.49296e-05	-0.910412	-0.874728
168956488	chr3:168956488:T:C	5.79502e-07	-1.55601e-10	-1.34331	0.000107905	-1.55601e-10	-1.34574	0.000116337	-1.55601e-10	-1.3452
168956706	chr3:168956706:A:G	1.13151e-06	-1.55601e-10	-0.674162	0.000209198	-1.55601e-10	-0.683715	0.000229012	-1.55601e-10	-0.667914
168956890	chr3:168956890:G:T	1.14507e-07	-1.64206	-1.32278	2.04766e-05	-1.69303	-1.31469	2.20445e-05	-1.69457	-1.31405
168957385	chr3:168957385:C:A	6.69879e-07	-1.55601e-10	-1.19838	0.000128159	-1.55601e-10	-1.17373	0.000138079	-1.55601e-10	-1.17386
168957768	chr3:168957768:T:C	1.88778e-06	1.1166	-1.27892	2.98378e-05	-1.34062	-1.29061	3.1665e-05	-1.35492	-1.29156
168957929	chr3:168957929:A:T	7.45659e-07	-1.55601e-10	-1.09121	0.00014361	-1.55601e-10	-1.05989	0.000154639	-1.55601e-10	-1.06059
168957966	chr3:168957966:G:A	2.15229e-06	-0.0311865	-3.55835e-10	0.000130678	-1.15426	-3.55835e-10	0.000138093	-1.17377	-3.55835e-10
168957976	chr3:168957976:C:T	6.31898e-07	-1.55601e-10	-1.25675	0.000118713	-1.55601e-10	-1.25029	0.000127773	-1.55601e-10	-1.25144
168958665	chr3:168958665:A:G	7.35922e-07	-1.55601e-10	-1.10435	0.000141628	-1.55601e-10	-1.07379	0.000152513	-1.55601e-10	-1.07444
168958842	chr3:168958842:A:G	5.73037e-07	-1.55601e-10	-1.35452	0.000106362	-1.55601e-10	-1.36015	0.000114675	-1.55601e-10	-1.35959
168959014	chr3:168959014:C:A	9.17245e-07	-1.55601e-10	-0.884099	0.000177289	-1.55601e-10	-0.849216	0.000190883	-1.55601e-10	-0.850029
168959468	chr3:168959468:A:G	5.89158e-07	-1.55601e-10	-1.32678	0.00010975	-1.55601e-10	-1.32879	0.000117726	-1.55601e-10	-1.33333
168959574	chr3:168959574:T:C	8.89411e-05	3.6108	0.0794578	0.000148742	-1.17311	0.148328	0.000173313	-1.13079	0.184201
168959779	chr3:168959779:TA:T	7.47675e-07	0.212728	-1.30123	4.13623e-05	-1.00988	-1.29474	4.37023e-05	-1.02641	-1.29788
168959984	chr3:168959984:A:G	7.07873e-07	-1.55601e-10	-1.14321	0.000141125	-1.55601e-10	-1.07735	0.000152122	-1.55601e-10	-1.077
168960010	chr3:168960010:G:A	6.49832e-07	-1.22876	-3.55835e-10	0.000102125	-1.4008	-3.55835e-10	0.000107577	-1.42349	-3.55835e-10
168960033	chr3:168960033:C:T	5.83083e-07	-1.55601e-10	-1.33714	0.000108615	-1.55601e-10	-1.33919	0.00011708	-1.55601e-10	-1.33883
168961106	chr3:168961106:A:G	5.90584e-07	-1.55601e-10	-1.32436	0.000110206	-1.55601e-10	-1.32465	0.000118971	-1.55601e-10	-1.32281
168961223	chr3:168961223:T:C	7.37093e-07	-1.55601e-10	-1.10276	0.000133187	-1.55601e-10	-1.13524	0.000143673	-1.55601e-10	-1.13415
168961617	chr3:168961617:G:A	5.96225e-07	-1.55601e-10	-1.31486	0.000110523	-1.55601e-10	-1.32177	0.000119183	-1.55601e-10	-1.32103
168961893	chr3:168961893:T:C	1.17916e-06	-1.55601e-10	-0.632919	0.000222771	-1.55601e-10	-0.620854	0.000239755	-1.55601e-10	-0.622072
168961984	chr3:168961984:G:A	5.84227e-07	-1.55601e-10	-1.33518	0.000109429	-1.55601e-10	-1.33172	0.000117854	-1.55601e-10	-1.33225
168961990	chr3:168961990:C:T	1.25122e-06	-0.487267	-0.0863353	7.34987e-05	-1.69486	-0.0348709	8.11778e-05	-1.69789	-0.00716284
168962118	chr3:168962118:T:G	6.11906e-07	-1.55601e-10	-1.2889	0.000113908	-1.55601e-10	-1.2916	0.000121911	-1.55601e-10	-1.2984
168962240	chr3:168962240:G:A	1.90244e-06	1.18452	-1.3391	2.77707e-05	-1.3696	-1.33341	2.97089e-05	-1.37808	-1.33216
168962650	chr3:168962650:T:C	2.29523e-06	1.39399	-1.36088	2.94098e-05	-1.28521	-1.36046	3.14523e-05	-1.29326	-1.35996
168963025	chr3:168963025:A:G	3.07428e-05	3.64784	-1.0199	4.80974e-05	-1.17663	-0.977137	5.54707e-05	-1.13315	-0.952682
168963318	chr3:168963318:G:A	9.38696e-07	0.471985	-1.33297	2.23451e-05	-1.58858	-1.33181	2.3946e-05	-1.59575	-1.33013
168964096	chr3:168964096:T:C	6.13141e-07	-1.55601e-10	-1.28688	0.000114159	-1.55601e-10	-1.28941	0.00012276	-1.55601e-10	-1.29146
168964284	chr3:168964284:C:T	5.75913e-07	-1.34952	-3.55835e-10	9.9771e-05	-1.42412	-3.55835e-10	0.000108826	-1.41194	-3.55835e-10
168964295	chr3:168964295:A:G	6.05784e-07	-1.55601e-10	-1.29895	0.000112841	-1.55601e-10	-1.30101	0.000121357	-1.55601e-10	-1.30295
168964752	chr3:168964752:G:A	6.27452e-07	-1.55601e-10	-1.26381	0.000122701	-1.55601e-10	-1.21725	0.000132237	-1.55601e-10	-1.21709
168965373	chr3:168965373:A:G	1.34607e-06	-1.55601e-10	-0.500529	0.000254612	-1.55601e-10	-0.487256	0.000274034	-1.55601e-10	-0.488437
168965590	chr3:168965590:C:T	5.44879e-07	-1.40491	-3.55835e-10	9.00626e-05	-1.52649	-3.55835e-10	9.78544e-05	-1.51821	-3.55835e-10
168965669	chr3:168965669:A:T	6.20731e-07	-1.55601e-10	-1.27458	0.000121112	-1.55601e-10	-1.23028	0.000130521	-1.55601e-10	-1.23015
168965801	chr3:168965801:A:G	7.60017e-07	-1.55601e-10	-1.07213	0.000140876	-1.55601e-10	-1.07912	0.000152079	-1.55601e-10	-1.07729
168966120	chr3:168966120:TTTCTC:T	6.27205e-07	-1.55601e-10	-1.2642	0.000116716	-1.55601e-10	-1.26726	0.000124776	-1.55601e-10	-1.27517
168966138	chr3:168966138:C:T	6.52319e-07	-1.55601e-10	-1.22494	0.000128564	-1.55601e-10	-1.17057	0.000138547	-1.55601e-10	-1.17048
168966456	chr3:168966456:C:T	6.73886e-06	-1.55601e-10	1.11017	0.00139764	-1.55601e-10	1.21555	0.0015435	-1.55601e-10	1.24012
168966709	chr3:168966709:G:A	4.26321e-07	-0.290161	-1.36012	1.89095e-05	-1.72729	-1.36004	2.03886e-05	-1.72622	-1.3605
168966894	chr3:168966894:G:A	6.18593e-07	-1.55601e-10	-1.27803	0.000120581	-1.55601e-10	-1.23468	0.000129952	-1.55601e-10	-1.23453
168967055	chr3:168967055:C:T	6.82417e-07	-1.55601e-10	-1.17983	0.000130743	-1.55601e-10	-1.15377	0.000140775	-1.55601e-10	-1.15452
168967056	chr3:168967056:A:G	6.84869e-07	0.0245774	-1.20082	2.29067e-05	-1.70329	-1.19227	2.50075e-05	-1.69959	-1.18293
168967620	chr3:168967620:A:C	5.69782e-07	-1.55601e-10	-1.36022	0.000106286	-1.55601e-10	-1.36087	0.000114535	-1.55601e-10	-1.36081
168967632	chr3:168967632:C:T	1.74883e-06	-0.238769	-3.55835e-10	0.00015595	-0.977461	-3.55835e-10	0.000178975	-0.914443	-3.55835e-10
168967740	chr3:168967740:C:T	1.22282e-06	0.756782	-1.35334	2.38101e-05	-1.507	-1.34989	2.55111e-05	-1.51347	-1.34911
168968051	chr3:168968051:C:T	6.53807e-07	-1.55601e-10	-1.22266	0.000119961	-1.55601e-10	-1.23983	0.000129439	-1.55601e-10	-1.23848
168968092	chr3:168968092:A:C	1.81852e-06	1.14874	-1.34843	2.71247e-05	-1.38249	-1.34406	2.90072e-05	-1.39105	-1.34309
168968099	chr3:168968099:A:T	1.49499e-06	0.963212	-1.35881	1.9638e-05	-1.69411	-1.35542	2.14198e-05	-1.68484	-1.35253
168968521	chr3:168968521:C:T	4.09174e-07	-1.69133	-3.55835e-10	9.06054e-05	-1.52048	-3.55835e-10	9.71609e-05	-1.52532	-3.55835e-10
168968545	chr3:168968545:T:A	1.83069e-06	1.15858	-1.3516	2.71174e-05	-1.37904	-1.34779	2.89943e-05	-1.38766	-1.34693
168969189	chr3:168969189:G:A	2.10079e-05	3.35193	-1.10475	4.00801e-05	-1.26864	-1.06748	4.59073e-05	-1.22902	-1.04605
168969270	chr3:168969270:T:C	4.15751e-07	-1.67539	-3.55835e-10	7.40299e-05	-1.72253	-3.55835e-10	7.96703e-05	-1.72379	-3.55835e-10
168969391	chr3:168969391:C:T	1.49378e-06	0.402862	-0.79927	5.70225e-05	-1.17403	-0.809522	6.45392e-05	-1.13962	-0.794798
168969394	chr3:168969394:A:C	6.1774e-07	-1.55601e-10	-1.27941	0.000120358	-1.55601e-10	-1.23652	0.000129697	-1.55601e-10	-1.23649
168969625	chr3:168969625:A:T	1.92868e-06	1.20266	-1.34355	2.78062e-05	-1.3633	-1.33844	2.97337e-05	-1.37209	-1.33732
168969652	chr3:168969652:T:G	5.54576e-07	-0.157821	-1.22945	2.18546e-05	-1.72092	-1.22166	2.3798e-05	-1.71884	-1.21325
168969927	chr3:168969927:C:T	1.31487e-06	0.805	-1.32898	2.45961e-05	-1.4948	-1.32961	2.62467e-05	-1.50343	-1.33072
168969945	chr3:168969945:G:A	1.05427e-06	-1.55601e-10	-0.744868	0.000195431	-1.55601e-10	-0.751789	0.00021073	-1.55601e-10	-0.751111
168970012	chr3:168970012:G:C	2.21936e-07	-0.976242	-1.32684	2.22404e-05	-1.60773	-1.31736	2.38969e-05	-1.61228	-1.31566
168970710	chr3:168970710:G:A	6.65943e-07	-1.55601e-10	-1.20427	0.000127328	-1.55601e-10	-1.18023	0.000137118	-1.55601e-10	-1.18084
168970790	chr3:168970790:G:A	1.96814e-07	-1.62129	-0.801919	3.56867e-05	-1.68079	-0.771429	3.8559e-05	-1.6828	-0.766702
168970868	chr3:168970868:T:A	9.34062e-07	0.401879	-1.26781	3.72112e-05	-1.15023	-1.26016	4.18522e-05	-1.10906	-1.25848
168971115	chr3:168971115:A:C	5.69605e-07	-1.55601e-10	-1.36053	0.000106304	-1.55601e-10	-1.36069	0.000114553	-1.55601e-10	-1.36065
168971353	chr3:168971353:G:A	5.90722e-07	-1.55601e-10	-1.32413	0.000109708	-1.55601e-10	-1.32917	0.000118143	-1.55601e-10	-1.3298
168971408	chr3:168971408:T:C	6.02839e-07	-1.55601e-10	-1.30382	0.000111893	-1.55601e-10	-1.30946	0.000120518	-1.55601e-10	-1.30989
168971571	chr3:168971571:A:T	1.25785e-07	-1.70784	-1.16306	2.55687e-05	-1.63217	-1.15346	2.71761e-05	-1.65101	-1.14834
168971670	chr3:168971670:AGT:A	6.92705e-07	-1.55601e-10	-1.16487	0.000134636	-1.55601e-10	-1.12442	0.000145271	-1.55601e-10	-1.12309
168972030	chr3:168972030:C:G	7.24897e-07	-1.55601e-10	-1.11944	0.000134752	-1.55601e-10	-1.12356	0.000143281	-1.55601e-10	-1.13688
168972232	chr3:168972232:T:G	1.96325e-06	-1.55601e-10	-0.12312	0.000356259	-1.55601e-10	-0.151338	0.000387324	-1.55601e-10	-0.142428
168972524	chr3:168972524:A:G	1.47445e-06	0.335211	-0.744645	6.53944e-05	-1.20909	-0.637476	7.31314e-05	-1.17439	-0.63504
168972680	chr3:168972680:A:G	1.90777e-06	-1.55601e-10	-0.151783	0.000346403	-1.55601e-10	-0.179394	0.000376529	-1.55601e-10	-0.170694
168972857	chr3:168972857:T:A	1.89374e-06	-1.55601e-10	-0.159167	0.000343879	-1.55601e-10	-0.186707	0.000373776	-1.55601e-10	-0.178033
168972870	chr3:168972870:G:A	5.76143e-07	-1.55601e-10	-1.34912	0.000108261	-1.55601e-10	-1.34245	0.000116666	-1.55601e-10	-1.34237
168972910	chr3:168972910:T:TC	6.0867e-07	-1.55601e-10	-1.2942	0.000112126	-1.55601e-10	-1.30737	0.000120629	-1.55601e-10	-1.30897
168973100	chr3:168973100:T:C	6.28576e-07	-1.55601e-10	-1.26202	0.000116754	-1.55601e-10	-1.26693	0.000124404	-1.55601e-10	-1.27815
168973710	chr3:168973710:G:A	6.7864e-07	-1.55601e-10	-1.18538	0.000122964	-1.55601e-10	-1.21511	0.000132628	-1.55601e-10	-1.21414
168973886	chr3:168973886:C:T	2.8648e-06	1.51374	-1.25895	7.64012e-05	-0.480426	-1.21057	8.78923e-05	-0.42226	-1.20332
168974145	chr3:168974145:A:G	1.33814e-06	-1.55601e-10	-0.506437	0.00025354	-1.55601e-10	-0.491474	0.000272763	-1.55601e-10	-0.493085
168974564	chr3:168974564:G:T	3.20487e-06	1.07826	-0.711307	0.000107772	-0.760527	-0.586455	0.000121606	-0.712429	-0.588472
168974669	chr3:168974669:C:T	2.65245e-06	1.40885	-1.23109	7.40688e-05	-0.545007	-1.177	8.51368e-05	-0.4884	-1.16903
168975199	chr3:168975199:T:C	2.51067e-06	-1.55601e-10	0.122833	0.000488073	-1.55601e-10	0.163468	0.000526802	-1.55601e-10	0.165136
168975201	chr3:168975201:T:C	8.61048e-07	-1.20362	0.256299	0.000123146	-1.65817	0.444546	0.000135209	-1.6484	0.453533
168975522	chr3:168975522:G:A	5.99425e-07	-1.55601e-10	-1.3095	0.000111505	-1.55601e-10	-1.31293	0.000119212	-1.55601e-10	-1.32078
168975872	chr3:168975872:A:C	2.92148e-05	3.93285	-1.3559	6.77468e-05	-0.450906	-1.36031	7.44072e-05	-0.431606	-1.36053
168975879	chr3:168975879:T:G	1.07101e-06	-1.55601e-10	-0.729112	0.000197849	-1.55601e-10	-0.739491	0.00020842	-1.55601e-10	-0.762136
168976882	chr3:168976882:T:A	6.34939e-06	0.618068	0.432573	0.000135878	-1.6083	0.493058	0.000151533	-1.60759	0.526702
168976983	chr3:168976983:T:A	5.7646e-07	-1.55601e-10	-1.34857	0.000108523	-1.55601e-10	-1.34004	0.000116975	-1.55601e-10	-1.33973
168977028	chr3:168977028:CT:C	5.76094e-07	-1.55601e-10	-1.3492	0.000106482	-1.55601e-10	-1.35902	0.000114734	-1.55601e-10	-1.35908
168977442	chr3:168977442:T:A	5.83787e-07	-1.55601e-10	-1.33594	0.000107207	-1.55601e-10	-1.35223	0.000115507	-1.55601e-10	-1.35236
168977570	chr3:168977570:A:T	1.24943e-06	0.00562509	-0.580654	9.45677e-05	-0.996818	-0.480864	0.000105011	-0.983484	-0.464135
168978074	chr3:168978074:A:C	7.72201e-07	-1.55601e-10	-1.05623	0.000135684	-1.55601e-10	-1.11667	0.000146538	-1.55601e-10	-1.1144
168978287	chr3:168978287:A:T	1.33163e-06	0.0412635	-0.552577	9.96761e-05	-0.97415	-0.450921	0.00011075	-0.960512	-0.433899
168979158	chr3:168979158:C:A	4.92119e-07	-1.50675	-3.55835e-10	0.000105809	-1.36536	-3.55835e-10	0.00011318	-1.37271	-3.55835e-10
168979187	chr3:168979187:T:G	1.277e-06	0.11377	-0.666979	9.23947e-05	-0.925941	-0.574987	0.000102606	-0.911809	-0.55898
168979645	chr3:168979645:C:T	1.10649e-06	0.028982	-0.72551	8.21128e-05	-0.981547	-0.637356	9.10696e-05	-0.967898	-0.622168
168979732	chr3:168979732:T:A	6.41279e-07	-1.55601e-10	-1.24201	0.000119151	-1.55601e-10	-1.24661	0.000126808	-1.55601e-10	-1.25902
168979814	chr3:168979814:G:T	5.28689e-07	-0.734831	-0.700244	5.86659e-05	-1.34014	-0.614993	6.55725e-05	-1.32183	-0.596703
168979938	chr3:168979938:CTTTAG:C	5.77191e-06	-1.55601e-10	0.955285	0.00112012	-1.55601e-10	0.994193	0.00120134	-1.55601e-10	0.989501
168980149	chr3:168980149:A:G	1.82741e-07	-1.14526	-1.35215	2.53924e-05	-1.44277	-1.34978	2.7156e-05	-1.45009	-1.35
168980271	chr3:168980271:T:A	5.36556e-06	0.462798	0.419485	0.000129724	-1.64127	0.479687	0.000144635	-1.64067	0.513191
168980344	chr3:168980344:G:A	1.09432e-06	-0.0187089	-0.688877	8.27623e-05	-1.01272	-0.598306	9.18191e-05	-0.999333	-0.582536
168980401	chr3:168980401:G:T	7.41173e-06	2.01453	-0.809187	3.90392e-05	-1.48109	-0.881343	4.29869e-05	-1.45447	-0.886319
168980432	chr3:168980432:G:A	5.77933e-07	-0.698668	-0.647348	6.34812e-05	-1.31735	-0.558905	7.10378e-05	-1.29855	-0.539929
168980468	chr3:168980468:T:C	1.25867e-06	0.118018	-0.685678	9.08179e-05	-0.923242	-0.594899	0.000100837	-0.909095	-0.579094
168980752	chr3:168980752:G:A	5.79065e-06	0.511162	0.447364	0.000134845	-1.63144	0.508566	0.000150376	-1.6308	0.542247
168980779	chr3:168980779:T:A	1.23656e-06	0.0912996	-0.676683	9.00679e-05	-0.941111	-0.585322	0.000100002	-0.927079	-0.569422
168980794	chr3:168980794:G:A	1.73683e-07	-1.19918	-1.34907	2.45424e-05	-1.48026	-1.34633	2.62592e-05	-1.48708	-1.34659
168980969	chr3:168980969:T:C	5.83319e-07	-1.55601e-10	-1.33674	0.000109326	-1.55601e-10	-1.33266	0.00011733	-1.55601e-10	-1.3367
168980971	chr3:168980971:A:G	1.18916e-06	0.0631708	-0.687641	8.74208e-05	-0.959278	-0.596985	9.70402e-05	-0.945409	-0.581155
168981048	chr3:168981048:C:T	3.94429e-07	-1.72804	-3.55835e-10	7.37603e-05	-1.72618	-3.55835e-10	7.9455e-05	-1.7265	-3.55835e-10
168981127	chr3:168981127:G:C	1.00991e-06	-1.55601e-10	-0.78786	0.000197483	-1.55601e-10	-0.741345	0.000215068	-1.55601e-10	-0.730736
168981525	chr3:168981525:G:A	9.51805e-07	-1.55601e-10	-0.847114	0.000185669	-1.55601e-10	-0.803029	0.000202094	-1.55601e-10	-0.792955
168981691	chr3:168981691:T:C	5.35931e-07	-0.743648	-0.677821	5.97541e-05	-1.34556	-0.5912	6.67968e-05	-1.32741	-0.572627
168981832	chr3:168981832:A:G	8.20228e-07	0.137274	-1.13317	4.64476e-05	-1.0683	-1.12038	4.89483e-05	-1.08445	-1.12648
168981860	chr3:168981860:C:G	5.69887e-07	-1.55601e-10	-1.36004	0.000106909	-1.55601e-10	-1.35502	0.000115153	-1.55601e-10	-1.35543
168981894	chr3:168981894:A:T	1.01063e-06	-1.55601e-10	-0.787142	0.00019763	-1.55601e-10	-0.740602	0.00021523	-1.55601e-10	-0.729984
168981979	chr3:168981979:G:A	2.57279e-06	-1.55601e-10	0.147272	0.000569707	-1.55601e-10	0.318126	0.000622996	-1.55601e-10	0.33285
168982561	chr3:168982561:G:A	1.03253e-06	-1.55601e-10	-0.765703	0.000209978	-1.55601e-10	-0.679996	0.000227265	-1.55601e-10	-0.675572
168982802	chr3:168982802:C:T	1.82408e-07	-1.1457	-1.35353	2.53503e-05	-1.44281	-1.3514	2.71096e-05	-1.45018	-1.35162
168982817	chr3:168982817:G:A	1.21365e-06	0.117321	-0.721407	8.74171e-05	-0.923582	-0.632725	9.7006e-05	-0.909458	-0.617458
168982873	chr3:168982873:G:T	5.8294e-07	-1.55601e-10	-1.33739	0.000107118	-1.55601e-10	-1.35307	0.000115411	-1.55601e-10	-1.35319
168983293	chr3:168983293:G:T	5.77154e-07	-1.55601e-10	-1.34737	0.000108502	-1.55601e-10	-1.34023	0.000116937	-1.55601e-10	-1.34006
168983307	chr3:168983307:A:G	5.39256e-07	-0.733532	-0.681751	5.99695e-05	-1.33928	-0.593877	6.70835e-05	-1.32094	-0.574809
168984026	chr3:168984026:A:G	5.24762e-07	-1.19653	-0.245997	7.65943e-05	-1.60626	-0.0822151	8.34796e-05	-1.59742	-0.0796722
168984050	chr3:168984050:A:T	1.82605e-07	-1.15379	-1.34436	2.54757e-05	-1.44792	-1.34135	2.72405e-05	-1.45524	-1.34174
168984598	chr3:168984598:C:T	5.85021e-07	-1.55601e-10	-1.33383	0.000108336	-1.55601e-10	-1.34176	0.000116634	-1.55601e-10	-1.34265
168984958	chr3:168984958:T:C	4.43963e-07	-1.00369	-0.606043	4.49959e-05	-1.66086	-0.559566	4.99384e-05	-1.64673	-0.544165
168985017	chr3:168985017:A:G	5.83702e-07	-1.55601e-10	-1.33608	0.000109367	-1.55601e-10	-1.33229	0.00011736	-1.55601e-10	-1.33644
168985117	chr3:168985117:C:G	1.82351e-07	-1.15477	-1.34478	2.54484e-05	-1.44861	-1.34174	2.72129e-05	-1.45593	-1.34207
168985255	chr3:168985255:A:G	6.07688e-07	-1.55601e-10	-1.29581	0.000111947	-1.55601e-10	-1.30897	0.000120354	-1.55601e-10	-1.31125
168985265	chr3:168985265:C:G	1.093e-06	-0.0279654	-0.680831	8.31056e-05	-1.01806	-0.588825	9.22327e-05	-1.00477	-0.572604
168985742	chr3:168985742:T:C	1.09537e-06	-0.0236507	-0.682974	8.31555e-05	-1.01518	-0.5911	9.22895e-05	-1.00186	-0.574896
168985990	chr3:168985990:G:A	3.84749e-07	-1.27702	-0.475865	5.74765e-05	-1.64432	-0.331299	6.26202e-05	-1.63628	-0.328321
168986043	chr3:168986043:T:C	8.30682e-07	-1.55601e-10	-0.983227	0.000161019	-1.55601e-10	-0.945472	0.000175018	-1.55601e-10	-0.936802
168986047	chr3:168986047:A:G	1.67093e-06	-1.55601e-10	-0.284341	0.00030874	-1.55601e-10	-0.294499	0.000336673	-1.55601e-10	-0.282577
168986050	chr3:168986050:T:A	6.6491e-07	-1.55601e-10	-1.20582	0.000123666	-1.55601e-10	-1.20941	0.000132862	-1.55601e-10	-1.21238
168986196	chr3:168986196:A:G	1.10098e-06	-0.0216566	-0.679865	8.35402e-05	-1.01387	-0.587797	9.27206e-05	-1.00053	-0.571565
168986318	chr3:168986318:G:A	5.21302e-07	-0.73529	-0.713854	5.78773e-05	-1.34104	-0.627631	6.46948e-05	-1.32278	-0.609229
168986420	chr3:168986420:T:C	1.12887e-06	-0.0188308	-0.657673	8.56949e-05	-1.01212	-0.564081	9.51372e-05	-0.998778	-0.547591
168986771	chr3:168986771:T:C	1.10203e-06	-0.0435893	-0.656973	8.43988e-05	-1.02805	-0.563392	9.36853e-05	-1.01485	-0.546898
168986877	chr3:168986877:G:A	1.09116e-06	-0.0348245	-0.67565	8.32012e-05	-1.02247	-0.583262	9.23395e-05	-1.00922	-0.566998
168986896	chr3:168986896:C:T	4.7051e-07	-0.978609	-0.573048	4.70093e-05	-1.65326	-0.523394	5.22092e-05	-1.63838	-0.508052
168987144	chr3:168987144:A:G	6.89147e-06	1.13257	-3.55835e-10	0.00023748	-0.556914	-3.55835e-10	0.000255683	-0.557751	-3.55835e-10
168987152	chr3:168987152:T:G	5.8896e-07	-1.55601e-10	-1.32712	0.000107781	-1.55601e-10	-1.3469	0.000116116	-1.55601e-10	-1.3471
168987370	chr3:168987370:A:T	2.56415e-06	-1.55601e-10	0.143909	0.000568083	-1.55601e-10	0.315271	0.000621438	-1.55601e-10	0.330346
168987802	chr3:168987802:T:C	3.94438e-07	-1.72801	-3.55835e-10	7.36179e-05	-1.72811	-3.55835e-10	7.93255e-05	-1.72813	-3.55835e-10
168987891	chr3:168987891:T:C	5.83571e-07	-1.55601e-10	-1.33631	0.000109339	-1.55601e-10	-1.33254	0.000117334	-1.55601e-10	-1.33667
168987898	chr3:168987898:G:A	5.78502e-07	-1.55601e-10	-1.34503	0.000108311	-1.55601e-10	-1.34199	0.00011632	-1.55601e-10	-1.34534
168988247	chr3:168988247:T:G	1.86342e-07	-1.1389	-1.33899	2.58954e-05	-1.43748	-1.33545	2.76859e-05	-1.44493	-1.33584
168988582	chr3:168988582:G:C	1.12818e-06	-0.00535763	-0.671757	8.51425e-05	-1.00369	-0.578986	9.45164e-05	-0.990231	-0.562685
168988613	chr3:168988613:T:C	6.55788e-07	-1.55601e-10	-1.21964	0.000119551	-1.55601e-10	-1.24326	0.000129173	-1.55601e-10	-1.24053
168988688	chr3:168988688:C:T	6.90531e-07	-1.55601e-10	-1.16801	0.000128106	-1.55601e-10	-1.17414	0.00013583	-1.55601e-10	-1.19029
168989024	chr3:168989024:A:G	3.5809e-07	-0.573635	-1.25106	2.89896e-05	-1.42837	-1.23169	3.11448e-05	-1.43525	-1.22779
168989411	chr3:168989411:C:T	5.99275e-06	-1.55601e-10	0.992832	0.00116438	-1.55601e-10	1.03294	0.00124924	-1.55601e-10	1.0286
168989602	chr3:168989602:G:A	8.80302e-07	-0.0952016	-0.830008	6.78963e-05	-1.05926	-0.74976	7.5101e-05	-1.04641	-0.736446
168989611	chr3:168989611:A:G	1.84951e-07	-1.15439	-1.33099	2.5837e-05	-1.44833	-1.32686	2.7625e-05	-1.45565	-1.32732
168989999	chr3:168989999:A:G	5.77782e-07	-1.55601e-10	-1.34628	0.000109333	-1.55601e-10	-1.3326	0.000117709	-1.55601e-10	-1.33347
168990253	chr3:168990253:T:C	1.74724e-07	-1.20715	-1.33512	2.48052e-05	-1.48467	-1.33128	2.65372e-05	-1.49144	-1.33171
168990596	chr3:168990596:A:G	1.02555e-06	-1.55601e-10	-0.772485	0.000200682	-1.55601e-10	-0.725275	0.000218604	-1.55601e-10	-0.714426
168990600	chr3:168990600:T:G	1.79973e-07	-1.16806	-1.3446	2.52202e-05	-1.45779	-1.34156	2.6972e-05	-1.46498	-1.34191
168990717	chr3:168990717:C:T	4.08618e-07	-1.26776	-0.424931	6.09415e-05	-1.64038	-0.276707	6.64226e-05	-1.63215	-0.273506
168990851	chr3:168990851:C:T	3.96733e-07	-1.72221	-3.55835e-10	7.98866e-05	-1.64639	-3.55835e-10	8.56678e-05	-1.65121	-3.55835e-10
168991012	chr3:168991012:A:G	6.76862e-07	-1.55601e-10	-1.18801	0.000123081	-1.55601e-10	-1.21415	0.000133032	-1.55601e-10	-1.2111
168991035	chr3:168991035:T:A	3.11768e-06	0.339372	-3.55835e-10	0.0016358	1.37289	-3.55835e-10	0.00172088	1.3489	-3.55835e-10
168991063	chr3:168991063:A:C	9.65371e-07	-1.55601e-10	-0.832961	0.000188443	-1.55601e-10	-0.7882	0.000205161	-1.55601e-10	-0.777894
168991345	chr3:168991345:A:G	1.84406e-07	-1.143	-1.34533	2.56267e-05	-1.44105	-1.34232	2.74012e-05	-1.44845	-1.34265
168991669	chr3:168991669:G:A	6.52145e-07	-1.55601e-10	-1.22521	0.000118947	-1.55601e-10	-1.24832	0.000128508	-1.55601e-10	-1.2457
168991685	chr3:168991685:G:A	1.39642e-06	-1.55601e-10	-0.463808	0.000259877	-1.55601e-10	-0.466788	0.000277974	-1.55601e-10	-0.474164
168991751	chr3:168991751:G:A	1.86271e-07	-1.16019	-1.31808	2.60938e-05	-1.45183	-1.31347	2.78944e-05	-1.45914	-1.31412
168991859	chr3:168991859:A:G	1.23624e-05	0.57545	1.14149	0.000279956	-1.61799	1.22563	0.000317662	-1.61741	1.27671
168991916	chr3:168991916:T:C	1.8283e-07	-1.16116	-1.33576	2.55916e-05	-1.45251	-1.33222	2.73607e-05	-1.45981	-1.33277
168991965	chr3:168991965:G:T	4.45794e-07	-0.880863	-0.724754	5.23817e-05	-1.42841	-0.640033	5.83833e-05	-1.41237	-0.622287
168992003	chr3:168992003:A:G	6.25074e-07	-1.55601e-10	-1.2676	0.000116613	-1.55601e-10	-1.26814	0.000126026	-1.55601e-10	-1.2652
168992055	chr3:168992055:G:T	5.60254e-06	-0.604047	1.52955	0.000348102	-1.69757	1.52306	0.000378138	-1.70507	1.53864
168992136	chr3:168992136:C:A	2.52537e-07	-0.814533	-1.35939	4.43773e-05	-0.875506	-1.35876	4.81898e-05	-0.866753	-1.35979
168992271	chr3:168992271:T:A	2.78158e-07	-0.716589	-1.3607	3.47053e-05	-1.11924	-1.36087	3.70998e-05	-1.12744	-1.36064
168992485	chr3:168992485:A:T	1.73243e-07	-1.50366	-1.04712	2.53524e-05	-1.72003	-1.07409	2.75628e-05	-1.71787	-1.06736
168992826	chr3:168992826:C:A	2.26652e-07	-1.58534	-0.696723	3.98821e-05	-1.60823	-0.732838	4.31479e-05	-1.61155	-0.725508
168993109	chr3:168993109:T:C	6.09317e-07	-1.55601e-10	-1.29314	0.000110362	-1.55601e-10	-1.32323	0.00011889	-1.55601e-10	-1.32349
168993183	chr3:168993183:T:C	1.03054e-06	-1.55601e-10	-0.767635	0.000190818	-1.55601e-10	-0.775677	0.000205316	-1.55601e-10	-0.777137
168994756	chr3:168994756:A:G	1.487e-06	-0.400956	-3.55835e-10	0.000139073	-1.092	-3.55835e-10	0.000158767	-1.03425	-3.55835e-10
168994775	chr3:168994775:A:G	7.49213e-07	-1.55601e-10	-1.08645	0.000141818	-1.55601e-10	-1.07246	0.000153091	-1.55601e-10	-1.07066
168994867	chr3:168994867:G:A	1.43474e-07	-1.68771	-1.05161	2.54073e-05	-1.69259	-1.09937	2.75385e-05	-1.6939	-1.0922
168994994	chr3:168994994:T:C	8.86193e-07	-0.730042	-0.188498	9.87131e-05	-1.14015	-0.294629	0.000105378	-1.14554	-0.298589
168995096	chr3:168995096:C:T	5.78484e-07	-1.55601e-10	-1.34506	0.000109738	-1.55601e-10	-1.3289	0.000118142	-1.55601e-10	-1.3298
168995195	chr3:168995195:C:T	4.87767e-06	-1.55601e-10	0.78695	0.000950984	-1.55601e-10	0.8305	0.00102225	-1.55601e-10	0.82807
168995283	chr3:168995283:A:C	5.79534e-07	-1.55601e-10	-1.34325	0.000106711	-1.55601e-10	-1.35687	0.000114972	-1.55601e-10	-1.357
168995295	chr3:168995295:C:T	5.8351e-07	-1.55601e-10	-1.33641	0.000111049	-1.55601e-10	-1.31702	0.000119531	-1.55601e-10	-1.31811
168995491	chr3:168995491:T:G	5.73507e-07	-1.55601e-10	-1.3537	0.000106311	-1.55601e-10	-1.36063	0.000114554	-1.55601e-10	-1.36064
168995557	chr3:168995557:A:T	1.02577e-06	-1.55601e-10	-0.772274	0.000189727	-1.55601e-10	-0.78141	0.000204068	-1.55601e-10	-0.783235
168995592	chr3:168995592:T:A	2.0212e-06	-1.55601e-10	-0.0940289	0.00041304	-1.55601e-10	-0.00345267	0.000452606	-1.55601e-10	0.0133328
168995608	chr3:168995608:C:A	8.95393e-06	2.22525	-0.830872	9.66038e-05	-0.655642	-0.800737	0.000102717	-0.65824	-0.811472
168995808	chr3:168995808:C:T	5.78402e-07	-1.55601e-10	-1.3452	0.000106617	-1.55601e-10	-1.35775	0.000114881	-1.55601e-10	-1.35779
168995819	chr3:168995819:G:A	1.63936e-06	-0.303411	-3.55835e-10	0.000148698	-1.02508	-3.55835e-10	0.000170261	-0.964356	-3.55835e-10
168995824	chr3:168995824:A:G	8.36253e-07	-1.55601e-10	-0.976543	0.00014771	-1.55601e-10	-1.03175	0.000158702	-1.55601e-10	-1.03466
168995862	chr3:168995862:A:G	5.83402e-07	-1.55601e-10	-1.3366	0.000107977	-1.55601e-10	-1.34508	0.000116369	-1.55601e-10	-1.34492
168996018	chr3:168996018:G:A	5.04082e-06	-1.55601e-10	0.819849	0.00107432	-1.55601e-10	0.952445	0.00119586	-1.55601e-10	0.984931
168996046	chr3:168996046:C:A	5.75766e-07	-1.55601e-10	-1.34977	0.000106726	-1.55601e-10	-1.35673	0.000114989	-1.55601e-10	-1.35685
168996227	chr3:168996227:G:T	2.43334e-07	-0.902648	-1.30839	3.13459e-05	-1.28167	-1.30024	3.34475e-05	-1.29058	-1.30113
168996263	chr3:168996263:T:C	1.33672e-07	-1.67715	-1.13293	2.38234e-05	-1.68267	-1.17366	2.57871e-05	-1.68415	-1.16766
168996622	chr3:168996622:T:C	7.96609e-07	-1.55601e-10	-1.02511	0.000146298	-1.55601e-10	-1.04135	0.000158326	-1.55601e-10	-1.03703
168997309	chr3:168997309:T:C	1.0178e-06	-1.55601e-10	-0.780078	0.000186989	-1.55601e-10	-0.795945	0.000201276	-1.55601e-10	-0.797014
168997471	chr3:168997471:G:A	5.84393e-07	-1.55601e-10	-1.3349	0.000107187	-1.55601e-10	-1.35242	0.000115491	-1.55601e-10	-1.3525
168997609	chr3:168997609:A:T	5.77095e-07	-1.55601e-10	-1.34747	0.000107061	-1.55601e-10	-1.3536	0.000115378	-1.55601e-10	-1.35348
168997845	chr3:168997845:T:C	4.25555e-06	-1.55601e-10	0.650506	0.000904119	-1.55601e-10	0.779963	0.0010058	-1.55601e-10	0.811854
168998020	chr3:168998020:A:G	3.63918e-05	4.11793	-1.3213	3.18528e-05	-1.22459	-1.34129	3.54226e-05	-1.18806	-1.34628
168998308	chr3:168998308:T:C	6.43883e-07	-1.55601e-10	-1.23796	0.000117078	-1.55601e-10	-1.26416	0.000126069	-1.55601e-10	-1.26486
168998417	chr3:168998417:T:G	3.71369e-07	-0.428025	-1.36025	2.43096e-05	-1.47679	-1.35933	2.66058e-05	-1.46197	-1.35859
168998512	chr3:168998512:C:T	5.69658e-07	-1.55601e-10	-1.36044	0.000106893	-1.55601e-10	-1.35517	0.000115134	-1.55601e-10	-1.3556
168998844	chr3:168998844:T:C	4.12511e-06	-1.55601e-10	0.619374	0.000875751	-1.55601e-10	0.748084	0.000974319	-1.55601e-10	0.780049
168998933	chr3:168998933:C:T	4.31547e-06	-1.55601e-10	0.664488	0.000917496	-1.55601e-10	0.794651	0.00102113	-1.55601e-10	0.826971
168998995	chr3:168998995:G:A	1.26069e-07	-1.70276	-1.16589	2.25577e-05	-1.70715	-1.20377	2.44158e-05	-1.70816	-1.1983
168999030	chr3:168999030:C:A	6.18124e-07	-1.55601e-10	-1.27878	0.000117308	-1.55601e-10	-1.26219	0.000127049	-1.55601e-10	-1.25712
168999830	chr3:168999830:T:C	3.98524e-07	-1.71771	-3.55835e-10	8.51163e-05	-1.58298	-3.55835e-10	9.19431e-05	-1.58052	-3.55835e-10
169000075	chr3:169000075:C:T	6.61748e-07	-1.55601e-10	-1.21059	0.000119969	-1.55601e-10	-1.23976	0.000129175	-1.55601e-10	-1.24052
169000667	chr3:169000667:G:A	4.10492e-06	-1.55601e-10	0.614467	0.000871327	-1.55601e-10	0.74302	0.000969361	-1.55601e-10	0.774947
169000865	chr3:169000865:C:G	1.20292e-07	-1.69073	-1.22482	2.1647e-05	-1.69603	-1.2561	2.34023e-05	-1.69729	-1.25157
169001162	chr3:169001162:A:C	6.23769e-07	-1.55601e-10	-1.26969	0.00011841	-1.55601e-10	-1.25284	0.000128266	-1.55601e-10	-1.24758
169001193	chr3:169001193:T:C	5.46095e-06	-1.55601e-10	0.899903	0.000890746	-1.55601e-10	0.765062	0.000952635	-1.55601e-10	0.757542
169001258	chr3:169001258:T:C	1.37811e-06	-1.55601e-10	-0.477006	0.000254985	-1.55601e-10	-0.485794	0.000268153	-1.55601e-10	-0.510133
169001645	chr3:169001645:G:A	4.55321e-06	0.718113	-3.55835e-10	0.000333043	-0.218724	-3.55835e-10	0.000365962	-0.199159	-3.55835e-10
169002018	chr3:169002018:C:A	4.03123e-06	-1.55601e-10	0.596354	0.000785326	-1.55601e-10	0.639102	0.000844965	-1.55601e-10	0.637605
169002296	chr3:169002296:C:T	5.70021e-07	-1.55601e-10	-1.3598	0.000106348	-1.55601e-10	-1.36028	0.000114604	-1.55601e-10	-1.36021
169002581	chr3:169002581:T:C	6.3838e-07	-1.55601e-10	-1.24654	0.000116185	-1.55601e-10	-1.27181	0.000125116	-1.55601e-10	-1.27245
169002752	chr3:169002752:G:A	4.05665e-07	-1.69995	-3.55835e-10	8.23232e-05	-1.61634	-3.55835e-10	8.85451e-05	-1.61818	-3.55835e-10
169002768	chr3:169002768:A:G	8.70792e-06	0.428677	0.937837	0.000219519	-1.65069	1.01514	0.000244521	-1.64965	1.04726
169003073	chr3:169003073:A:G	4.24851e-06	-1.55601e-10	0.64885	0.00090276	-1.55601e-10	0.778459	0.00100476	-1.55601e-10	0.810819
169003258	chr3:169003258:G:A	1.90888e-06	-1.55601e-10	-0.151201	0.000387564	-1.55601e-10	-0.0671166	0.000425441	-1.55601e-10	-0.0485623
169003293	chr3:169003293:G:C	4.63792e-07	-1.56604	-3.55835e-10	8.24679e-05	-1.61459	-3.55835e-10	8.94094e-05	-1.60846	-3.55835e-10
169003558	chr3:169003558:C:G	7.51628e-07	-1.55601e-10	-1.08323	0.000148995	-1.55601e-10	-1.02309	0.00016107	-1.55601e-10	-1.01985
169003566	chr3:169003566:C:A	4.26025e-06	-1.55601e-10	0.65161	0.000851556	-1.55601e-10	0.720068	0.000919022	-1.55601e-10	0.72162
169003776	chr3:169003776:A:T	1.30016e-07	-1.70137	-1.13645	2.31896e-05	-1.70591	-1.17738	2.51114e-05	-1.70694	-1.17143
169004911	chr3:169004911:C:T	6.16084e-07	-1.55601e-10	-1.28209	0.000118899	-1.55601e-10	-1.24872	0.000128152	-1.55601e-10	-1.24847
169005519	chr3:169005519:T:C	5.80522e-07	-1.55601e-10	-1.34155	0.000106802	-1.55601e-10	-1.35602	0.000115076	-1.55601e-10	-1.3561
169005920	chr3:169005920:TA:T	5.80309e-07	-1.55601e-10	-1.34191	0.000109345	-1.55601e-10	-1.33249	0.000117703	-1.55601e-10	-1.33352
169006094	chr3:169006094:C:T	7.8991e-06	-1.55601e-10	1.26903	0.00151672	-1.55601e-10	1.29731	0.00163972	-1.55601e-10	1.30059
169006327	chr3:169006327:GT:G	1.29695e-07	-1.7052	-1.13508	2.31359e-05	-1.70947	-1.17614	2.50557e-05	-1.71042	-1.17017
169006399	chr3:169006399:C:G	1.36695e-06	-1.55601e-10	-0.485136	0.000252937	-1.55601e-10	-0.493855	0.000266041	-1.55601e-10	-0.518039
169006470	chr3:169006470:C:T	8.90167e-07	-1.55601e-10	-0.914065	0.000163997	-1.55601e-10	-0.927151	0.000176393	-1.55601e-10	-0.928975
169006514	chr3:169006514:C:A	1.99083e-06	-1.55601e-10	-0.109166	0.000404722	-1.55601e-10	-0.0237975	0.000444534	-1.55601e-10	-0.0046642
169007630	chr3:169007630:A:G	2.11044e-05	3.52423	-1.27246	2.59264e-05	-1.47096	-1.30077	2.84714e-05	-1.4434	-1.30939
169007702	chr3:169007702:A:ATC	1.35466e-06	-1.55601e-10	-0.494171	0.000250676	-1.55601e-10	-0.502836	0.000263691	-1.55601e-10	-0.526912
169008119	chr3:169008119:T:C	6.32087e-07	-1.55601e-10	-1.25645	0.000123963	-1.55601e-10	-1.20702	0.000133901	-1.55601e-10	-1.20459
169008138	chr3:169008138:G:A	8.6261e-06	0.394422	0.962652	0.000223453	-1.65728	1.03949	0.000248966	-1.65626	1.07189
169008487	chr3:169008487:T:C	2.46759e-05	3.70705	-1.29894	2.64562e-05	-1.42941	-1.3221	2.91667e-05	-1.39977	-1.32889
169008617	chr3:169008617:AGAGT:A	2.39113e-05	3.69091	-1.31428	2.60487e-05	-1.43302	-1.33401	2.87466e-05	-1.40357	-1.3396
169009043	chr3:169009043:C:T	1.13657e-05	-1.55601e-10	1.63288	0.00257752	-1.55601e-10	1.82758	0.00291174	-1.55601e-10	1.87482
169009174	chr3:169009174:C:T	7.86026e-06	0.366306	0.897795	0.000208129	-1.66247	0.973628	0.000231795	-1.66147	1.00563
169009292	chr3:169009292:G:A	2.5118e-06	1.30518	-1.1819	4.79667e-05	-0.993008	-1.16348	5.18957e-05	-0.9899	-1.16255
169010177	chr3:169010177:T:C	6.68137e-07	-1.55601e-10	-1.20098	0.000123637	-1.55601e-10	-1.20965	0.000133137	-1.55601e-10	-1.21031
169010311	chr3:169010311:C:T	8.73917e-07	-1.55601e-10	-0.932489	0.00016654	-1.55601e-10	-0.911763	0.000179929	-1.55601e-10	-0.909128
169010451	chr3:169010451:A:C	7.16786e-07	-1.55601e-10	-1.1307	0.000132704	-1.55601e-10	-1.13887	0.000142852	-1.55601e-10	-1.13988
169010809	chr3:169010809:G:A	7.31674e-07	-1.55601e-10	-1.11014	0.000136944	-1.55601e-10	-1.10743	0.000147905	-1.55601e-10	-1.10512
169011448	chr3:169011448:A:C	2.44041e-07	-0.863661	-1.34448	3.09909e-05	-1.2538	-1.33951	3.30626e-05	-1.26312	-1.34016
169011615	chr3:169011615:G:A	7.11325e-07	-1.55601e-10	-1.13834	0.000127299	-1.55601e-10	-1.18046	0.00013689	-1.55601e-10	-1.18251
169011653	chr3:169011653:A:G	9.93969e-06	0.403528	1.09529	0.000256111	-1.65623	1.17485	0.000285633	-1.65522	1.20824
169011727	chr3:169011727:T:C	1.00288e-06	-1.55601e-10	-0.794841	0.000206248	-1.55601e-10	-0.697919	0.000222885	-1.55601e-10	-0.695034
169012201	chr3:169012201:G:C	4.59824e-07	-1.57463	-3.55835e-10	8.18505e-05	-1.6221	-3.55835e-10	8.87292e-05	-1.6161	-3.55835e-10
169012239	chr3:169012239:T:C	6.68887e-07	-1.55601e-10	-1.19986	0.000118342	-1.55601e-10	-1.25342	0.000127626	-1.55601e-10	-1.25259
169012359	chr3:169012359:G:T	4.14846e-06	-1.55601e-10	0.625019	0.000808281	-1.55601e-10	0.667912	0.000869557	-1.55601e-10	0.666294
169012498	chr3:169012498:T:A	1.16858e-05	-1.55601e-10	1.66066	0.0026519	-1.55601e-10	1.85603	0.00299628	-1.55601e-10	1.90344
169012575	chr3:169012575:T:G	2.00358e-06	-1.55601e-10	-0.102783	0.000407392	-1.55601e-10	-0.0172216	0.00044749	-1.55601e-10	0.0019635
169012724	chr3:169012724:C:A	1.00259e-05	0.446392	1.06106	0.000249347	-1.64825	1.1401	0.000278038	-1.64716	1.17323
169013192	chr3:169013192:T:C	1.01527e-05	0.379512	1.14051	0.000266469	-1.66231	1.22057	0.000297265	-1.66132	1.25426
169013315	chr3:169013315:C:T	4.70099e-06	-1.55601e-10	0.750054	0.00100396	-1.55601e-10	0.884706	0.00111813	-1.55601e-10	0.91772
169013435	chr3:169013435:A:G	2.2293e-05	3.60999	-1.30343	2.57811e-05	-1.45421	-1.32314	2.84449e-05	-1.42595	-1.32777
169013634	chr3:169013634:T:A	1.92037e-06	-1.55601e-10	-0.145202	0.00038997	-1.55601e-10	-0.0609285	0.000428296	-1.55601e-10	-0.0418745
169013635	chr3:169013635:C:T	1.92636e-06	-1.55601e-10	-0.142089	0.000391234	-1.55601e-10	-0.0576913	0.000429705	-1.55601e-10	-0.0385903
169013695	chr3:169013695:C:T	1.42563e-07	-1.70271	-1.04297	2.51761e-05	-1.70756	-1.09354	2.7305e-05	-1.70847	-1.08615
169013733	chr3:169013733:A:G	4.74512e-06	0.759398	-3.55835e-10	0.000186332	-0.799469	-3.55835e-10	0.000200641	-0.800174	-3.55835e-10
169013829	chr3:169013829:G:A	2.45135e-07	-0.852842	-1.35083	3.09787e-05	-1.24712	-1.34658	3.30537e-05	-1.25647	-1.34708
169014519	chr3:169014519:A:G	6.87573e-07	-1.55601e-10	-1.17231	0.000134898	-1.55601e-10	-1.12248	0.000145771	-1.55601e-10	-1.11965
169014678	chr3:169014678:T:A	8.39032e-07	-1.55601e-10	-0.973225	0.000154787	-1.55601e-10	-0.984948	0.000166523	-1.55601e-10	-0.986556
169014772	chr3:169014772:A:T	6.91793e-07	-1.55601e-10	-1.16619	0.000128149	-1.55601e-10	-1.1738	0.000137936	-1.55601e-10	-1.1749
169015606	chr3:169015606:G:A	1.69813e-05	3.33116	-1.29677	2.43482e-05	-1.51659	-1.31795	2.67611e-05	-1.49157	-1.32317
169016532	chr3:169016532:G:T	5.99926e-07	-1.55601e-10	-1.30867	0.000113374	-1.55601e-10	-1.29631	0.000122593	-1.55601e-10	-1.29282
169016748	chr3:169016748:C:G	4.7053e-07	-1.55161	-3.55835e-10	7.36138e-05	-1.72817	-3.55835e-10	7.93365e-05	-1.72799	-3.55835e-10
169017062	chr3:169017062:G:A	1.01348e-06	-1.55601e-10	-0.784332	0.000188978	-1.55601e-10	-0.785367	0.000204072	-1.55601e-10	-0.783218
169017572	chr3:169017572:G:A	9.1041e-07	-1.55601e-10	-0.891579	0.000168404	-1.55601e-10	-0.900631	0.000181454	-1.55601e-10	-0.900689
169017910	chr3:169017910:GC:G	8.22987e-06	0.298691	1.01136	0.000231059	-1.6748	1.09047	0.000257586	-1.67392	1.12358
169018655	chr3:169018655:T:C	2.76095e-07	-0.729846	-1.35488	3.39737e-05	-1.14059	-1.36082	3.63375e-05	-1.14805	-1.36079
169018764	chr3:169018764:C:T	2.74138e-07	-0.740133	-1.35171	3.37203e-05	-1.14869	-1.3602	3.60708e-05	-1.15608	-1.36013
169018768	chr3:169018768:A:T	4.37971e-07	-1.62332	-3.55835e-10	7.48408e-05	-1.71163	-3.55835e-10	8.01191e-05	-1.71818	-3.55835e-10
169018798	chr3:169018798:C:T	4.76818e-06	-1.55601e-10	0.764245	0.00101704	-1.55601e-10	0.897656	0.00113256	-1.55601e-10	0.930545
169019214	chr3:169019214:C:T	7.23503e-07	-1.12137	-3.55835e-10	7.51628e-05	-1.70734	-3.55835e-10	8.07622e-05	-1.71018	-3.55835e-10
169019492	chr3:169019492:G:A	4.46396e-06	-1.55601e-10	0.698319	0.000871017	-1.55601e-10	0.742664	0.000936726	-1.55601e-10	0.740701
169020104	chr3:169020104:C:A	9.27315e-06	0.411283	1.01812	0.000237227	-1.65534	1.09736	0.000264509	-1.65431	1.13049
169021345	chr3:169021345:T:C	1.40518e-06	-1.55601e-10	-0.457554	0.000261293	-1.55601e-10	-0.461354	0.000274415	-1.55601e-10	-0.487049
169021363	chr3:169021363:G:T	1.38493e-06	-1.55601e-10	-0.472066	0.000257331	-1.55601e-10	-0.476633	0.000270462	-1.55601e-10	-0.501557
169021469	chr3:169021469:T:C	2.78551e-07	-0.731289	-1.34459	3.40176e-05	-1.14258	-1.35754	3.63917e-05	-1.14999	-1.35736
169021991	chr3:169021991:C:T	7.35698e-07	-1.55601e-10	-1.10465	0.000139609	-1.55601e-10	-1.08815	0.000150849	-1.55601e-10	-1.08541
169022039	chr3:169022039:T:A	3.06758e-07	-0.727899	-1.25152	3.63512e-05	-1.14405	-1.28972	3.89456e-05	-1.14987	-1.28965
169022062	chr3:169022062:C:T	6.0499e-07	-1.55601e-10	-1.30026	0.000109664	-1.55601e-10	-1.32958	0.000118114	-1.55601e-10	-1.33004
169022207	chr3:169022207:A:T	4.15782e-06	-1.55601e-10	0.627272	0.000809862	-1.55601e-10	0.669866	0.000870995	-1.55601e-10	0.667947
169022369	chr3:169022369:T:C	5.72636e-07	-1.55601e-10	-1.35522	0.000106286	-1.55601e-10	-1.36087	0.000114528	-1.55601e-10	-1.36087
169022637	chr3:169022637:G:T	8.85635e-06	0.379234	1.00418	0.000232509	-1.66146	1.08339	0.000259276	-1.6604	1.1166
169022668	chr3:169022668:C:T	7.42178e-07	-1.55601e-10	-1.09588	0.000132335	-1.55601e-10	-1.14166	0.000142258	-1.55601e-10	-1.14404
169022693	chr3:169022693:T:C	8.27765e-07	-1.55601e-10	-0.986745	0.000165623	-1.55601e-10	-0.917281	0.000179106	-1.55601e-10	-0.913711
169023374	chr3:169023374:G:A	2.21779e-05	3.59821	-1.29683	2.57732e-05	-1.45964	-1.31803	2.84147e-05	-1.43155	-1.32323
169023490	chr3:169023490:A:T	6.05577e-07	-1.55601e-10	-1.29929	0.000111178	-1.55601e-10	-1.31587	0.000119709	-1.55601e-10	-1.31663
169023539	chr3:169023539:T:C	4.83379e-07	-1.52467	-3.55835e-10	7.40125e-05	-1.72276	-3.55835e-10	7.96411e-05	-1.72416	-3.55835e-10
169023615	chr3:169023615:G:A	2.24498e-05	3.61383	-1.30027	2.57572e-05	-1.45737	-1.32091	2.8406e-05	-1.42918	-1.32591
169023846	chr3:169023846:G:A	7.28685e-07	-0.633967	-0.480266	5.51515e-05	-1.69123	-0.325678	5.96719e-05	-1.70043	-0.312401
169023856	chr3:169023856:T:C	1.80117e-06	0.745375	-0.954657	6.1473e-05	-1.09226	-0.81614	6.81748e-05	-1.08482	-0.794794
169024018	chr3:169024018:T:C	1.32862e-05	2.82197	-1.03297	9.79629e-05	-0.37434	-1.06807	0.000105153	-0.375786	-1.07049
169024124	chr3:169024124:A:T	3.79454e-05	4.1119	-1.27347	2.93792e-05	-1.34519	-1.30152	3.24534e-05	-1.31185	-1.31004
169024673	chr3:169024673:T:C	2.92642e-07	-1.60471	-0.421814	6.45066e-05	-1.45425	-0.405977	6.91498e-05	-1.45783	-0.407585
169024869	chr3:169024869:G:A	6.68667e-07	-1.55601e-10	-1.20019	0.000120477	-1.55601e-10	-1.23554	0.000129888	-1.55601e-10	-1.23502
169024990	chr3:169024990:A:C	1.42019e-06	-1.55601e-10	-0.446925	0.000264	-1.55601e-10	-0.451048	0.000277371	-1.55601e-10	-0.476334
169025149	chr3:169025149:T:C	4.97509e-07	-1.47469	-0.021168	0.000113599	-1.29931	0.00499289	0.000121736	-1.30146	0.00162028
169025229	chr3:169025229:C:T	2.84259e-07	-1.60662	-0.448971	6.25837e-05	-1.45712	-0.43337	6.70909e-05	-1.46068	-0.434961
169025622	chr3:169025622:T:C	6.11837e-07	-1.55601e-10	-1.28901	0.000116379	-1.55601e-10	-1.27015	0.000125211	-1.55601e-10	-1.27169
169025915	chr3:169025915:T:G	5.77765e-07	-1.55601e-10	-1.34631	0.000106532	-1.55601e-10	-1.35855	0.00011478	-1.55601e-10	-1.35868
169026069	chr3:169026069:G:A	4.7889e-06	-1.55601e-10	0.768581	0.000934866	-1.55601e-10	0.813406	0.00100481	-1.55601e-10	0.810862
169026173	chr3:169026173:G:A	2.05584e-05	3.26152	-1.03597	0.000123924	-0.137026	-1.0703	0.000132979	-0.138672	-1.07282
169026207	chr3:169026207:T:C	5.32986e-05	3.46328	-0.285089	9.89181e-05	-1.1354	-0.297303	0.000107764	-1.12893	-0.292818
169026295	chr3:169026295:C:G	2.07928e-06	-1.55601e-10	-0.0656979	0.000405656	-1.55601e-10	-0.0214908	0.00043603	-1.55601e-10	-0.0239794
169026471	chr3:169026471:CT:C	6.33005e-07	-1.55601e-10	-1.255	0.000113473	-1.55601e-10	-1.29544	0.000122188	-1.55601e-10	-1.29613
169026979	chr3:169026979:A:T	6.95031e-07	-1.16152	-3.55835e-10	0.000134238	-1.12738	-3.55835e-10	0.000143536	-1.13511	-3.55835e-10
169027160	chr3:169027160:C:T	9.24858e-05	0.540201	3.18914	0.00223488	-1.63378	3.31872	0.0025095	-1.63221	3.35836
169027386	chr3:169027386:C:T	6.04307e-07	-1.55601e-10	-1.30139	0.000109719	-1.55601e-10	-1.32908	0.000118185	-1.55601e-10	-1.32944
169027482	chr3:169027482:G:A	5.75879e-07	-1.55601e-10	-1.34958	0.000106736	-1.55601e-10	-1.35664	0.000115002	-1.55601e-10	-1.35674
169027590	chr3:169027590:T:C	9.08923e-07	-0.893214	-3.55835e-10	9.2325e-05	-1.50168	-3.55835e-10	9.87863e-05	-1.50873	-3.55835e-10
169027915	chr3:169027915:T:G	8.35338e-06	0.263106	1.06184	0.000241466	-1.68416	1.14389	0.000269329	-1.68324	1.17749
169027924	chr3:169027924:T:C	4.07908e-07	-1.69443	-3.55835e-10	8.1903e-05	-1.62146	-3.55835e-10	8.69127e-05	-1.63679	-3.55835e-10
169027950	chr3:169027950:T:C	4.86453e-06	-1.55601e-10	0.784252	0.000949868	-1.55601e-10	0.829325	0.0010208	-1.55601e-10	0.826648
169028067	chr3:169028067:CAA:C	6.27553e-07	0.0967767	-1.36042	3.0645e-05	-1.2437	-1.36083	3.37e-05	-1.22332	-1.36088
169028072	chr3:169028072:TGAAAAC:T	6.22608e-07	0.0893183	-1.36088	3.05595e-05	-1.24661	-1.36071	3.36139e-05	-1.22632	-1.36042
169028339	chr3:169028339:C:T	1.45976e-06	-1.55601e-10	-0.419449	0.000271615	-1.55601e-10	-0.422613	0.000285308	-1.55601e-10	-0.44812
169028357	chr3:169028357:G:A	4.3345e-05	3.2724	-0.300927	9.14255e-05	-1.19859	-0.31288	9.95581e-05	-1.19249	-0.30846
169028363	chr3:169028363:T:C	6.55205e-07	-0.446539	-0.773986	6.90512e-05	-0.93763	-0.85452	7.40338e-05	-0.945704	-0.851464
169028858	chr3:169028858:G:A	8.40929e-07	-1.55601e-10	-0.970966	0.000164382	-1.55601e-10	-0.924802	0.000178978	-1.55601e-10	-0.914429
169028880	chr3:169028880:T:C	4.41696e-05	4.21455	-1.22424	3.13391e-05	-1.32197	-1.26017	3.45545e-05	-1.28772	-1.27143
169028906	chr3:169028906:G:T	6.08471e-07	-0.515702	-0.778823	6.5119e-05	-0.991769	-0.859012	6.9839e-05	-0.999528	-0.85597
169029234	chr3:169029234:A:G	2.89215e-07	-1.62013	-0.418175	6.32537e-05	-1.47757	-0.402276	6.79103e-05	-1.48097	-0.402529
169029324	chr3:169029324:T:C	4.78266e-06	-1.55601e-10	0.767278	0.00093363	-1.55601e-10	0.812082	0.00100348	-1.55601e-10	0.809542
169030003	chr3:169030003:G:A	6.56439e-07	-0.479548	-0.739096	6.95081e-05	-0.963548	-0.822006	7.45386e-05	-0.971506	-0.818866
169030138	chr3:169030138:T:A	5.70009e-07	-1.55601e-10	-1.35982	0.00010629	-1.55601e-10	-1.36083	0.000114527	-1.55601e-10	-1.36088
169030259	chr3:169030259:C:T	7.00115e-07	-1.55601e-10	-1.15423	0.000132678	-1.55601e-10	-1.13907	0.000143319	-1.55601e-10	-1.13661
169030376	chr3:169030376:G:A	6.2724e-07	-1.55601e-10	-1.26414	0.000112666	-1.55601e-10	-1.30257	0.000121326	-1.55601e-10	-1.30321
169030626	chr3:169030626:A:C	6.19628e-07	-1.55601e-10	-1.27635	0.000113407	-1.55601e-10	-1.29601	0.000122092	-1.55601e-10	-1.29691
169030733	chr3:169030733:C:A	5.91644e-07	-1.55601e-10	-1.32257	0.00011196	-1.55601e-10	-1.30885	0.000120733	-1.55601e-10	-1.30811
169030999	chr3:169030999:G:C	6.17496e-07	-1.55601e-10	-1.2798	0.00011307	-1.55601e-10	-1.29899	0.000121733	-1.55601e-10	-1.29986
169031016	chr3:169031016:G:A	0.000102574	0.596191	3.23668	0.00237235	-1.62229	3.36693	0.00266458	-1.62065	3.40676
169031123	chr3:169031123:T:A	5.08245e-05	3.40089	-0.270226	9.82873e-05	-1.1567	-0.282399	0.000107063	-1.15035	-0.277914
169031317	chr3:169031317:G:C	1.36557e-05	0.56951	1.24693	0.000308577	-1.62532	1.33029	0.000344751	-1.62395	1.36509
169031335	chr3:169031335:C:T	2.84238e-07	-1.66411	-0.391551	6.05836e-05	-1.54772	-0.37525	6.50726e-05	-1.55064	-0.375546
169031485	chr3:169031485:CT:C	2.88509e-05	3.85158	-1.28716	2.75461e-05	-1.40077	-1.31037	3.0414e-05	-1.37069	-1.31609
169031939	chr3:169031939:G:A	6.2261e-07	0.0232531	-1.29481	2.93528e-05	-1.34293	-1.30467	3.17024e-05	-1.33908	-1.30622
169032018	chr3:169032018:A:T	6.95855e-07	-1.16033	-3.55835e-10	0.000154891	-0.984279	-3.55835e-10	0.000164306	-0.999956	-3.55835e-10
169032603	chr3:169032603:C:T	1.39621e-07	-1.69496	-1.07158	2.46547e-05	-1.69965	-1.12238	2.67268e-05	-1.70019	-1.11583
169032707	chr3:169032707:C:T	5.95988e-07	-1.55601e-10	-1.31525	0.000112957	-1.55601e-10	-1.29999	0.000121571	-1.55601e-10	-1.30119
169032941	chr3:169032941:A:G	6.6212e-07	-1.55601e-10	-1.21003	0.000122765	-1.55601e-10	-1.21672	0.000132223	-1.55601e-10	-1.2172
169033264	chr3:169033264:G:A	1.1812e-06	-1.55601e-10	-0.63119	0.000218855	-1.55601e-10	-0.638587	0.000235577	-1.55601e-10	-0.639652
169033509	chr3:169033509:C:T	4.97474e-05	2.11793	0.991309	0.000319529	-1.13449	0.874341	0.000350893	-1.13595	0.894738
169033662	chr3:169033662:G:A	5.64417e-07	-0.0834651	-1.28622	2.81033e-05	-1.39445	-1.29666	3.03469e-05	-1.39072	-1.29828
169033719	chr3:169033719:G:A	5.66115e-07	-0.0862689	-1.28041	2.82149e-05	-1.39586	-1.29129	3.04657e-05	-1.39213	-1.29296
169033821	chr3:169033821:C:T	6.01e-07	-1.55601e-10	-1.30688	0.000109639	-1.55601e-10	-1.3298	0.000118247	-1.55601e-10	-1.32891
169033884	chr3:169033884:G:A	2.21675e-06	0.40938	-0.411055	5.51504e-05	-1.65549	-0.36144	6.07195e-05	-1.65379	-0.341633
169034247	chr3:169034247:A:G	1.41427e-06	-1.55601e-10	-0.451104	0.000262842	-1.55601e-10	-0.455444	0.000276184	-1.55601e-10	-0.480622
169034248	chr3:169034248:TGCCTATTAATTTCTTTTA:T	1.39963e-06	-1.55601e-10	-0.461514	0.000260141	-1.55601e-10	-0.465773	0.000273379	-1.55601e-10	-0.490832
169034526	chr3:169034526:G:T	7.13073e-07	-1.55601e-10	-1.13589	0.000133249	-1.55601e-10	-1.13478	0.000142112	-1.55601e-10	-1.14508
169034696	chr3:169034696:G:A	8.01165e-06	0.450513	0.832665	0.000198319	-1.65047	0.913355	0.000224464	-1.64941	0.961434
169035144	chr3:169035144:A:C	5.01551e-07	-1.50297	0.015202	0.000113438	-1.33744	0.0417047	0.000121547	-1.33955	0.0381686
169035162	chr3:169035162:G:A	1.64199e-06	-0.301807	-3.55835e-10	0.000154434	-0.98723	-3.55835e-10	0.000169428	-0.969262	-3.55835e-10
169035488	chr3:169035488:G:A	5.53096e-07	-0.102558	-1.28738	2.78775e-05	-1.40144	-1.29774	3.01034e-05	-1.39773	-1.29932
169036435	chr3:169036435:T:C	1.05419e-05	0.322856	1.23478	0.000290664	-1.67314	1.31831	0.000324621	-1.67215	1.35312
169036458	chr3:169036458:A:G	1.17786e-07	-1.701	-1.2356	2.12045e-05	-1.70538	-1.2674	2.29187e-05	-1.70592	-1.26381
169036633	chr3:169036633:G:A	3.98738e-06	-1.55601e-10	0.585415	0.000845923	-1.55601e-10	0.713431	0.000940499	-1.55601e-10	0.74472
169036652	chr3:169036652:G:C	6.11841e-07	0.0132249	-1.30223	2.89282e-05	-1.35081	-1.31137	3.12528e-05	-1.3468	-1.31278
169036900	chr3:169036900:G:A	1.23728e-06	-1.55601e-10	-0.584804	0.000229996	-1.55601e-10	-0.588934	0.000242161	-1.55601e-10	-0.612089
169036904	chr3:169036904:G:A	1.70322e-06	-0.265199	-3.55835e-10	0.000788314	0.642899	-3.55835e-10	0.00083196	0.622094	-3.55835e-10
169037323	chr3:169037323:T:C	9.21414e-05	2.51734	1.20827	0.000465087	-0.970932	1.08616	0.000511189	-0.972638	1.10769
169037336	chr3:169037336:C:T	4.39118e-05	4.19358	-1.20912	3.14938e-05	-1.33005	-1.24715	3.46891e-05	-1.29611	-1.25916
169037701	chr3:169037701:C:T	1.16876e-06	-1.55601e-10	-0.641773	0.000213477	-1.55601e-10	-0.66347	0.000229261	-1.55601e-10	-0.666828
169037795	chr3:169037795:T:C	5.15387e-07	-0.1052	-1.35536	2.64438e-05	-1.40065	-1.35133	2.86093e-05	-1.39726	-1.3507
169038102	chr3:169038102:T:C	9.44571e-07	-1.55601e-10	-0.854744	0.000172049	-1.55601e-10	-0.879216	0.000185018	-1.55601e-10	-0.881235
169038121	chr3:169038121:C:T	5.14858e-07	-0.101046	-1.36054	2.62811e-05	-1.39901	-1.35914	2.84239e-05	-1.3956	-1.35886
169038176	chr3:169038176:G:A	3.75324e-05	4.12564	-1.29816	2.88379e-05	-1.34595	-1.31935	3.19569e-05	-1.31286	-1.32444
169038722	chr3:169038722:C:T	6.15635e-07	0.0635318	-1.34635	2.89415e-05	-1.32177	-1.33994	3.1328e-05	-1.3181	-1.33907
169038893	chr3:169038893:G:A	5.36717e-06	-1.55601e-10	0.882582	0.00104918	-1.55601e-10	0.928766	0.00112776	-1.55601e-10	0.926295
169039039	chr3:169039039:A:G	5.48645e-05	2.1946	1.01254	0.000336036	-1.1042	0.894418	0.000369047	-1.10571	0.914944
169039053	chr3:169039053:G:T	5.3497e-06	-1.55601e-10	0.879321	0.00104574	-1.55601e-10	0.925479	0.00112407	-1.55601e-10	0.923022
169039057	chr3:169039057:A:C	6.31117e-07	0.0335707	-1.29155	2.94907e-05	-1.34135	-1.30157	3.18589e-05	-1.33727	-1.3031
169039523	chr3:169039523:C:T	5.79673e-06	-1.55601e-10	0.959576	0.00113506	-1.55601e-10	1.00745	0.00121989	-1.55601e-10	1.00482
169039567	chr3:169039567:G:T	4.89068e-07	-1.51297	-3.55835e-10	0.000105525	-1.36805	-3.55835e-10	0.000110828	-1.39371	-3.55835e-10
169040284	chr3:169040284:C:T	5.39363e-06	-1.55601e-10	0.8875	0.0010541	-1.55601e-10	0.93345	0.00113315	-1.55601e-10	0.931067
169040558	chr3:169040558:C:T	7.38301e-06	-1.55601e-10	1.20146	0.00146668	-1.55601e-10	1.26376	0.00157612	-1.55601e-10	1.26103
169040675	chr3:169040675:C:T	1.56068e-05	-1.55601e-10	1.94999	0.00307256	-1.55601e-10	2.00327	0.00331323	-1.55601e-10	2.00399
169040901	chr3:169040901:A:G	4.98059e-06	-1.55601e-10	0.80783	0.000972597	-1.55601e-10	0.852972	0.00104559	-1.55601e-10	0.850645
169040909	chr3:169040909:T:C	5.19191e-06	-1.55601e-10	0.849383	0.00101428	-1.55601e-10	0.89494	0.00109039	-1.55601e-10	0.892599
169041230	chr3:169041230:C:T	5.7389e-07	-1.55601e-10	-1.35304	0.000108825	-1.55601e-10	-1.33726	0.000117309	-1.55601e-10	-1.33688
169041262	chr3:169041262:A:G	1.04858e-06	-1.55601e-10	-0.750278	0.000205463	-1.55601e-10	-0.701731	0.000227103	-1.55601e-10	-0.676287
169041493	chr3:169041493:A:T	6.40467e-07	-1.55601e-10	-1.24328	0.000124465	-1.55601e-10	-1.20297	0.000134369	-1.55601e-10	-1.2011
169041667	chr3:169041667:T:C	1.10525e-06	-1.55601e-10	-0.697646	0.000204926	-1.55601e-10	-0.704351	0.00022063	-1.55601e-10	-0.705204
169041875	chr3:169041875:C:T	5.71997e-07	-1.55601e-10	-1.35634	0.000106287	-1.55601e-10	-1.36086	0.000114531	-1.55601e-10	-1.36084
169042305	chr3:169042305:A:T	6.74264e-07	-1.55601e-10	-1.19185	0.000126422	-1.55601e-10	-1.18737	0.000135124	-1.55601e-10	-1.1955
169042356	chr3:169042356:C:T	4.55644e-07	-1.49142	-0.0923424	0.000103381	-1.32184	-0.0667351	0.000110764	-1.32407	-0.0702127
169042362	chr3:169042362:A:T	5.81318e-07	-0.612491	-0.727684	4.19687e-05	-1.69174	-0.59833	4.54184e-05	-1.70072	-0.585051
169042509	chr3:169042509:G:GAACA	5.52932e-07	-1.48404	0.093796	8.81015e-05	-1.63731	0.0887998	9.51566e-05	-1.63765	0.0914886
169042621	chr3:169042621:A:AT	5.18874e-06	-1.55601e-10	0.848772	0.00101365	-1.55601e-10	0.894315	0.00108972	-1.55601e-10	0.891986
169042624	chr3:169042624:A:T	5.16707e-06	-1.55601e-10	0.844588	0.00100939	-1.55601e-10	0.890105	0.00108514	-1.55601e-10	0.887779
169042670	chr3:169042670:G:A	9.17542e-07	-1.55601e-10	-0.883776	0.00016709	-1.55601e-10	-0.908466	0.000179664	-1.55601e-10	-0.910603
169043635	chr3:169043635:A:G	4.74215e-07	-1.53765	-0.00616742	0.000106185	-1.382	0.0201918	0.000113807	-1.38398	0.0167985
169043875	chr3:169043875:A:G	3.11628e-07	-1.62992	-0.33375	6.7783e-05	-1.49339	-0.317299	7.26879e-05	-1.49672	-0.318792
169043882	chr3:169043882:C:A	5.85685e-07	0.0236989	-1.35639	2.85865e-05	-1.33132	-1.34274	3.10011e-05	-1.32586	-1.3418
169044024	chr3:169044024:T:A	5.73965e-07	-1.55601e-10	-1.35291	0.000106315	-1.55601e-10	-1.36059	0.000114556	-1.55601e-10	-1.36063
169044128	chr3:169044128:T:C	1.29934e-06	-0.422873	-0.112986	0.000144975	-0.932052	-0.118384	0.000154895	-0.942868	-0.116072
169044552	chr3:169044552:A:G	1.33786e-06	-1.55601e-10	-0.506648	0.00024876	-1.55601e-10	-0.51051	0.000261545	-1.55601e-10	-0.535082
169044573	chr3:169044573:GA:G	9.96727e-07	-1.55601e-10	-0.800998	0.00017444	-1.55601e-10	-0.865417	0.000188121	-1.55601e-10	-0.864607
169044663	chr3:169044663:T:A	6.34317e-07	-1.25293	-3.55835e-10	8.52339e-05	-1.5816	-3.55835e-10	9.25838e-05	-1.57358	-3.55835e-10
169044831	chr3:169044831:A:G	1.05445e-06	-1.55601e-10	-0.744696	0.000199025	-1.55601e-10	-0.733566	0.000214023	-1.55601e-10	-0.735605
169044972	chr3:169044972:T:G	5.73814e-07	-1.55601e-10	-1.35317	0.00010631	-1.55601e-10	-1.36064	0.000114551	-1.55601e-10	-1.36067
169045111	chr3:169045111:G:C	1.2352e-06	-0.453046	-0.133438	0.000138674	-0.955973	-0.1389	0.000148186	-0.966614	-0.136609
169045172	chr3:169045172:T:C	1.83004e-07	-1.17596	-1.32	2.48223e-05	-1.4734	-1.34185	2.60578e-05	-1.49734	-1.34403
169045231	chr3:169045231:G:C	3.50531e-06	-1.55601e-10	0.45656	0.000681572	-1.55601e-10	0.497404	0.00072999	-1.55601e-10	0.491342
169045465	chr3:169045465:A:G	5.21478e-06	-1.55601e-10	0.853778	0.0010188	-1.55601e-10	0.899386	0.00109525	-1.55601e-10	0.897048
169045561	chr3:169045561:G:A	5.77319e-07	-1.55601e-10	-1.34708	0.000106576	-1.55601e-10	-1.35814	0.000114834	-1.55601e-10	-1.3582
169045916	chr3:169045916:A:T	9.57188e-07	-1.55601e-10	-0.841475	0.000175406	-1.55601e-10	-0.859896	0.000188454	-1.55601e-10	-0.862838
169046196	chr3:169046196:A:G	4.16878e-05	4.18055	-1.24806	3.03005e-05	-1.33844	-1.27739	3.35174e-05	-1.3048	-1.28483
169046251	chr3:169046251:CTTG:C	5.72641e-07	-1.55601e-10	-1.35522	0.000106285	-1.55601e-10	-1.36087	0.000114528	-1.55601e-10	-1.36087
169046310	chr3:169046310:A:G	5.1325e-06	-1.55601e-10	0.837874	0.00100249	-1.55601e-10	0.883245	0.00107772	-1.55601e-10	0.880917
169046331	chr3:169046331:AT:A	3.08837e-07	-1.63674	-0.335923	6.69217e-05	-1.504	-0.319475	7.177e-05	-1.50726	-0.320965
169046455	chr3:169046455:T:C	3.51653e-07	-0.638592	-1.20424	2.45315e-05	-1.6877	-1.13934	2.63859e-05	-1.69708	-1.13178
169046527	chr3:169046527:C:T	5.19191e-06	-1.55601e-10	0.849383	0.00101428	-1.55601e-10	0.89494	0.00109039	-1.55601e-10	0.892599
169046606	chr3:169046606:G:A	3.0989e-07	-1.63255	-0.336708	6.73008e-05	-1.49757	-0.320258	7.21746e-05	-1.50087	-0.32173
169046766	chr3:169046766:A:T	1.24324e-06	-0.453606	-0.126396	0.000139587	-0.956292	-0.132016	0.000149159	-0.966941	-0.129739
169046807	chr3:169046807:T:C	5.1943e-06	-1.55601e-10	0.849844	0.00101477	-1.55601e-10	0.895418	0.00109091	-1.55601e-10	0.893082
169047103	chr3:169047103:T:C	1.05286e-06	-1.55601e-10	-0.746207	0.000198722	-1.55601e-10	-0.735089	0.000213697	-1.55601e-10	-0.737129
169047480	chr3:169047480:T:C	5.83208e-07	-1.55601e-10	-1.33693	0.000108735	-1.55601e-10	-1.33808	0.000117134	-1.55601e-10	-1.33837
169047504	chr3:169047504:T:C	1.05427e-06	-1.55601e-10	-0.744867	0.000198991	-1.55601e-10	-0.733737	0.000213986	-1.55601e-10	-0.735777
169047512	chr3:169047512:T:C	5.16735e-06	-1.55601e-10	0.844642	0.00100944	-1.55601e-10	0.890154	0.00108516	-1.55601e-10	0.887793
169047884	chr3:169047884:T:C	3.1145e-06	-1.55601e-10	0.338348	0.000608837	-1.55601e-10	0.384554	0.000652411	-1.55601e-10	0.378985
169048004	chr3:169048004:T:C	1.2028e-06	-0.428122	-0.184941	0.00013437	-0.935971	-0.190427	0.000143554	-0.946772	-0.188204
169048652	chr3:169048652:C:T	5.6837e-07	-0.00243147	-1.36027	2.73983e-05	-1.36423	-1.35229	2.97142e-05	-1.35841	-1.35165
169049136	chr3:169049136:C:G	4.97154e-07	-1.53647	0.0399007	0.0001112	-1.38189	0.0662289	0.000119222	-1.38385	0.0631461
169049466	chr3:169049466:G:C	6.24296e-07	-1.55601e-10	-1.26885	0.000119135	-1.55601e-10	-1.24674	0.000128177	-1.55601e-10	-1.24827
169049484	chr3:169049484:T:C	1.33381e-06	-1.55601e-10	-0.509683	0.00024804	-1.55601e-10	-0.513409	0.000260796	-1.55601e-10	-0.53795
169049888	chr3:169049888:G:A	3.90023e-06	-1.55601e-10	0.563316	0.000770345	-1.55601e-10	0.619841	0.000826691	-1.55601e-10	0.615742
169049952	chr3:169049952:G:A	6.27909e-07	-1.55601e-10	-1.26308	0.000112506	-1.55601e-10	-1.30399	0.00012119	-1.55601e-10	-1.30433
169050145	chr3:169050145:T:C	3.33885e-07	-0.685146	-1.20953	2.46106e-05	-1.67815	-1.14567	2.64372e-05	-1.68865	-1.13827
169050165	chr3:169050165:C:A	1.46059e-06	-1.55601e-10	-0.418878	0.000271409	-1.55601e-10	-0.423369	0.0002852	-1.55601e-10	-0.448497
169050247	chr3:169050247:T:G	5.16989e-06	-1.55601e-10	0.845132	0.00100994	-1.55601e-10	0.890651	0.00108572	-1.55601e-10	0.888313
169050449	chr3:169050449:A:G	1.41695e-06	-1.55601e-10	-0.44921	0.000263317	-1.55601e-10	-0.453637	0.000276812	-1.55601e-10	-0.478351
169050508	chr3:169050508:T:C	5.71617e-07	-1.55601e-10	-1.357	0.000106285	-1.55601e-10	-1.36087	0.000114528	-1.55601e-10	-1.36087
169050674	chr3:169050674:C:T	2.83667e-07	-0.697731	-1.35994	3.31241e-05	-1.16833	-1.35841	3.5293e-05	-1.17936	-1.35864
169050730	chr3:169050730:C:G	3.4665e-05	3.94807	-1.20006	2.95319e-05	-1.40593	-1.23559	3.2534e-05	-1.37481	-1.24459
169051053	chr3:169051053:T:C	1.46157e-06	-1.55601e-10	-0.418211	0.000271585	-1.55601e-10	-0.422723	0.000285383	-1.55601e-10	-0.447859
169051150	chr3:169051150:A:G	1.47306e-06	-1.55601e-10	-0.41038	0.000273719	-1.55601e-10	-0.414897	0.000287594	-1.55601e-10	-0.44014
169051345	chr3:169051345:A:G	6.1808e-07	-1.55601e-10	-1.27886	0.000117817	-1.55601e-10	-1.25787	0.000126763	-1.55601e-10	-1.25937
169051521	chr3:169051521:C:T	1.40451e-05	2.85261	-1.00805	9.30174e-05	-0.449199	-1.04501	9.99811e-05	-0.449046	-1.04766
169051749	chr3:169051749:T:C	2.7516e-07	-1.65239	-0.435728	5.90355e-05	-1.52855	-0.420305	6.34322e-05	-1.5316	-0.420115
169051750	chr3:169051750:G:A	5.08195e-06	-1.55601e-10	0.827977	0.000992549	-1.55601e-10	0.873279	0.00106698	-1.55601e-10	0.870894
169051780	chr3:169051780:A:G	1.79015e-05	3.37618	-1.28902	2.51937e-05	-1.5329	-1.26751	2.78326e-05	-1.50939	-1.26609
169052672	chr3:169052672:T:C	8.36357e-07	-1.55601e-10	-0.976419	0.000152869	-1.55601e-10	-0.997418	0.000164451	-1.55601e-10	-0.999075
169053066	chr3:169053066:C:T	5.15021e-06	-1.55601e-10	0.841318	0.00100591	-1.55601e-10	0.886652	0.0010814	-1.55601e-10	0.884321
169053326	chr3:169053326:G:T	3.80518e-05	4.02752	-1.18629	3.04631e-05	-1.38706	-1.22342	3.35762e-05	-1.35502	-1.23285
169053688	chr3:169053688:A:G	7.42254e-06	-1.55601e-10	1.2068	0.00154509	-1.55601e-10	1.31584	0.00168493	-1.55601e-10	1.32779
169053905	chr3:169053905:A:G	5.19191e-06	-1.55601e-10	0.849383	0.00101428	-1.55601e-10	0.89494	0.00109039	-1.55601e-10	0.892599
169054002	chr3:169054002:T:G	2.73226e-07	-0.734622	-1.36055	3.21906e-05	-1.19581	-1.35951	3.4309e-05	-1.20661	-1.35968
169054091	chr3:169054091:G:A	5.20787e-06	-1.55601e-10	0.852452	0.00101743	-1.55601e-10	0.898033	0.00109376	-1.55601e-10	0.895687
169054222	chr3:169054222:C:T	1.43856e-06	-1.55601e-10	-0.434076	0.000267328	-1.55601e-10	-0.43852	0.000280968	-1.55601e-10	-0.46345
169054246	chr3:169054246:G:A	5.19619e-06	-1.55601e-10	0.850207	0.00101513	-1.55601e-10	0.895778	0.00109131	-1.55601e-10	0.89344
169055049	chr3:169055049:T:G	4.56619e-05	4.25684	-1.23329	3.36794e-05	-1.30875	-1.20136	3.76158e-05	-1.27546	-1.1988
169055193	chr3:169055193:T:A	5.72967e-07	-1.55601e-10	-1.35465	0.000106456	-1.55601e-10	-1.35926	0.000114694	-1.55601e-10	-1.35942
169055257	chr3:169055257:G:A	2.74558e-06	0.212274	-3.55835e-10	0.000255157	-0.485118	-3.55835e-10	0.000278785	-0.47125	-3.55835e-10
169055338	chr3:169055338:G:C	1.36137e-05	2.8385	-1.02514	9.0586e-05	-0.460564	-1.06013	9.73302e-05	-0.460654	-1.06293
169055551	chr3:169055551:A:G	6.68916e-07	-1.55601e-10	-1.19982	0.000120882	-1.55601e-10	-1.23218	0.000130282	-1.55601e-10	-1.23199
169055556	chr3:169055556:C:T	5.69709e-07	-1.55601e-10	-1.36035	0.000106588	-1.55601e-10	-1.35802	0.000114868	-1.55601e-10	-1.35791
169055651	chr3:169055651:T:C	1.10889e-06	-0.130944	-0.563413	0.000109794	-0.715893	-0.612498	0.000115406	-0.716189	-0.637044
169055671	chr3:169055671:T:C	1.00234e-06	-0.199069	-0.596311	0.000100746	-0.770011	-0.644381	0.000105954	-0.770307	-0.668374
169055729	chr3:169055729:G:GT	5.81092e-07	-1.55601e-10	-1.34057	0.000106921	-1.55601e-10	-1.3549	0.000115205	-1.55601e-10	-1.35498
169056160	chr3:169056160:G:A	6.4456e-07	-1.23691	-3.55835e-10	7.58673e-05	-1.69801	-3.55835e-10	8.1966e-05	-1.69539	-3.55835e-10
169056171	chr3:169056171:C:T	3.48298e-05	4.11316	-1.36041	2.71827e-05	-1.36386	-1.36055	3.03102e-05	-1.33071	-1.35949
169056172	chr3:169056172:A:G	2.74484e-07	-0.732171	-1.35841	3.23764e-05	-1.19348	-1.35609	3.45036e-05	-1.20421	-1.35641
169056354	chr3:169056354:G:A	5.82555e-06	-1.55601e-10	0.964535	0.00113767	-1.55601e-10	1.00974	0.00122275	-1.55601e-10	1.00717
169056708	chr3:169056708:A:G	7.71095e-07	-1.55601e-10	-1.05766	0.000141693	-1.55601e-10	-1.07334	0.000152442	-1.55601e-10	-1.07491
169056935	chr3:169056935:C:T	2.98082e-07	-1.68092	-0.327184	6.2724e-05	-1.57697	-0.311282	6.72608e-05	-1.57957	-0.313542
169056966	chr3:169056966:T:C	1.05796e-07	-1.71376	-1.33019	1.93391e-05	-1.71813	-1.34674	2.08604e-05	-1.71835	-1.34549
169057155	chr3:169057155:C:G	4.56737e-05	4.21969	-1.19589	3.15682e-05	-1.34265	-1.2322	3.48703e-05	-1.30879	-1.24126
169057364	chr3:169057364:C:A	5.92442e-07	-1.55601e-10	-1.32122	0.000108218	-1.55601e-10	-1.34285	0.000116587	-1.55601e-10	-1.34305
169057377	chr3:169057377:G:T	5.75106e-07	-0.547238	-0.803681	4.15557e-05	-1.60911	-0.69085	4.51589e-05	-1.60529	-0.686211
169057427	chr3:169057427:A:G	5.7487e-07	-1.55601e-10	-1.35133	0.000108329	-1.55601e-10	-1.34182	0.00011676	-1.55601e-10	-1.34157
169057630	chr3:169057630:T:A	1.05419e-06	-1.55601e-10	-0.744949	0.000192563	-1.55601e-10	-0.766575	0.000206875	-1.55601e-10	-0.769573
169057656	chr3:169057656:T:C	4.49343e-05	4.23439	-1.2269	3.08331e-05	-1.33899	-1.25942	3.40989e-05	-1.30497	-1.26745
169057715	chr3:169057715:T:C	1.05831e-06	-1.55601e-10	-0.741045	0.000193302	-1.55601e-10	-0.762743	0.000207667	-1.55601e-10	-0.765753
169058210	chr3:169058210:AG:A	7.02196e-07	-1.55601e-10	-1.15126	0.000129187	-1.55601e-10	-1.16574	0.000139056	-1.55601e-10	-1.16682
169058243	chr3:169058243:C:A	5.2453e-07	-0.540834	-0.902139	3.7456e-05	-1.60528	-0.79855	4.06873e-05	-1.60147	-0.794309
169058538	chr3:169058538:G:T	3.66127e-06	1.42257	-0.922473	2.98912e-05	-1.71723	-0.912201	3.23325e-05	-1.71096	-0.914654
169058770	chr3:169058770:A:T	6.24883e-07	-1.55601e-10	-1.26791	0.000115912	-1.55601e-10	-1.27416	0.000124887	-1.55601e-10	-1.27428
169058774	chr3:169058774:G:A	9.39839e-07	-1.55601e-10	-0.859765	0.00017601	-1.55601e-10	-0.856456	0.000188998	-1.55601e-10	-0.859951
169058924	chr3:169058924:C:T	2.23785e-06	-1.55601e-10	0.00779544	0.000459139	-1.55601e-10	0.102356	0.000507286	-1.55601e-10	0.127384
169059173	chr3:169059173:T:C	6.2826e-07	-1.55601e-10	-1.26252	0.000117259	-1.55601e-10	-1.26261	0.000126024	-1.55601e-10	-1.26522
169059753	chr3:169059753:T:C	5.76234e-07	-1.55601e-10	-1.34896	0.0001073	-1.55601e-10	-1.35137	0.000115603	-1.55601e-10	-1.35153
169060003	chr3:169060003:C:T	1.51325e-06	-1.55601e-10	-0.383457	0.000277326	-1.55601e-10	-0.401803	0.000298756	-1.55601e-10	-0.402061
169060664	chr3:169060664:C:T	5.77472e-07	-1.55601e-10	-1.34681	0.000108338	-1.55601e-10	-1.34174	0.000116528	-1.55601e-10	-1.34356
169060759	chr3:169060759:G:A	1.29753e-06	0.587631	-1.12489	3.1483e-05	-1.45744	-1.12011	3.42546e-05	-1.45315	-1.11472
169060928	chr3:169060928:C:T	3.82861e-06	-1.55601e-10	0.544784	0.000751425	-1.55601e-10	0.594975	0.000836347	-1.55601e-10	0.627353
169061579	chr3:169061579:A:C	7.00833e-06	0.653119	0.496262	0.000145709	-1.62996	0.584573	0.000162877	-1.62864	0.619939
169062541	chr3:169062541:G:A	4.45951e-06	2.04263	-1.34531	3.1181e-05	-1.24202	-1.34517	3.43643e-05	-1.21795	-1.34672
169062819	chr3:169062819:T:C	1.25065e-06	0.564751	-1.13881	2.56721e-05	-1.64128	-1.14031	2.78046e-05	-1.63132	-1.14517
169062950	chr3:169062950:TTC:T	4.24179e-06	1.9991	-1.35183	3.07773e-05	-1.2485	-1.35172	3.39058e-05	-1.22519	-1.35291
169062961	chr3:169062961:G:A	0.00101753	7.48618	-1.35877	3.44345e-05	-1.13099	-1.35695	3.91161e-05	-1.08115	-1.354
169063078	chr3:169063078:C:T	1.22372e-06	0.765052	-1.36088	2.13225e-05	-1.60636	-1.36087	2.32529e-05	-1.59444	-1.36082
169063354	chr3:169063354:C:T	1.43602e-06	0.694001	-1.12985	2.66019e-05	-1.61458	-1.13144	2.88463e-05	-1.60329	-1.13641
169063404	chr3:169063404:G:A	5.29325e-06	2.21002	-1.3413	3.32846e-05	-1.18072	-1.34118	3.67262e-05	-1.15529	-1.34291
169063489	chr3:169063489:T:C	1.22585e-05	2.51441	-0.80591	3.98702e-05	-1.53045	-0.810922	4.39019e-05	-1.51118	-0.808554
169063541	chr3:169063541:A:G	5.24407e-06	-1.55601e-10	0.85938	0.000965708	-1.55601e-10	0.845864	0.00104673	-1.55601e-10	0.851736
169063700	chr3:169063700:C:T	3.112e-06	-1.55601e-10	0.337548	0.000587611	-1.55601e-10	0.349068	0.000632622	-1.55601e-10	0.348184
169063800	chr3:169063800:A:G	5.8478e-07	-1.55601e-10	-1.33424	0.000108478	-1.55601e-10	-1.34045	0.000116995	-1.55601e-10	-1.33956
169064193	chr3:169064193:G:T	5.24233e-06	-1.55601e-10	0.859048	0.000965398	-1.55601e-10	0.845543	0.00104639	-1.55601e-10	0.851412
169064250	chr3:169064250:A:T	0.000755707	7.1862	-1.35627	3.55088e-05	-1.11289	-1.34433	4.03984e-05	-1.0637	-1.3392
169064449	chr3:169064449:A:G	3.72417e-06	-1.55601e-10	0.517126	0.00068659	-1.55601e-10	0.504739	0.000744067	-1.55601e-10	0.510441
169064633	chr3:169064633:G:A	1.78371e-06	0.728925	-0.947946	2.92024e-05	-1.68058	-0.972165	3.19845e-05	-1.66849	-0.967952
169064709	chr3:169064709:T:C	4.03648e-06	-1.55601e-10	0.597654	0.000635245	-1.55601e-10	0.427013	0.000687111	-1.55601e-10	0.430806
169065231	chr3:169065231:C:T	5.74522e-07	-1.55601e-10	-1.35194	0.000106326	-1.55601e-10	-1.36048	0.000114567	-1.55601e-10	-1.36053
169065306	chr3:169065306:G:A	0.00564535	8.36106	-0.520196	0.000773037	1.17993	-0.556598	0.000863755	1.20817	-0.54857
169065336	chr3:169065336:A:C	1.42135e-06	-1.55601e-10	-0.44611	0.00026212	-1.55601e-10	-0.458193	0.000281661	-1.55601e-10	-0.460987
169065604	chr3:169065604:T:G	2.91864e-06	-1.55601e-10	0.2734	0.000596325	-1.55601e-10	0.363789	0.000649921	-1.55601e-10	0.375161
169066300	chr3:169066300:G:A	0.000774672	7.13235	-1.27763	3.91562e-05	-1.10922	-1.25022	4.4915e-05	-1.06046	-1.23646
169066410	chr3:169066410:C:T	0.00100918	7.47993	-1.36075	3.48797e-05	-1.11422	-1.36087	3.95194e-05	-1.06447	-1.36043
169066411	chr3:169066411:G:A	6.47112e-07	-1.55601e-10	-1.23296	0.000114624	-1.55601e-10	-1.28534	0.000123453	-1.55601e-10	-1.28583
169067080	chr3:169067080:T:C	7.58869e-07	-1.07364	-3.55835e-10	9.43006e-05	-1.48051	-3.55835e-10	0.00010264	-1.47046	-3.55835e-10
169067291	chr3:169067291:C:T	0.00172587	7.98546	-1.32969	4.13758e-05	-0.980612	-1.32369	4.74831e-05	-0.925729	-1.31559
169067361	chr3:169067361:G:A	6.80859e-07	-1.55601e-10	-1.18212	0.000124771	-1.55601e-10	-1.20052	0.000133026	-1.55601e-10	-1.21115
169067403	chr3:169067403:T:C	1.10032e-07	-1.72554	-1.27916	2.00105e-05	-1.72779	-1.30295	2.16211e-05	-1.72777	-1.30026
169067576	chr3:169067576:C:T	6.66765e-07	-1.55601e-10	-1.20304	0.000125354	-1.55601e-10	-1.19586	0.000135554	-1.55601e-10	-1.19232
169067639	chr3:169067639:T:C	5.28344e-06	-1.55601e-10	0.866858	0.000971556	-1.55601e-10	0.851902	0.00105269	-1.55601e-10	0.857417
169067820	chr3:169067820:C:T	2.09985e-06	-1.55601e-10	-0.0558546	0.000426462	-1.55601e-10	0.0285259	0.000466155	-1.55601e-10	0.0428292
169068843	chr3:169068843:A:T	1.75275e-05	2.98713	-0.921078	4.0451e-05	-1.40481	-0.922091	4.47518e-05	-1.3807	-0.919855
169069023	chr3:169069023:G:T	5.222e-06	-1.55601e-10	0.855161	0.00096165	-1.55601e-10	0.841653	0.0010423	-1.55601e-10	0.8475
169069028	chr3:169069028:C:A	0.00129619	7.72977	-1.36031	4.12371e-05	-0.948123	-1.35954	4.70077e-05	-0.89356	-1.35782
169069047	chr3:169069047:T:C	6.371e-07	-1.55601e-10	-1.24855	0.000123666	-1.55601e-10	-1.20941	0.000133428	-1.55601e-10	-1.20813
169070052	chr3:169070052:C:T	7.93729e-07	-1.72565	0.696917	0.000135764	-1.67725	0.561168	0.00015006	-1.68239	0.59174
169070448	chr3:169070448:T:C	3.87028e-06	-1.55601e-10	0.555609	0.000713656	-1.55601e-10	0.543403	0.000773498	-1.55601e-10	0.549233
169070785	chr3:169070785:A:G	3.79321e-06	-1.55601e-10	0.535494	0.000699274	-1.55601e-10	0.523045	0.000757749	-1.55601e-10	0.528663
169070836	chr3:169070836:A:C	7.94061e-07	-1.72815	0.699836	0.000133437	-1.6975	0.564132	0.000147668	-1.70148	0.594753
169070893	chr3:169070893:A:C	7.48794e-07	0.119414	-1.20642	3.18533e-05	-1.38169	-1.18416	3.3856e-05	-1.39291	-1.18667
169070904	chr3:169070904:C:T	0.00122131	7.66163	-1.35167	4.11964e-05	-0.972484	-1.33616	4.71185e-05	-0.918922	-1.3301
169071767	chr3:169071767:T:C	3.31531e-06	-1.55601e-10	0.400832	0.00061204	-1.55601e-10	0.389801	0.000663401	-1.55601e-10	0.395689
169071917	chr3:169071917:T:C	3.61889e-06	1.82931	-1.34086	2.23798e-05	-1.56553	-1.35331	2.4505e-05	-1.55123	-1.35158
169072208	chr3:169072208:C:A	1.39596e-06	-1.55601e-10	-0.464137	0.000257442	-1.55601e-10	-0.476204	0.000279185	-1.55601e-10	-0.469816
169072343	chr3:169072343:C:A	3.83634e-06	-1.55601e-10	0.5468	0.000707424	-1.55601e-10	0.534632	0.000766796	-1.55601e-10	0.540531
169072449	chr3:169072449:G:A	8.09231e-07	-1.55601e-10	-1.00939	0.000154294	-1.55601e-10	-0.988137	0.000164566	-1.55601e-10	-0.998379
169072699	chr3:169072699:C:T	4.16885e-06	1.29882	-0.668898	4.74605e-05	-1.46098	-0.706122	5.33146e-05	-1.44105	-0.68443
169072868	chr3:169072868:T:C	1.86427e-05	2.93693	-0.80919	7.41088e-05	-0.877867	-0.843596	8.44533e-05	-0.841836	-0.823654
169072930	chr3:169072930:G:A	1.91539e-05	3.00207	-0.84728	7.34499e-05	-0.849971	-0.880422	8.36931e-05	-0.813331	-0.861202
169073154	chr3:169073154:A:G	7.44016e-07	-1.55601e-10	-1.09341	0.000138911	-1.55601e-10	-1.09316	0.000150005	-1.55601e-10	-1.09102
169073183	chr3:169073183:A:G	4.93158e-06	0.797941	-3.55835e-10	0.00039807	-0.0403685	-3.55835e-10	0.000421892	-0.0569405	-3.55835e-10
169073206	chr3:169073206:C:T	3.9795e-06	1.27813	-0.69469	4.5998e-05	-1.46715	-0.731253	5.16384e-05	-1.44745	-0.709974
169074221	chr3:169074221:C:T	1.03563e-06	-1.55601e-10	-0.762713	0.000183912	-1.55601e-10	-0.812539	0.000200276	-1.55601e-10	-0.801992
169074261	chr3:169074261:G:A	4.04573e-06	-1.55601e-10	0.599944	0.00074591	-1.55601e-10	0.587608	0.000808578	-1.55601e-10	0.593588
169074494	chr3:169074494:T:C	1.81536e-05	2.94115	-0.839995	7.20617e-05	-0.876075	-0.873399	8.20729e-05	-0.840027	-0.854054
169074772	chr3:169074772:T:C	5.88878e-07	-1.55601e-10	-1.32726	0.000108916	-1.55601e-10	-1.33642	0.000117091	-1.55601e-10	-1.33874
169075133	chr3:169075133:G:A	3.83634e-06	-1.55601e-10	0.5468	0.000707424	-1.55601e-10	0.534632	0.000766796	-1.55601e-10	0.540531
169075217	chr3:169075217:G:A	7.46573e-07	0.0881584	-1.17814	3.24031e-05	-1.39594	-1.1528	3.44458e-05	-1.40678	-1.15552
169075723	chr3:169075723:C:T	3.82359e-06	-1.55601e-10	0.54347	0.000705091	-1.55601e-10	0.53133	0.000764266	-1.55601e-10	0.537226
169075770	chr3:169075770:C:A	3.91843e-06	1.26879	-0.700816	4.55994e-05	-1.46994	-0.737159	5.11804e-05	-1.45035	-0.715982
169076444	chr3:169076444:T:C	5.81284e-07	-1.55601e-10	-1.34023	0.000107202	-1.55601e-10	-1.35228	0.000115475	-1.55601e-10	-1.35263
169076756	chr3:169076756:T:C	6.70799e-07	-1.55601e-10	-1.197	0.000120148	-1.55601e-10	-1.23827	0.000129528	-1.55601e-10	-1.23779
169076943	chr3:169076943:A:G	3.46547e-06	0.738655	-0.293525	6.39881e-05	-1.64194	-0.226359	7.09864e-05	-1.64164	-0.197559
169076976	chr3:169076976:G:A	3.32714e-06	-1.55601e-10	0.404393	0.000614217	-1.55601e-10	0.39335	0.000665764	-1.55601e-10	0.399246
169077066	chr3:169077066:G:A	3.31531e-06	-1.55601e-10	0.400832	0.00061204	-1.55601e-10	0.389801	0.000663401	-1.55601e-10	0.395689
169077173	chr3:169077173:A:G	1.4973e-06	-1.55601e-10	-0.394055	0.000275981	-1.55601e-10	-0.406666	0.000296519	-1.55601e-10	-0.409577
169077336	chr3:169077336:G:T	3.1629e-06	-1.55601e-10	0.353771	0.000585076	-1.55601e-10	0.344744	0.000635545	-1.55601e-10	0.352794
169077503	chr3:169077503:C:A	4.08136e-06	1.26995	-0.661241	4.74067e-05	-1.46945	-0.698784	5.32403e-05	-1.44986	-0.677011
169077553	chr3:169077553:C:T	3.77523e-06	-1.55601e-10	0.530741	0.00069619	-1.55601e-10	0.518626	0.0007546	-1.55601e-10	0.524499
169077605	chr3:169077605:G:C	4.47485e-07	-1.60183	-3.55835e-10	8.52579e-05	-1.58132	-3.55835e-10	9.16799e-05	-1.58339	-3.55835e-10
169077687	chr3:169077687:T:G	7.55188e-07	0.163316	-1.24182	3.1246e-05	-1.36281	-1.22229	3.32113e-05	-1.37435	-1.22445
169077960	chr3:169077960:A:G	2.5327e-06	1.28807	-1.1565	2.98732e-05	-1.45458	-1.17546	3.3201e-05	-1.4347	-1.16441
169078153	chr3:169078153:G:A	2.08903e-05	2.99482	-0.753254	8.00564e-05	-0.854876	-0.789389	9.13538e-05	-0.818459	-0.768491
169078479	chr3:169078479:T:C	1.25378e-07	-1.57964	-1.2945	2.80838e-05	-1.42189	-1.26992	3.00745e-05	-1.4296	-1.26841
169078803	chr3:169078803:C:T	0.0010425	7.49924	-1.34758	3.95566e-05	-1.01955	-1.32971	4.51984e-05	-0.967684	-1.32294
169078987	chr3:169078987:G:A	2.12888e-05	3.03913	-0.778664	7.96084e-05	-0.835784	-0.814094	9.0845e-05	-0.798894	-0.793641
169079088	chr3:169079088:G:C	0.000733582	7.14286	-1.34264	0.000235732	0.769222	-1.33352	0.000264322	0.809165	-1.33368
169079252	chr3:169079252:A:G	5.79917e-07	-1.55601e-10	-1.34259	0.000107532	-1.55601e-10	-1.34921	0.00011569	-1.55601e-10	-1.35077
169079371	chr3:169079371:G:T	2.80233e-06	1.36982	-1.13709	3.11726e-05	-1.43052	-1.15694	3.46921e-05	-1.40985	-1.14533
169079822	chr3:169079822:T:A	0.00589291	9.20028	-1.31649	0.000584019	1.64518	-1.30225	0.000644433	1.67203	-1.30534
169079995	chr3:169079995:C:T	1.80716e-05	2.92988	-0.833261	7.21015e-05	-0.881811	-0.867112	8.21103e-05	-0.845909	-0.847718
169080596	chr3:169080596:C:T	2.37302e-06	-1.55601e-10	0.0664447	0.0004822	-1.55601e-10	0.151362	0.000525794	-1.55601e-10	0.163221
169081067	chr3:169081067:C:T	3.90943e-06	1.24484	-0.679162	4.61794e-05	-1.47778	-0.716684	5.18263e-05	-1.45854	-0.695252
169081115	chr3:169081115:G:GGAT	4.24664e-06	1.33332	-0.684913	4.7132e-05	-1.45177	-0.722271	5.29394e-05	-1.43157	-0.700975
169081126	chr3:169081126:G:A	7.2378e-07	-1.55601e-10	-1.12099	0.000136316	-1.55601e-10	-1.11202	0.000147575	-1.55601e-10	-1.10735
169081415	chr3:169081415:T:C	3.57827e-06	-1.55601e-10	0.477161	0.000659821	-1.55601e-10	0.464971	0.00071511	-1.55601e-10	0.470746
169082201	chr3:169082201:A:G	2.86606e-06	1.40372	-1.1485	3.10847e-05	-1.4222	-1.16808	3.45911e-05	-1.40122	-1.15687
169082418	chr3:169082418:T:C	7.11833e-07	-1.55601e-10	-1.13763	0.000128102	-1.55601e-10	-1.17417	0.000137789	-1.55601e-10	-1.17597
169082517	chr3:169082517:T:C	6.69173e-07	-1.55601e-10	-1.19943	0.000119896	-1.55601e-10	-1.24037	0.000129256	-1.55601e-10	-1.2399
169082543	chr3:169082543:G:A	5.82759e-07	-1.55601e-10	-1.3377	0.000107961	-1.55601e-10	-1.34523	0.00011612	-1.55601e-10	-1.34707
169082780	chr3:169082780:TAC:T	2.25803e-06	-1.55601e-10	0.0167752	0.000375051	-1.55601e-10	-0.0999355	0.000405641	-1.55601e-10	-0.0962216
169082802	chr3:169082802:G:A	2.79823e-06	1.3836	-1.15233	3.07829e-05	-1.42832	-1.17172	3.4245e-05	-1.40753	-1.16062
169082857	chr3:169082857:C:T	3.55397e-06	-1.55601e-10	0.470347	0.000655272	-1.55601e-10	0.458054	0.000710056	-1.55601e-10	0.463654
169083155	chr3:169083155:G:A	0.000743724	7.01479	-1.20084	4.02124e-05	-1.15926	-1.17356	4.54842e-05	-1.11484	-1.16948
169083276	chr3:169083276:T:C	0.000852611	7.29825	-1.34767	0.000252224	0.843008	-1.33969	0.000283047	0.883696	-1.33977
169083277	chr3:169083277:G:A	3.29336e-06	-1.55601e-10	0.39419	0.000607378	-1.55601e-10	0.382154	0.000658078	-1.55601e-10	0.387634
169083425	chr3:169083425:G:GC	7.39008e-07	0.0195368	-1.1197	3.3463e-05	-1.42609	-1.09047	3.5582e-05	-1.43636	-1.09349
169083595	chr3:169083595:AG:A	1.57501e-06	-0.343457	-3.55835e-10	0.00054842	0.280044	-3.55835e-10	0.000583254	0.266934	-3.55835e-10
169083707	chr3:169083707:C:A	0.00112539	7.5887	-1.36054	3.94964e-05	-0.996261	-1.35453	4.50214e-05	-0.943279	-1.35127
169084321	chr3:169084321:G:A	2.60002e-06	-1.55601e-10	0.157799	0.000479953	-1.55601e-10	0.146692	0.000519761	-1.55601e-10	0.151679
169085191	chr3:169085191:G:A	6.77803e-07	-1.55601e-10	-1.18662	0.000124256	-1.55601e-10	-1.20465	0.000132503	-1.55601e-10	-1.21509
169086428	chr3:169086428:C:T	7.39795e-07	-1.55601e-10	-1.0991	0.000139596	-1.55601e-10	-1.08825	0.000148913	-1.55601e-10	-1.09833
169086429	chr3:169086429:T:C	2.91807e-07	-1.51259	-0.51679	6.35373e-05	-1.35635	-0.519015	6.91564e-05	-1.37378	-0.49154
169086643	chr3:169086643:G:A	0.000842753	7.25777	-1.31882	0.000255422	0.821325	-1.30541	0.000286509	0.861686	-1.30561
169087101	chr3:169087101:A:C	4.56648e-07	-1.58156	-3.55835e-10	9.56767e-05	-1.46602	-3.55835e-10	0.000103966	-1.45762	-3.55835e-10
169087640	chr3:169087640:TC:T	4.25179e-07	-1.65296	-3.55835e-10	7.36176e-05	-1.72811	-3.55835e-10	7.9342e-05	-1.72792	-3.55835e-10
169087874	chr3:169087874:A:G	3.99737e-07	-1.71467	-3.55835e-10	8.61775e-05	-1.57059	-3.55835e-10	9.38403e-05	-1.5601	-3.55835e-10
169089199	chr3:169089199:G:A	4.22582e-06	0.862486	-0.218992	7.02221e-05	-1.61423	-0.161104	7.84114e-05	-1.61372	-0.126004
169089313	chr3:169089313:C:T	6.02547e-06	-1.55601e-10	0.998277	0.00108658	-1.55601e-10	0.963798	0.00117583	-1.55601e-10	0.968039
169089897	chr3:169089897:AAT:A	0.000883109	7.30147	-1.31574	0.000262637	0.845507	-1.30173	0.000294671	0.886097	-1.30193
169089901	chr3:169089901:T:A	0.000797622	7.19966	-1.31574	0.000248663	0.790831	-1.30173	0.000278883	0.83103	-1.30193
169090476	chr3:169090476:G:A	1.31199e-07	-1.46936	-1.3594	2.87636e-05	-1.31042	-1.35746	3.07613e-05	-1.31807	-1.35736
169090488	chr3:169090488:T:C	7.83601e-07	0.0726911	-1.11427	3.44212e-05	-1.40351	-1.08481	3.65906e-05	-1.41414	-1.08776
169091076	chr3:169091076:C:T	4.38738e-06	0.835178	-0.154165	7.511e-05	-1.6234	-0.084641	8.3507e-05	-1.62308	-0.0536809
169091416	chr3:169091416:T:C	6.81508e-07	-1.55601e-10	-1.18117	0.000124904	-1.55601e-10	-1.19945	0.00013316	-1.55601e-10	-1.21014
169091503	chr3:169091503:C:G	4.70639e-06	0.935603	-0.184401	7.39058e-05	-1.59852	-0.12569	8.25677e-05	-1.59796	-0.0901135
169091528	chr3:169091528:A:G	2.65732e-06	-0.485399	0.664999	0.000112882	-1.7265	0.425837	0.000125303	-1.72637	0.455414
169091689	chr3:169091689:T:C	0.00442673	8.95803	-1.36033	0.000456402	1.45707	-1.3607	0.00050723	1.48795	-1.36068
169091846	chr3:169091846:ATAAT:A	2.1323e-06	-0.543654	0.503138	9.66207e-05	-1.72796	0.271758	0.000107018	-1.72792	0.299226
169092044	chr3:169092044:T:G	2.19959e-06	-0.398581	0.389133	8.72502e-05	-1.72178	0.163558	9.65854e-05	-1.72154	0.190278
169092072	chr3:169092072:T:G	2.13376e-06	-1.55601e-10	-0.0398346	0.000431948	-1.55601e-10	0.0413086	0.000470997	-1.55601e-10	0.0531623
169092191	chr3:169092191:T:C	0.00301667	8.5667	-1.35251	0.000362183	1.22308	-1.35793	0.0004032	1.25574	-1.358
169092930	chr3:169092930:G:GAGTTTA	3.91286e-06	-1.55601e-10	0.56655	0.000662676	-1.55601e-10	0.469289	0.000739465	-1.55601e-10	0.504238
169092947	chr3:169092947:G:A	8.11833e-07	-1.55601e-10	-1.00618	0.000152062	-1.55601e-10	-1.00271	0.000164043	-1.55601e-10	-1.00156
169093192	chr3:169093192:C:T	0.000596383	5.61624	-0.023076	0.000132152	-0.889158	-0.253888	0.000147104	-0.877426	-0.233125
169093236	chr3:169093236:T:C	3.94412e-07	-1.72808	-3.55835e-10	9.6759e-05	-1.45477	-3.55835e-10	0.00010309	-1.46609	-3.55835e-10
169093421	chr3:169093421:A:G	5.44206e-06	1.12014	-0.223706	7.35134e-05	-1.5633	-0.166228	8.2105e-05	-1.56286	-0.130827
169093438	chr3:169093438:T:C	0.000709414	5.7613	0.00541978	0.000142642	-0.838904	-0.227755	0.000158894	-0.826833	-0.206618
169093536	chr3:169093536:G:A	6.75641e-07	-1.55601e-10	-1.18981	0.000122157	-1.55601e-10	-1.22169	0.000131401	-1.55601e-10	-1.22343
169093567	chr3:169093567:T:C	2.56894e-06	-1.55601e-10	0.145776	0.00052344	-1.55601e-10	0.233425	0.00057172	-1.55601e-10	0.246959
169093837	chr3:169093837:C:A	7.87776e-07	-1.55601e-10	-1.03626	0.000149435	-1.55601e-10	-1.02013	0.000159265	-1.55601e-10	-1.03112
169093892	chr3:169093892:G:A	0.000854284	5.95781	-0.00526779	0.000148978	-0.785392	-0.237803	0.000166032	-0.772905	-0.216601
169093927	chr3:169093927:C:T	0.00174891	6.66247	0.00656294	0.00019774	-0.512902	-0.22714	0.000220669	-0.499134	-0.205893
169094129	chr3:169094129:A:G	0.00119699	7.60604	-1.31619	0.00021832	0.689491	-1.33053	0.000242143	0.718771	-1.33093
169094374	chr3:169094374:G:A	2.56894e-06	-1.55601e-10	0.145776	0.00052344	-1.55601e-10	0.233425	0.00057172	-1.55601e-10	0.246959
169095020	chr3:169095020:C:A	2.09329e-06	-0.0589836	-3.55835e-10	0.000115254	-1.27986	-3.55835e-10	0.000124187	-1.2799	-3.55835e-10
169095699	chr3:169095699:C:T	1.27317e-06	-0.55621	-3.55835e-10	9.23223e-05	-1.50171	-3.55835e-10	9.94053e-05	-1.50248	-3.55835e-10
169095860	chr3:169095860:T:C	1.14502e-07	-1.65075	-1.31413	2.37511e-05	-1.52689	-1.33248	2.54073e-05	-1.53302	-1.33363
169096072	chr3:169096072:T:C	0.00236199	8.24371	-1.27417	0.000295876	0.959052	-1.29611	0.000329043	0.990957	-1.29646
169096149	chr3:169096149:G:T	2.66125e-06	-1.55601e-10	0.181078	0.0004549	-1.55601e-10	0.0930812	0.000505402	-1.55601e-10	0.123664
169096395	chr3:169096395:C:T	5.64175e-06	-1.55601e-10	0.932476	0.00109848	-1.55601e-10	0.974689	0.00117808	-1.55601e-10	0.969949
169096418	chr3:169096418:G:A	1.02233e-07	-1.71764	-1.36057	1.92496e-05	-1.7172	-1.3523	2.07171e-05	-1.71712	-1.35361
169096524	chr3:169096524:C:G	2.49151e-06	-1.55601e-10	0.115169	0.000426741	-1.55601e-10	0.0291804	0.000473765	-1.55601e-10	0.0590221
169096535	chr3:169096535:G:T	1.31892e-06	-1.55601e-10	-0.520905	0.000212037	-1.55601e-10	-0.670235	0.000228739	-1.55601e-10	-0.669109
169096997	chr3:169096997:T:C	5.88387e-07	-1.55601e-10	-1.32809	0.00011018	-1.55601e-10	-1.32488	0.000118593	-1.55601e-10	-1.32599
169097015	chr3:169097015:C:T	2.54554e-06	-1.55601e-10	0.136624	0.000435767	-1.55601e-10	0.0501113	0.00048391	-1.55601e-10	0.0802102
169097121	chr3:169097121:C:T	5.11607e-06	0.749039	0.0856287	7.83935e-05	-1.52844	-0.13682	8.68423e-05	-1.52636	-0.111239
169097288	chr3:169097288:T:C	1.79362e-06	-0.0458905	-0.167594	5.24382e-05	-1.69808	-0.369278	5.79177e-05	-1.69731	-0.345353
169097311	chr3:169097311:T:C	0.0156709	9.47826	-0.616425	0.000151785	-0.200408	-0.804123	0.000167569	-0.192299	-0.787998
169097421	chr3:169097421:C:T	1.84437e-06	-0.00912506	-0.176454	5.22795e-05	-1.69306	-0.377334	5.77412e-05	-1.69222	-0.353499
169097586	chr3:169097586:G:T	0.0182091	9.60965	-0.597695	0.000162002	-0.151593	-0.787798	0.0001789	-0.14342	-0.771443
169097597	chr3:169097597:T:C	1.30327e-06	-1.55601e-10	-0.532844	0.000241995	-1.55601e-10	-0.53808	0.00026253	-1.55601e-10	-0.531323
169097617	chr3:169097617:T:C	6.29626e-07	-1.55601e-10	-1.26035	0.000119602	-1.55601e-10	-1.24283	0.000129586	-1.55601e-10	-1.23735
169098073	chr3:169098073:C:G	0.0147606	10.1628	-1.3608	0.000374166	1.25517	-1.35747	0.000405898	1.26202	-1.3576
169098261	chr3:169098261:T:C	8.377e-07	0.22495	-1.19976	3.34333e-05	-1.34067	-1.17678	3.55312e-05	-1.35244	-1.17884
169098503	chr3:169098503:A:G	0.00512049	8.51715	-0.773863	0.000557876	1.1088	-0.811658	0.000624985	1.14056	-0.804522
169098520	chr3:169098520:A:G	5.45143e-06	0.741974	0.156185	8.34835e-05	-1.53055	-0.0718025	9.25419e-05	-1.52848	-0.045553
169098575	chr3:169098575:G:C	1.68556e-06	-0.143919	-0.131702	5.3534e-05	-1.71004	-0.336642	5.91397e-05	-1.70943	-0.31236
169098711	chr3:169098711:G:A	6.04642e-07	-1.55601e-10	-1.30084	0.000111681	-1.55601e-10	-1.31135	0.000119657	-1.55601e-10	-1.31706
169098891	chr3:169098891:G:T	9.34025e-07	-1.55601e-10	-0.86597	0.00017189	-1.55601e-10	-0.880143	0.000190372	-1.55601e-10	-0.85271
169099031	chr3:169099031:T:C	9.05287e-07	-1.55601e-10	-0.897223	0.000166674	-1.55601e-10	-0.910956	0.000184441	-1.55601e-10	-0.884361
169099128	chr3:169099128:AAAC:A	1.79878e-06	-0.0755574	-0.135051	5.38258e-05	-1.70211	-0.339139	5.94502e-05	-1.70135	-0.315196
169100048	chr3:169100048:T:C	6.69874e-07	0.130029	-1.32841	2.8028e-05	-1.38017	-1.31362	2.98441e-05	-1.3912	-1.3145
169100426	chr3:169100426:G:A	5.93039e-07	-1.55601e-10	-1.32021	0.000109741	-1.55601e-10	-1.32888	0.000117922	-1.55601e-10	-1.33166
169101585	chr3:169101585:C:T	0.0203948	9.72466	-0.599342	0.000168633	-0.109283	-0.789989	0.000186134	-0.100884	-0.774337
169101855	chr3:169101855:T:G	0.0156974	10.2223	-1.35879	0.000387727	1.28497	-1.35167	0.000420629	1.29185	-1.35179
169102384	chr3:169102384:A:G	4.30659e-07	-1.64016	-3.55835e-10	8.19717e-05	-1.62062	-3.55835e-10	8.8111e-05	-1.62309	-3.55835e-10
169102481	chr3:169102481:C:T	1.79873e-06	-0.0582711	-0.152365	5.30708e-05	-1.69996	-0.355408	5.86255e-05	-1.6992	-0.331319
169102590	chr3:169102590:G:A	4.05637e-07	-1.70001	-3.55835e-10	7.50163e-05	-1.70929	-3.55835e-10	8.06828e-05	-1.71116	-3.55835e-10
169102639	chr3:169102639:G:A	7.06331e-05	4.60931	-1.14953	8.68087e-05	-0.418051	-1.14524	9.67562e-05	-0.390033	-1.13946
169102697	chr3:169102697:C:T	3.55264e-06	0.469972	-3.55835e-10	0.000128778	-1.16891	-3.55835e-10	0.000139053	-1.16683	-3.55835e-10
169103951	chr3:169103951:C:T	1.81832e-06	-0.0989907	-0.100816	5.53576e-05	-1.705	-0.308181	6.11892e-05	-1.70431	-0.28341
169104653	chr3:169104653:A:G	2.12164e-06	-0.0189952	-0.0265323	5.98779e-05	-1.69436	-0.240325	6.62373e-05	-1.69354	-0.214906
169104867	chr3:169104867:G:A	1.18516e-07	-1.64254	-1.28788	2.45841e-05	-1.51348	-1.31142	2.62807e-05	-1.5198	-1.31306
169104964	chr3:169104964:C:T	3.40707e-06	-0.0703715	0.498504	9.91091e-05	-1.70097	0.270194	0.000110633	-1.70024	0.304763
169104980	chr3:169104980:GCCTCCCCCA:G	2.53833e-06	-1.55601e-10	0.133789	0.000517036	-1.55601e-10	0.221115	0.000564715	-1.55601e-10	0.234632
169105064	chr3:169105064:G:A	1.30269e-06	-0.533289	-3.55835e-10	0.000149606	-1.01899	-3.55835e-10	0.000162227	-1.01269	-3.55835e-10
169105108	chr3:169105108:A:G	1.94722e-06	-0.0626125	-0.068706	5.72739e-05	-1.70027	-0.278887	6.33219e-05	-1.69952	-0.253941
169105148	chr3:169105148:C:T	6.49528e-07	-1.55601e-10	-1.22923	0.000124134	-1.55601e-10	-1.20564	0.000134421	-1.55601e-10	-1.20071
169105171	chr3:169105171:T:A	2.01816e-06	-0.0356616	-0.0598686	5.79471e-05	-1.69672	-0.270744	6.4074e-05	-1.69593	-0.245721
169105270	chr3:169105270:G:A	0.00479631	8.47881	-0.800927	0.000532614	1.08862	-0.837822	0.00059652	1.12028	-0.830856
169105327	chr3:169105327:T:C	7.33279e-07	-1.55601e-10	-1.10795	0.00013957	-1.55601e-10	-1.08843	0.000149036	-1.55601e-10	-1.0975
169105336	chr3:169105336:C:T	0.0197021	9.67286	-0.582101	0.000167973	-0.128115	-0.77508	0.000185425	-0.119823	-0.759214
169105451	chr3:169105451:G:A	0.00511304	8.46238	-0.720553	0.000571021	1.08029	-0.759865	0.000639802	1.11188	-0.752409
169105753	chr3:169105753:G:A	1.80433e-06	-0.0693882	-0.138142	5.36989e-05	-1.70121	-0.342391	5.93268e-05	-1.70047	-0.318155
169106081	chr3:169106081:C:T	3.18784e-06	0.361624	-3.55835e-10	0.000277854	-0.399903	-3.55835e-10	0.000302988	-0.387997	-3.55835e-10
169106377	chr3:169106377:T:C	0.0193279	9.59827	-0.526683	0.000171301	-0.156668	-0.726908	0.000189225	-0.148395	-0.71036
169106394	chr3:169106394:G:A	2.56894e-06	-1.55601e-10	0.145776	0.00052344	-1.55601e-10	0.233425	0.00057172	-1.55601e-10	0.246959
169106760	chr3:169106760:G:A	7.71269e-07	-1.55601e-10	-1.05744	0.000135429	-1.55601e-10	-1.11855	0.000146332	-1.55601e-10	-1.11581
169106831	chr3:169106831:G:T	6.1305e-07	-1.55601e-10	-1.28703	0.00011309	-1.55601e-10	-1.29881	0.000121373	-1.55601e-10	-1.30282
169107060	chr3:169107060:T:G	2.07678e-06	-1.55601e-10	-0.0669008	0.000391053	-1.55601e-10	-0.0581536	0.000420989	-1.55601e-10	-0.0590827
169107148	chr3:169107148:T:A	5.72543e-07	-1.55601e-10	-1.35539	0.00010701	-1.55601e-10	-1.35407	0.000115321	-1.55601e-10	-1.35397
169107155	chr3:169107155:G:T	0.00453783	8.42403	-0.801547	0.000516998	1.05946	-0.838423	0.000578942	1.09097	-0.831458
169107259	chr3:169107259:A:G	6.20472e-07	-1.55601e-10	-1.27499	0.000111012	-1.55601e-10	-1.31736	0.000119603	-1.55601e-10	-1.31751
169107514	chr3:169107514:T:C	2.09623e-06	0.0263708	-0.0839509	5.71781e-05	-1.68776	-0.293064	6.3216e-05	-1.68687	-0.268267
169107525	chr3:169107525:G:C	6.27417e-07	-1.55601e-10	-1.26386	0.000115529	-1.55601e-10	-1.27747	0.000123919	-1.55601e-10	-1.28206
169107620	chr3:169107620:T:C	1.39598e-06	-1.55601e-10	-0.464122	0.000223237	-1.55601e-10	-0.618763	0.000240813	-1.55601e-10	-0.617668
169108123	chr3:169108123:T:C	0.0170859	9.5774	-0.629112	0.000155409	-0.165253	-0.815682	0.000171443	-0.157025	-0.800415
169108251	chr3:169108251:G:A	0.0044059	8.3664	-0.773423	0.000515349	1.02908	-0.811229	0.000577101	1.06042	-0.804089
169108481	chr3:169108481:C:T	5.72325e-07	-1.55601e-10	-1.35577	0.000106355	-1.55601e-10	-1.36022	0.000114613	-1.55601e-10	-1.36013
169108571	chr3:169108571:A:G	6.13085e-07	-1.55601e-10	-1.28697	0.000113093	-1.55601e-10	-1.29879	0.000121381	-1.55601e-10	-1.30276
169109033	chr3:169109033:T:C	2.12331e-06	-1.55601e-10	-0.0447443	0.000385042	-1.55601e-10	-0.0736447	0.000416257	-1.55601e-10	-0.0703865
169109113	chr3:169109113:C:T	1.1052e-06	-1.55601e-10	-0.697695	0.000209825	-1.55601e-10	-0.680725	0.000233516	-1.55601e-10	-0.648439
169109234	chr3:169109234:G:A	0.0154536	10.2073	-1.35938	0.00038432	1.27758	-1.3531	0.000416851	1.28435	-1.35331
169109445	chr3:169109445:A:G	0.0170631	10.3051	-1.35813	0.000404969	1.32729	-1.35048	0.000439237	1.33406	-1.35071
169109464	chr3:169109464:G:C	0.0212872	9.86467	-0.696522	0.000163873	-0.0551376	-0.872768	0.000180813	-0.0465847	-0.857642
169109794	chr3:169109794:T:C	0.00512443	8.54544	-0.801387	0.00055135	1.12364	-0.838266	0.000617613	1.15548	-0.831303
169109807	chr3:169109807:A:G	0.00497818	8.51621	-0.801113	0.000543065	1.10824	-0.838004	0.000608265	1.13996	-0.831038
169110139	chr3:169110139:T:C	7.18661e-07	-1.55601e-10	-1.12808	0.000136679	-1.55601e-10	-1.10936	0.000146001	-1.55601e-10	-1.11808
169110351	chr3:169110351:T:C	1.95541e-06	0.566417	-0.693536	3.67998e-05	-1.58015	-0.841356	4.04047e-05	-1.57828	-0.824467
169110445	chr3:169110445:AAG:A	1.72757e-06	-0.111757	-0.139249	5.33591e-05	-1.70655	-0.343405	5.89473e-05	-1.70588	-0.319163
169110491	chr3:169110491:T:C	0.0041769	8.90038	-1.36077	5.0841e-05	-0.742511	-1.35578	5.81651e-05	-0.68447	-1.35393
169110717	chr3:169110717:C:T	9.13308e-07	0.219112	-1.10751	3.70686e-05	-1.35068	-1.06355	3.96063e-05	-1.36157	-1.06113
169110848	chr3:169110848:A:C	1.36539e-06	-1.55601e-10	-0.486282	0.000218757	-1.55601e-10	-0.639037	0.000235962	-1.55601e-10	-0.638017
169110973	chr3:169110973:A:G	6.2141e-07	-1.55601e-10	-1.27348	0.000114508	-1.55601e-10	-1.28636	0.000122849	-1.55601e-10	-1.29073
169111166	chr3:169111166:C:G	0.00389283	8.27722	-0.808048	0.000476045	0.983223	-0.844708	0.000532755	1.01415	-0.837778
169111297	chr3:169111297:A:T	1.99954e-06	0.00466497	-0.109467	5.57185e-05	-1.6911	-0.315586	6.16012e-05	-1.69023	-0.290781
169111338	chr3:169111338:T:C	6.07636e-06	1.23501	-0.228321	7.34845e-05	-1.55852	-0.171398	8.21036e-05	-1.55794	-0.135764
169111376	chr3:169111376:A:T	1.11568e-06	-1.55601e-10	-0.688255	0.000205605	-1.55601e-10	-0.701038	0.000220504	-1.55601e-10	-0.705776
169111590	chr3:169111590:G:A	8.12952e-07	0.0968116	-1.10161	3.54575e-05	-1.4034	-1.05526	3.78622e-05	-1.41375	-1.05399
169111668	chr3:169111668:T:C	0.0041891	8.35032	-0.807803	0.000494249	1.02042	-0.844382	0.00055329	1.05162	-0.837429
169111720	chr3:169111720:A:G	2.46622e-06	-1.55601e-10	0.104969	0.000422372	-1.55601e-10	0.0188898	0.00046892	-1.55601e-10	0.0487418
169112169	chr3:169112169:A:C	5.88881e-07	-1.55601e-10	-1.32725	0.000108251	-1.55601e-10	-1.34255	0.000116533	-1.55601e-10	-1.34352
169112219	chr3:169112219:A:G	2.41991e-06	-1.55601e-10	0.0860134	0.000492222	-1.55601e-10	0.171932	0.00053748	-1.55601e-10	0.185203
169112989	chr3:169112989:G:A	1.18427e-07	-1.70824	-1.22294	2.05849e-05	-1.70724	-1.2952	2.22622e-05	-1.70653	-1.29227
169113059	chr3:169113059:A:G	8.53453e-07	0.132588	-1.08877	3.65157e-05	-1.38816	-1.0411	3.89588e-05	-1.39912	-1.04007
169113281	chr3:169113281:C:T	0.0135764	9.35683	-0.638455	0.000142188	-0.245002	-0.824848	0.000157012	-0.237415	-0.807953
169113630	chr3:169113630:A:G	5.70666e-07	-1.55601e-10	-1.35867	0.000107195	-1.55601e-10	-1.35234	0.000115434	-1.55601e-10	-1.35299
169113632	chr3:169113632:T:C	1.0891e-06	-1.55601e-10	-0.712366	0.000200192	-1.55601e-10	-0.727723	0.000222581	-1.55601e-10	-0.696397
169113740	chr3:169113740:G:T	1.0784e-06	-1.55601e-10	-0.722243	0.00019823	-1.55601e-10	-0.737569	0.00022033	-1.55601e-10	-0.706565
169114028	chr3:169114028:C:A	0.00710857	8.40407	-0.332734	0.000133801	-0.552919	-0.577727	0.000146995	-0.54323	-0.568064
169114238	chr3:169114238:T:A	2.15715e-06	-1.55601e-10	-0.0289324	0.000371106	-1.55601e-10	-0.110511	0.000411373	-1.55601e-10	-0.0821894
169114319	chr3:169114319:T:G	0.00707944	8.39903	-0.331797	0.000133725	-0.5545	-0.576713	0.000146912	-0.544812	-0.567042
169114535	chr3:169114535:T:G	5.76465e-07	-1.55601e-10	-1.34856	0.000107107	-1.55601e-10	-1.35317	0.000115167	-1.55601e-10	-1.35531
169114875	chr3:169114875:T:C	0.00695645	8.39603	-0.346328	0.000131852	-0.556015	-0.589298	0.000144858	-0.546364	-0.579572
169115221	chr3:169115221:T:G	1.16556e-07	-1.62439	-1.32271	2.46087e-05	-1.4848	-1.33909	2.63123e-05	-1.49156	-1.3401
169115675	chr3:169115675:G:A	5.74555e-07	-1.55601e-10	-1.35188	0.000106545	-1.55601e-10	-1.35843	0.000114839	-1.55601e-10	-1.35816
169116597	chr3:169116597:C:T	5.0431e-07	-1.48228	-3.55835e-10	0.000110317	-1.32364	-3.55835e-10	0.000118019	-1.33085	-3.55835e-10
169117098	chr3:169117098:T:C	5.58298e-06	1.15681	-0.234802	7.17083e-05	-1.57637	-0.178021	8.01064e-05	-1.57583	-0.142501
169117905	chr3:169117905:TTATG:T	1.28033e-06	-0.555418	0.00482055	5.92382e-05	-1.72751	-0.217923	6.44232e-05	-1.72769	-0.208527
169117919	chr3:169117919:A:C	1.50655e-07	-1.37222	-1.31826	3.70405e-05	-1.13286	-1.28213	3.9598e-05	-1.14271	-1.2802
169117993	chr3:169117993:T:G	7.70506e-07	-1.55601e-10	-1.05843	0.000143117	-1.55601e-10	-1.06333	0.000156193	-1.55601e-10	-1.0506
169117996	chr3:169117996:T:C	2.10428e-06	-1.55601e-10	-0.0537459	0.000362326	-1.55601e-10	-0.134452	0.000401529	-1.55601e-10	-0.106409
169118318	chr3:169118318:G:A	0.00489825	8.5003	-0.801387	0.000538486	1.10003	-0.838266	0.000603162	1.1318	-0.831303
169119948	chr3:169119948:C:T	0.00249079	8.38034	-1.3577	4.50135e-05	-0.859185	-1.36085	5.14763e-05	-0.800234	-1.36033
169120161	chr3:169120161:C:A	0.0167979	10.2847	-1.35342	0.000403971	1.31611	-1.34177	0.000437875	1.32251	-1.34226
169120620	chr3:169120620:G:A	0.00193034	8.11614	-1.34841	4.29953e-05	-0.935223	-1.33068	4.93488e-05	-0.878747	-1.32403
169121382	chr3:169121382:A:C	6.11769e-07	-1.55601e-10	-1.28912	0.000112619	-1.55601e-10	-1.30298	0.000120912	-1.55601e-10	-1.30662
169121476	chr3:169121476:G:A	0.00672015	8.17235	-0.157201	0.00014465	-0.629532	-0.423147	0.000159049	-0.619765	-0.412712
169121559	chr3:169121559:A:G	0.00464387	8.45236	-0.806777	0.000521548	1.07327	-0.843465	0.000584081	1.10488	-0.836531
169121662	chr3:169121662:C:T	1.0936e-07	-1.66199	-1.34883	2.27379e-05	-1.54631	-1.35665	2.43366e-05	-1.55261	-1.3571
169121694	chr3:169121694:T:G	0.00490379	8.52161	-0.821568	0.000533221	1.10995	-0.858016	0.000597246	1.14183	-0.851189
169122049	chr3:169122049:G:C	2.96976e-06	0.134365	0.156395	7.25887e-05	-1.66375	-0.0784381	7.90465e-05	-1.66184	-0.0698154
169122391	chr3:169122391:A:G	1.02007e-07	-1.72284	-1.3576	1.89939e-05	-1.72232	-1.36056	2.04635e-05	-1.72227	-1.36077
169122783	chr3:169122783:A:T	8.59878e-07	0.309748	-1.25843	3.25957e-05	-1.30334	-1.23948	3.46146e-05	-1.31586	-1.24155
169122819	chr3:169122819:C:T	6.68248e-07	-1.20081	-3.55835e-10	7.37926e-05	-1.72574	-3.55835e-10	7.9439e-05	-1.7267	-3.55835e-10
169123678	chr3:169123678:T:C	8.37433e-07	0.234397	-1.20953	3.31886e-05	-1.33796	-1.18683	3.52527e-05	-1.34978	-1.18936
169123752	chr3:169123752:A:G	4.98836e-06	1.07195	-0.262558	6.83816e-05	-1.59533	-0.206562	7.63512e-05	-1.59485	-0.171497
169124204	chr3:169124204:A:G	0.0021545	8.16315	-1.28555	0.000280554	0.917331	-1.30756	0.000311753	0.948154	-1.30763
169124354	chr3:169124354:G:A	6.1101e-07	-1.55601e-10	-1.29036	0.000110852	-1.55601e-10	-1.3188	0.000119347	-1.55601e-10	-1.31965
169124522	chr3:169124522:G:A	5.77219e-07	-1.55601e-10	-1.34725	0.000107223	-1.55601e-10	-1.35209	0.000115265	-1.55601e-10	-1.35445
169124555	chr3:169124555:ATAT:A	0.0166405	10.2797	-1.35787	0.000399375	1.31238	-1.34948	0.000432818	1.31857	-1.34994
169124593	chr3:169124593:G:GT	1.33269e-06	-0.510517	-3.55835e-10	0.00015229	-1.00121	-3.55835e-10	0.000165157	-0.994793	-3.55835e-10
169124805	chr3:169124805:C:G	0.0168619	10.285	-1.34986	0.000405809	1.31515	-1.33627	0.000439801	1.32158	-1.33695
169125235	chr3:169125235:A:C	3.29905e-07	-1.40046	-0.506206	8.8784e-05	-1.17379	-0.366998	9.53311e-05	-1.18352	-0.360816
169125665	chr3:169125665:A:G	5.95435e-06	1.28348	-0.297072	6.96906e-05	-1.54158	-0.241349	7.78002e-05	-1.54076	-0.206783
169125910	chr3:169125910:T:G	3.27752e-06	0.177875	0.211493	7.71263e-05	-1.65574	-0.0258105	8.39925e-05	-1.65361	-0.0173498
169126025	chr3:169126025:T:C	0.0126325	9.78167	-1.13536	0.000115458	-0.0382158	-1.23988	0.000126066	-0.0177145	-1.24717
169126196	chr3:169126196:G:C	1.39948e-07	-1.41668	-1.34753	3.34031e-05	-1.19257	-1.32578	3.56814e-05	-1.20265	-1.32441
169126310	chr3:169126310:G:T	2.29032e-06	-1.55601e-10	0.0309728	0.00046439	-1.55601e-10	0.113726	0.000507212	-1.55601e-10	0.127239
169126371	chr3:169126371:T:A	2.30566e-06	-1.55601e-10	0.0376468	0.000467595	-1.55601e-10	0.120606	0.000510729	-1.55601e-10	0.13415
169126465	chr3:169126465:A:T	0.00536147	8.59387	-0.804594	0.000563564	1.14882	-0.841533	0.000631432	1.18089	-0.834593
169127255	chr3:169127255:T:C	9.14001e-07	0.364496	-1.25214	3.36682e-05	-1.27789	-1.23255	3.57372e-05	-1.29078	-1.23472
169127345	chr3:169127345:T:C	5.33491e-07	-1.42603	-3.55835e-10	7.93227e-05	-1.65347	-3.55835e-10	8.59111e-05	-1.64838	-3.55835e-10
169127524	chr3:169127524:T:C	0.00496978	8.51908	-0.805673	0.000546007	1.11834	-0.842701	0.000611719	1.15037	-0.835785
169127630	chr3:169127630:T:G	0.0108552	9.59934	-1.10466	0.000110116	-0.108357	-1.2171	0.000120136	-0.087993	-1.22507
169127876	chr3:169127876:C:T	6.58682e-07	-1.55601e-10	-1.21523	0.000119434	-1.55601e-10	-1.24424	0.000128516	-1.55601e-10	-1.24564
169128245	chr3:169128245:T:A	0.00530984	8.58174	-0.802144	0.000560816	1.14156	-0.839164	0.000628358	1.17363	-0.832206
169128617	chr3:169128617:A:AG	8.77775e-07	0.311082	-1.23917	3.33207e-05	-1.30232	-1.21849	3.53784e-05	-1.31482	-1.22077
169128732	chr3:169128732:C:T	0.0130662	9.76606	-1.08599	0.000119145	-0.0434605	-1.2032	0.000130001	-0.0224764	-1.21167
169128767	chr3:169128767:C:A	2.04098e-06	-1.55601e-10	-0.0842886	0.000412075	-1.55601e-10	-0.00579135	0.000449527	-1.55601e-10	0.00650605
169128913	chr3:169128913:C:T	0.0751779	11.4219	-0.992039	0.00024876	0.614317	-1.12483	0.000271584	0.638425	-1.13584
169128922	chr3:169128922:T:C	5.74395e-07	-1.55601e-10	-1.35216	0.000107058	-1.55601e-10	-1.35363	0.000115351	-1.55601e-10	-1.35371
169129290	chr3:169129290:G:A	6.47262e-07	-1.55601e-10	-1.23272	0.000125554	-1.55601e-10	-1.19426	0.000134815	-1.55601e-10	-1.19778
169129777	chr3:169129777:G:A	0.0087835	9.38279	-1.09988	0.000730288	1.6973	-1.13085	0.000817022	1.74367	-1.13969
169130313	chr3:169130313:T:A	6.19859e-07	-1.55601e-10	-1.27598	0.000114171	-1.55601e-10	-1.2893	0.000122175	-1.55601e-10	-1.29624
169130791	chr3:169130791:A:G	0.0032003	8.60061	-1.32733	5.28825e-05	-0.757744	-1.30118	6.13426e-05	-0.693315	-1.2919
169130800	chr3:169130800:AT:A	6.48175e-06	1.04275	0.0285184	9.14118e-05	-1.60529	0.0936719	0.000102545	-1.60462	0.133235
169130977	chr3:169130977:T:C	2.00288e-06	-0.103132	-3.55835e-10	9.51524e-05	-1.47152	-3.55835e-10	0.000101263	-1.48397	-3.55835e-10
169131216	chr3:169131216:C:T	0.00310703	8.4673	-1.2236	0.000357061	1.08891	-1.23801	0.000398634	1.12076	-1.2344
169131368	chr3:169131368:C:T	4.20118e-06	0.637647	-3.55835e-10	0.000352972	-0.160608	-3.55835e-10	0.000386046	-0.145732	-3.55835e-10
169131384	chr3:169131384:T:C	6.15918e-07	-1.55601e-10	-1.28236	0.000113528	-1.55601e-10	-1.29495	0.000121508	-1.55601e-10	-1.30171
169131499	chr3:169131499:C:T	5.86314e-07	-1.55601e-10	-1.33162	0.000109197	-1.55601e-10	-1.33384	0.000117519	-1.55601e-10	-1.33509
169131788	chr3:169131788:T:C	1.09043e-07	-1.67296	-1.34077	2.01402e-05	-1.66714	-1.35714	2.17654e-05	-1.66301	-1.35836
169132310	chr3:169132310:C:G	1.21485e-06	-1.55601e-10	-0.603099	0.000232273	-1.55601e-10	-0.579084	0.000250131	-1.55601e-10	-0.579705
169132397	chr3:169132397:GT:G	5.71593e-07	-1.55601e-10	-1.35705	0.000106409	-1.55601e-10	-1.3597	0.000114595	-1.55601e-10	-1.36029
169132406	chr3:169132406:T:G	1.08178e-07	-1.6803	-1.3414	1.99832e-05	-1.67466	-1.35745	2.15912e-05	-1.67079	-1.35861
169132494	chr3:169132494:T:TCA	9.5935e-07	0.332202	-1.17142	3.61179e-05	-1.29252	-1.14769	3.83265e-05	-1.30512	-1.15043
169132763	chr3:169132763:T:A	1.38892e-06	-1.55601e-10	-0.46919	0.000218351	-1.55601e-10	-0.640894	0.000235065	-1.55601e-10	-0.641826
169133128	chr3:169133128:CACACAT:C	5.88621e-07	-1.55601e-10	-1.32769	0.000111285	-1.55601e-10	-1.3149	0.000120198	-1.55601e-10	-1.31255
169134146	chr3:169134146:G:A	1.06194e-07	-1.68541	-1.35479	1.98112e-05	-1.67988	-1.36086	2.1427e-05	-1.67637	-1.36067
169134813	chr3:169134813:G:A	5.6979e-07	-1.55601e-10	-1.36021	0.000106406	-1.55601e-10	-1.35974	0.000114662	-1.55601e-10	-1.3597
169135050	chr3:169135050:TAG:T	1.32208e-06	-1.55601e-10	-0.518514	0.000208963	-1.55601e-10	-0.68484	0.00022501	-1.55601e-10	-0.685544
169135547	chr3:169135547:A:G	1.25672e-07	-1.65352	-1.21828	2.2464e-05	-1.65032	-1.26477	2.43205e-05	-1.65003	-1.26034
169135726	chr3:169135726:T:C	5.91386e-07	-1.55601e-10	-1.323	0.000108531	-1.55601e-10	-1.33997	0.000116967	-1.55601e-10	-1.3398
169136105	chr3:169136105:A:G	0.0115791	9.54858	-0.98934	0.00089477	1.79564	-1.02607	0.000999809	1.84239	-1.03652
169136146	chr3:169136146:A:C	5.78423e-07	-1.55601e-10	-1.34517	0.000107645	-1.55601e-10	-1.34815	0.000116076	-1.55601e-10	-1.34745
169136420	chr3:169136420:T:G	0.00191166	8.09221	-1.33421	3.65312e-05	-1.09773	-1.3311	4.09889e-05	-1.05619	-1.3322
169136771	chr3:169136771:C:T	5.86208e-07	-1.55601e-10	-1.3318	0.000110812	-1.55601e-10	-1.31916	0.000119633	-1.55601e-10	-1.31726
169136814	chr3:169136814:A:T	7.13093e-07	-0.712502	-0.42336	5.07621e-05	-1.72779	-0.372061	5.64431e-05	-1.72758	-0.340875
169137137	chr3:169137137:A:C	1.40905e-07	-1.69244	-1.06495	2.42463e-05	-1.71085	-1.12788	2.58834e-05	-1.71191	-1.13618
169137505	chr3:169137505:G:A	3.94389e-07	-1.72814	-3.55835e-10	7.72079e-05	-1.6805	-3.55835e-10	8.20533e-05	-1.69432	-3.55835e-10
169137845	chr3:169137845:T:C	0.033556	10.7498	-1.12657	7.96346e-05	-0.41719	-1.23236	8.95706e-05	-0.36935	-1.23731
169139465	chr3:169139465:G:A	0.00249516	8.22216	-1.19777	0.000335841	0.988551	-1.19891	0.000373983	1.01908	-1.19656
169139845	chr3:169139845:A:G	1.23435e-07	-1.71727	-1.17249	2.19964e-05	-1.7247	-1.21142	2.37971e-05	-1.72492	-1.2072
169139896	chr3:169139896:T:C	7.61549e-07	-1.55601e-10	-1.07012	0.000142923	-1.55601e-10	-1.06469	0.000153688	-1.55601e-10	-1.06677
169140438	chr3:169140438:T:C	0.291484	12.9954	-1.21037	0.000163452	0.3625	-1.29298	0.000186747	0.424425	-1.29636
169140737	chr3:169140737:AACT:A	0.00139586	6.93163	-0.488081	0.000228178	0.102002	-0.698875	0.000262697	0.168217	-0.698904
169141218	chr3:169141218:T:C	0.036315	10.8703	-1.16806	8.02728e-05	-0.378866	-1.2627	9.04e-05	-0.330387	-1.26706
169141494	chr3:169141494:C:T	4.4538e-07	-1.60655	-3.55835e-10	8.54155e-05	-1.57947	-3.55835e-10	9.17152e-05	-1.583	-3.55835e-10
169141641	chr3:169141641:T:A	7.60763e-07	-1.55601e-10	-1.07115	0.000142773	-1.55601e-10	-1.06574	0.000153528	-1.55601e-10	-1.06781
169141707	chr3:169141707:C:T	1.96351e-05	1.23619	0.943413	0.00023374	-1.57485	1.00206	0.000263999	-1.57427	1.04853
169142100	chr3:169142100:G:A	5.78815e-07	-1.55601e-10	-1.34449	0.000106886	-1.55601e-10	-1.35523	0.000115148	-1.55601e-10	-1.35547
169142222	chr3:169142222:G:A	0.0061925	9.08749	-1.15411	6.58703e-05	-0.667209	-1.1721	7.43551e-05	-0.604779	-1.18806
169142242	chr3:169142242:C:T	7.89786e-07	-1.55601e-10	-1.03371	0.000141971	-1.55601e-10	-1.07137	0.000152371	-1.55601e-10	-1.07537
169142802	chr3:169142802:T:C	7.68625e-07	-1.55601e-10	-1.06087	0.00014426	-1.55601e-10	-1.05538	0.00015512	-1.55601e-10	-1.05749
169142877	chr3:169142877:T:C	0.00315223	8.4717	-1.21355	0.000376091	1.11751	-1.21468	0.000418997	1.14858	-1.21241
169143013	chr3:169143013:C:T	4.67031e-07	-0.216222	-1.34286	2.31783e-05	-1.5377	-1.34608	2.4699e-05	-1.5484	-1.34653
169143203	chr3:169143203:A:G	1.07111e-07	-1.71833	-1.31328	2.09497e-05	-1.64449	-1.34039	2.24951e-05	-1.64693	-1.34146
169143276	chr3:169143276:T:G	3.22564e-06	0.373412	-3.55835e-10	0.00034614	-0.180155	-3.55835e-10	0.000346059	-0.255081	-3.55835e-10
169143280	chr3:169143280:T:A	0.0418335	10.9424	-1.09871	8.6579e-05	-0.354335	-1.21161	9.75473e-05	-0.304467	-1.21688
169143605	chr3:169143605:G:A	6.91562e-07	-1.55601e-10	-1.16652	0.000135691	-1.55601e-10	-1.11662	0.000146204	-1.55601e-10	-1.11669
169143937	chr3:169143937:T:G	1.03395e-06	-1.55601e-10	-0.764331	0.000172194	-1.55601e-10	-0.878375	0.000187756	-1.55601e-10	-0.866548
169144000	chr3:169144000:T:G	1.0753e-07	-1.71496	-1.31275	2.1163e-05	-1.6347	-1.34004	2.27215e-05	-1.63726	-1.34112
169144238	chr3:169144238:CTTTAA:C	4.88605e-06	0.788666	-3.55835e-10	8.10573e-05	-1.63184	-3.55835e-10	8.72963e-05	-1.63238	-3.55835e-10
169144548	chr3:169144548:G:A	1.22791e-06	-1.55601e-10	-0.592405	0.000226344	-1.55601e-10	-0.604943	0.00024467	-1.55601e-10	-0.601778
169144578	chr3:169144578:A:G	1.37468e-05	1.49537	0.32772	0.00013695	-1.51248	0.4051	0.000154015	-1.51198	0.447343
169145437	chr3:169145437:A:G	7.32831e-07	-1.55601e-10	-1.10856	0.000144788	-1.55601e-10	-1.05173	0.000156017	-1.55601e-10	-1.05173
169145589	chr3:169145589:A:G	1.7587e-07	-1.7088	-0.826923	2.8532e-05	-1.70083	-0.975143	3.0452e-05	-1.69343	-0.992106
169146762	chr3:169146762:T:A	1.56284e-07	-1.32624	-1.32755	1.94569e-05	-1.72684	-1.33195	2.09773e-05	-1.72563	-1.33262
169147363	chr3:169147363:C:T	0.019618	10.3168	-1.23029	0.000163041	0.352856	-1.28585	0.000183187	0.397823	-1.28901
169147694	chr3:169147694:A:C	5.95561e-07	-1.55601e-10	-1.31597	0.000111223	-1.55601e-10	-1.31546	0.000119596	-1.55601e-10	-1.31757
169147722	chr3:169147722:G:A	5.73833e-07	-1.55601e-10	-1.35314	0.000106451	-1.55601e-10	-1.35931	0.000114715	-1.55601e-10	-1.35924
169148393	chr3:169148393:A:G	5.93089e-07	-1.55601e-10	-1.32013	0.000108571	-1.55601e-10	-1.33959	0.000117344	-1.55601e-10	-1.33658
169148424	chr3:169148424:AC:A	1.13765e-07	-1.66386	-1.30748	3.38517e-05	-1.17901	-1.326	3.63176e-05	-1.17773	-1.33166
169148751	chr3:169148751:A:G	0.000176384	5.66363	-1.28869	0.000147697	0.269403	-1.30124	0.000163316	0.291969	-1.29797
169149332	chr3:169149332:A:C	6.72078e-07	-1.13899	-0.0561089	0.000101382	-1.25338	-0.154719	0.000108391	-1.26194	-0.153998
169149753	chr3:169149753:T:C	5.90062e-07	-1.55601e-10	-1.32525	0.000110542	-1.55601e-10	-1.32161	0.000118942	-1.55601e-10	-1.32306
169149947	chr3:169149947:G:C	3.9469e-07	-1.72737	-3.55835e-10	7.43979e-05	-1.71757	-3.55835e-10	8.00847e-05	-1.7186	-3.55835e-10
169150275	chr3:169150275:A:G	5.10306e-07	-1.47046	-3.55835e-10	0.000104646	-1.37641	-3.55835e-10	0.000112286	-1.38064	-3.55835e-10
169150342	chr3:169150342:A:G	5.8004e-07	-1.55601e-10	-1.34238	0.000108879	-1.55601e-10	-1.33676	0.000117254	-1.55601e-10	-1.33735
169150799	chr3:169150799:A:C	5.73917e-07	-1.55601e-10	-1.35299	0.000106607	-1.55601e-10	-1.35785	0.000114838	-1.55601e-10	-1.35817
169151195	chr3:169151195:G:C	2.12206e-06	-0.560613	0.515282	0.000135804	-1.71872	0.602932	0.000150852	-1.7158	0.630413
169151701	chr3:169151701:TA:T	0.000100306	4.7844	-0.973887	0.00020772	0.249238	-0.940042	0.000227903	0.272857	-0.945627
169151959	chr3:169151959:A:G	6.3812e-07	-0.314729	-0.932218	0.000110843	-0.442747	-0.876134	0.000124066	-0.402541	-0.878338
169152024	chr3:169152024:G:GT	0.000102522	4.73845	-0.906083	0.000217289	0.223336	-0.869104	0.000238201	0.246404	-0.874981
169152529	chr3:169152529:C:T	2.19654e-06	-1.55601e-10	-0.0108372	0.000432259	-1.55601e-10	0.0420273	0.000466046	-1.55601e-10	0.0425949
169153606	chr3:169153606:A:G	4.8213e-07	-0.318797	-1.20846	2.33962e-05	-1.66841	-1.20601	2.53643e-05	-1.65516	-1.21319
169153958	chr3:169153958:A:G	1.18848e-06	-0.625044	-3.55835e-10	0.000141495	-1.07473	-3.55835e-10	0.00015439	-1.06221	-3.55835e-10
169154154	chr3:169154154:G:A	1.13699e-05	2.66635	-1.0331	7.79606e-05	-0.670382	-1.00041	8.46261e-05	-0.656895	-1.00655
169154168	chr3:169154168:G:C	1.18853e-06	-0.625005	-3.55835e-10	0.000141505	-1.07466	-3.55835e-10	0.0001544	-1.06214	-3.55835e-10
169155054	chr3:169155054:C:T	0.000106631	4.82186	-0.950209	0.00021706	0.268385	-0.915209	0.000238792	0.294726	-0.920825
169155195	chr3:169155195:C:T	9.32526e-05	4.79966	-1.06207	0.000190722	0.256213	-1.03239	0.000209946	0.282488	-1.03733
169155364	chr3:169155364:A:G	5.982e-07	-1.55601e-10	-1.31155	0.000113581	-1.55601e-10	-1.29448	0.00012242	-1.55601e-10	-1.29423
169155415	chr3:169155415:T:C	6.83034e-07	-1.55601e-10	-1.17893	0.000125189	-1.55601e-10	-1.19717	0.000134418	-1.55601e-10	-1.20073
169155440	chr3:169155440:G:A	3.99479e-07	-1.71531	-3.55835e-10	7.4159e-05	-1.72079	-3.55835e-10	8.00199e-05	-1.71941	-3.55835e-10
169155518	chr3:169155518:C:G	1.13803e-06	-0.528701	-0.139719	6.91951e-05	-1.71565	-0.074413	7.64426e-05	-1.71231	-0.0528374
169155572	chr3:169155572:A:G	0.000107704	4.83614	-0.954472	0.000217788	0.276003	-0.919477	0.000239627	0.302476	-0.925084
169156210	chr3:169156210:A:G	1.08717e-06	-0.57369	-0.140448	6.8864e-05	-1.7197	-0.0751656	7.60323e-05	-1.71692	-0.0536075
169156247	chr3:169156247:A:G	9.96925e-05	4.76438	-0.960008	0.000208172	0.236723	-0.925354	0.000228993	0.262929	-0.930926
169156868	chr3:169156868:A:C	9.74479e-05	4.73151	-0.949913	0.000206684	0.219091	-0.914898	0.000227302	0.245104	-0.920516
169156981	chr3:169156981:A:G	3.93645e-07	-0.673379	-1.05665	2.72803e-05	-1.64521	-1.07562	2.93669e-05	-1.63306	-1.08876
169157203	chr3:169157203:G:C	6.30224e-07	-1.55601e-10	-1.2594	0.000120116	-1.55601e-10	-1.23854	0.000130239	-1.55601e-10	-1.23232
169157305	chr3:169157305:G:A	9.79221e-07	-1.55601e-10	-0.818716	0.000181591	-1.55601e-10	-0.825242	0.000195558	-1.55601e-10	-0.82583
169157395	chr3:169157395:C:A	1.83345e-06	-1.55601e-10	-0.19152	0.00035957	-1.55601e-10	-0.142088	0.00038788	-1.55601e-10	-0.140994
169157466	chr3:169157466:T:G	3.60583e-07	-0.789534	-1.02822	2.80963e-05	-1.67308	-1.01828	3.01884e-05	-1.66345	-1.03079
169157821	chr3:169157821:A:G	5.14956e-07	-0.469826	-0.991568	9.06998e-05	-0.578805	-0.940638	0.000101433	-0.542442	-0.939849
169158239	chr3:169158239:A:G	5.98096e-07	-1.55601e-10	-1.31172	0.000113558	-1.55601e-10	-1.29469	0.000122395	-1.55601e-10	-1.29444
169158725	chr3:169158725:G:A	0.000113615	4.881	-0.945906	0.000225594	0.302392	-0.910651	0.000247457	0.325817	-0.91627
169159264	chr3:169159264:A:G	1.25701e-05	1.7336	-3.55835e-10	0.000364269	-0.129106	-3.55835e-10	0.000392903	-0.128127	-3.55835e-10
169159322	chr3:169159322:C:T	1.75956e-06	-1.55601e-10	-0.232656	0.000344559	-1.55601e-10	-0.184732	0.000371659	-1.55601e-10	-0.183712
169159766	chr3:169159766:G:A	6.47477e-07	-1.55601e-10	-1.23239	0.000124417	-1.55601e-10	-1.20336	0.000134166	-1.55601e-10	-1.20261
169159796	chr3:169159796:C:T	5.69417e-07	-1.55601e-10	-1.36086	0.000106385	-1.55601e-10	-1.35993	0.000114636	-1.55601e-10	-1.35993
169159894	chr3:169159894:A:C	0.000103381	4.76878	-0.92808	0.000215958	0.240136	-0.892049	0.000236778	0.26324	-0.897805
169160113	chr3:169160113:A:C	6.31694e-07	-1.55601e-10	-1.25707	0.000121094	-1.55601e-10	-1.23043	0.000130558	-1.55601e-10	-1.22987
169160158	chr3:169160158:A:G	1.0965e-06	-1.55601e-10	-0.705592	0.000206939	-1.55601e-10	-0.694574	0.000224673	-1.55601e-10	-0.687043
169160509	chr3:169160509:A:G	0.000127936	4.95788	-0.904069	0.000245462	0.343306	-0.867161	0.00027009	0.370185	-0.873119
169160697	chr3:169160697:A:G	0.000110226	4.8013	-0.896488	0.000226957	0.257054	-0.85929	0.00024957	0.283393	-0.865343
169160732	chr3:169160732:C:T	3.60178e-06	-1.55601e-10	0.48371	0.000649927	-1.55601e-10	0.449862	0.00071048	-1.55601e-10	0.464251
169160734	chr3:169160734:T:C	5.69409e-07	-1.55601e-10	-1.36088	0.000106287	-1.55601e-10	-1.36085	0.00011453	-1.55601e-10	-1.36085
169160879	chr3:169160879:A:G	5.88585e-07	-1.55601e-10	-1.32775	0.000109415	-1.55601e-10	-1.33185	0.000117837	-1.55601e-10	-1.33238
169160886	chr3:169160886:A:G	6.40068e-07	0.0997046	-1.3436	2.56184e-05	-1.43622	-1.34746	2.81245e-05	-1.42031	-1.34474
169161464	chr3:169161464:A:G	5.69877e-07	-1.55601e-10	-1.36005	0.000106582	-1.55601e-10	-1.35809	0.000114857	-1.55601e-10	-1.358
169161765	chr3:169161765:A:G	0.000112839	4.85063	-0.922387	0.000227255	0.285175	-0.886099	0.00024923	0.308581	-0.891896
169162108	chr3:169162108:C:A	3.81284e-06	-1.55601e-10	0.540656	0.000852562	-1.55601e-10	0.721249	0.000969266	-1.55601e-10	0.774849
169162207	chr3:169162207:C:T	5.15079e-07	-1.46115	-3.55835e-10	0.000138281	-1.09771	-3.55835e-10	0.000147343	-1.10892	-3.55835e-10
169162403	chr3:169162403:G:A	0.000113041	4.83496	-0.904921	0.00022979	0.278394	-0.868226	0.000252131	0.302009	-0.87375
169162545	chr3:169162545:G:A	6.18787e-07	-1.55601e-10	-1.27771	0.000114795	-1.55601e-10	-1.28385	0.00012332	-1.55601e-10	-1.28691
169162678	chr3:169162678:A:T	0.000100691	4.73834	-0.92401	0.000213228	0.22317	-0.887806	0.000233766	0.246224	-0.893593
169162778	chr3:169162778:C:T	8.09403e-07	-1.55601e-10	-1.00918	0.000154361	-1.55601e-10	-0.987701	0.000167538	-1.55601e-10	-0.980479
169163248	chr3:169163248:A:T	5.57646e-07	-0.195982	-1.18577	2.45942e-05	-1.64135	-1.18313	2.67148e-05	-1.62554	-1.19094
169163384	chr3:169163384:G:A	0.000105782	4.78606	-0.92239	0.000219323	0.249667	-0.886117	0.000240476	0.272847	-0.891917
169163542	chr3:169163542:C:T	0.000113658	4.85836	-0.92289	0.000228291	0.290259	-0.886634	0.000250368	0.313672	-0.89243
169163693	chr3:169163693:TC:T	9.56974e-05	4.6833	-0.91983	0.000207895	0.193472	-0.883436	0.000227864	0.216316	-0.889255
169164253	chr3:169164253:T:C	0.000112694	4.86744	-0.940485	0.000225141	0.294645	-0.904917	0.000246952	0.318094	-0.910589
169164595	chr3:169164595:T:C	1.09615e-05	2.60063	-1.00396	7.77989e-05	-0.703015	-0.969856	8.44115e-05	-0.689689	-0.976297
169164629	chr3:169164629:A:G	1.05935e-06	-0.531096	-0.208968	6.44406e-05	-1.71575	-0.145507	7.11454e-05	-1.71242	-0.124547
169164695	chr3:169164695:T:TA	4.21616e-07	-1.66138	-3.55835e-10	9.75414e-05	-1.44672	-3.55835e-10	0.000105802	-1.44012	-3.55835e-10
169164746	chr3:169164746:TA:T	0.000102041	4.75142	-0.923758	0.000214906	0.23073	-0.887525	0.000235609	0.253798	-0.893316
169165150	chr3:169165150:G:A	4.38687e-07	-1.62169	-3.55835e-10	0.000105776	-1.36567	-3.55835e-10	0.000111998	-1.38321	-3.55835e-10
169165169	chr3:169165169:A:G	1.26327e-06	-1.55601e-10	-0.564017	0.000227035	-1.55601e-10	-0.601893	0.000240181	-1.55601e-10	-0.620297
169165238	chr3:169165238:G:A	1.64954e-07	-1.24249	-1.35732	3.55301e-05	-1.09869	-1.35793	3.73453e-05	-1.12379	-1.3577
169166036	chr3:169166036:C:T	1.55785e-07	-1.35613	-1.30087	2.43502e-05	-1.54663	-1.28783	2.62551e-05	-1.54177	-1.29205
169166141	chr3:169166141:C:G	0.000105427	4.83307	-0.97277	0.000213685	0.276103	-0.938599	0.000234415	0.299467	-0.944065
169166383	chr3:169166383:AT:A	1.61801e-06	-1.55601e-10	-0.316519	0.000296304	-1.55601e-10	-0.335613	0.000322488	-1.55601e-10	-0.325623
169166579	chr3:169166579:A:G	6.55338e-05	3.96096	-0.576117	0.000416541	0.532007	-0.527019	0.000470901	0.582718	-0.52976
169166606	chr3:169166606:A:G	5.85853e-07	-1.55601e-10	-1.33241	0.000109269	-1.55601e-10	-1.33319	0.000117791	-1.55601e-10	-1.33277
169166802	chr3:169166802:A:G	0.000121518	4.92925	-0.926906	0.000236363	0.329175	-0.890804	0.0002593	0.352869	-0.896574
169166816	chr3:169166816:G:T	0.000103202	4.7635	-0.924533	0.00021624	0.237733	-0.888344	0.000237098	0.260912	-0.894128
169167041	chr3:169167041:C:T	1.18445e-06	-0.595173	-0.0332639	7.67229e-05	-1.72159	0.0347979	8.47576e-05	-1.71911	0.057214
169167240	chr3:169167240:T:C	1.12084e-06	0.512131	-1.19577	4.84467e-05	-0.946051	-1.20048	5.33254e-05	-0.930143	-1.19513
169167296	chr3:169167296:C:G	0.000102617	4.75795	-0.924668	0.00021551	0.234493	-0.888484	0.000236284	0.257616	-0.894271
169167920	chr3:169167920:C:T	5.98882e-07	-1.55601e-10	-1.31041	0.00011364	-1.55601e-10	-1.29396	0.000122476	-1.55601e-10	-1.29378
169168912	chr3:169168912:A:G	1.03129e-06	-0.661321	-0.105583	7.09572e-05	-1.72567	-0.0392553	7.8271e-05	-1.72406	-0.0174529
169168944	chr3:169168944:G:T	4.76902e-07	-1.53816	-3.55835e-10	7.5651e-05	-1.70087	-3.55835e-10	8.16692e-05	-1.69901	-3.55835e-10
169169382	chr3:169169382:C:T	5.73253e-07	-1.55601e-10	-1.35415	0.000107119	-1.55601e-10	-1.35306	0.000115415	-1.55601e-10	-1.35316
169169761	chr3:169169761:A:G	0.000133629	5.03436	-0.937014	0.000247777	0.38684	-0.901307	0.000271949	0.410913	-0.906988
169169763	chr3:169169763:T:C	0.000120544	4.93597	-0.94168	0.000233697	0.333221	-0.906192	0.000256408	0.356945	-0.911866
169170324	chr3:169170324:C:T	6.39104e-05	3.81515	-0.455391	0.000430911	0.441468	-0.402562	0.000486271	0.490673	-0.405597
169170787	chr3:169170787:G:A	6.45036e-07	-1.55601e-10	-1.23617	0.000123904	-1.55601e-10	-1.20749	0.000133608	-1.55601e-10	-1.20678
169170797	chr3:169170797:T:C	1.2236e-06	-1.55601e-10	-0.595921	0.000217399	-1.55601e-10	-0.645264	0.000235864	-1.55601e-10	-0.638434
169170825	chr3:169170825:T:C	0.000100754	4.73121	-0.916247	0.000215156	0.224085	-0.879718	0.00023568	0.24635	-0.885564
169170943	chr3:169170943:A:G	8.95612e-05	4.72092	-1.02372	0.000191241	0.218658	-0.992122	0.000209599	0.240885	-0.997377
169170947	chr3:169170947:C:T	0.000104443	4.77689	-0.925969	0.000218473	0.249503	-0.889836	0.000239364	0.27191	-0.895613
169170958	chr3:169170958:G:C	0.000111311	4.83914	-0.924533	0.000226428	0.283774	-0.888344	0.000248124	0.306367	-0.894128
169171146	chr3:169171146:C:T	9.96463e-05	4.72844	-0.924533	0.000213038	0.222818	-0.888344	0.000233373	0.245076	-0.894128
169171168	chr3:169171168:G:A	1.10882e-06	-0.56028	-0.134141	6.93906e-05	-1.71868	-0.0685698	7.66278e-05	-1.71573	-0.0469993
169171193	chr3:169171193:G:A	9.69051e-05	4.69861	-0.922595	0.000209994	0.206399	-0.886319	0.000230011	0.228558	-0.892118
169171243	chr3:169171243:C:T	9.24033e-05	4.65187	-0.923428	0.000204536	0.180943	-0.887195	0.000224005	0.202956	-0.892979
169171719	chr3:169171719:G:A	9.44993e-05	4.67715	-0.926273	0.000206764	0.194732	-0.890153	0.000226467	0.216833	-0.895922
169171816	chr3:169171816:C:T	6.54163e-05	3.87228	-0.489223	0.000430991	0.476685	-0.437595	0.00048657	0.526207	-0.440516
169171843	chr3:169171843:C:G	0.000110021	4.82703	-0.924084	0.000225037	0.277149	-0.88788	0.00024659	0.299707	-0.893668
169172200	chr3:169172200:G:A	7.92444e-07	-1.55601e-10	-1.03035	0.000155773	-1.55601e-10	-0.978595	0.000168795	-1.55601e-10	-0.973005
169172798	chr3:169172798:G:A	3.59931e-06	1.68921	-1.20619	4.34721e-05	-1.07141	-1.18347	4.71444e-05	-1.06083	-1.18764
169173037	chr3:169173037:A:G	1.38912e-06	-1.55601e-10	-0.469046	0.000263205	-1.55601e-10	-0.454065	0.000282279	-1.55601e-10	-0.458795
169173277	chr3:169173277:C:T	2.1761e-06	-1.55601e-10	-0.0201856	0.000409044	-1.55601e-10	-0.0131746	0.000441252	-1.55601e-10	-0.0120741
169173363	chr3:169173363:C:T	1.03167e-06	-0.0558622	-0.710681	0.00019075	-0.14342	-0.632612	0.000218076	-0.0959627	-0.620885
169173671	chr3:169173671:T:C	6.25591e-07	-1.55601e-10	-1.26678	0.000119498	-1.55601e-10	-1.2437	0.000128818	-1.55601e-10	-1.24329
169174777	chr3:169174777:AT:A	3.67128e-07	-0.46608	-1.33368	2.5286e-05	-1.46211	-1.33463	2.75089e-05	-1.45052	-1.33666
169174840	chr3:169174840:A:T	1.55095e-05	2.83184	-0.888106	0.000105149	-0.527498	-0.844125	0.000115542	-0.509506	-0.842547
169175305	chr3:169175305:T:TA	1.55387e-06	-1.55601e-10	-0.356967	0.000299256	-1.55601e-10	-0.325698	0.000323604	-1.55601e-10	-0.322168
169175317	chr3:169175317:A:G	3.288e-07	-0.573833	-1.33619	5.84304e-05	-0.62758	-1.33158	6.50866e-05	-0.593045	-1.33293
169175345	chr3:169175345:G:A	7.87069e-07	-1.55601e-10	-1.03716	0.000145308	-1.55601e-10	-1.04814	0.000156269	-1.55601e-10	-1.05011
169175837	chr3:169175837:G:T	1.52933e-07	-1.50732	-1.16815	2.86607e-05	-1.50564	-1.16583	3.07057e-05	-1.51577	-1.16147
169176156	chr3:169176156:C:A	6.36484e-07	-1.55601e-10	-1.24951	0.000117864	-1.55601e-10	-1.25747	0.000126437	-1.55601e-10	-1.26195
169176301	chr3:169176301:G:A	7.52145e-07	-1.55601e-10	-1.08254	0.000138858	-1.55601e-10	-1.09355	0.000148658	-1.55601e-10	-1.10004
169176682	chr3:169176682:C:T	6.16314e-07	-1.28172	-3.55835e-10	0.000126949	-1.18321	-3.55835e-10	0.000136151	-1.18792	-3.55835e-10
169177106	chr3:169177106:C:A	1.62311e-06	-0.600208	0.286836	0.000344186	-0.653959	0.468143	0.000393685	-0.616516	0.490377
169177832	chr3:169177832:T:C	1.81458e-06	1.01053	-1.21239	3.59001e-05	-1.26158	-1.18468	3.91584e-05	-1.25176	-1.18231
169177864	chr3:169177864:G:A	3.88308e-07	-0.389724	-1.35395	2.35048e-05	-1.51517	-1.35462	2.58386e-05	-1.49661	-1.35321
169178096	chr3:169178096:AG:A	6.2821e-07	-1.55601e-10	-1.2626	0.000120085	-1.55601e-10	-1.2388	0.000129448	-1.55601e-10	-1.23841
169178107	chr3:169178107:T:C	1.34947e-06	-0.103183	-0.394822	0.000254366	-0.188702	-0.299521	0.000291205	-0.141858	-0.285802
169178648	chr3:169178648:A:T	3.97618e-07	-0.371884	-1.3481	2.3811e-05	-1.50782	-1.34903	2.61957e-05	-1.48898	-1.34712
169178655	chr3:169178655:G:A	4.20692e-07	-1.66357	-3.55835e-10	9.09903e-05	-1.51624	-3.55835e-10	9.73851e-05	-1.52302	-3.55835e-10
169178695	chr3:169178695:T:C	1.53645e-05	2.85403	-0.919692	0.000102856	-0.516497	-0.877168	0.00011303	-0.498371	-0.875666
169178760	chr3:169178760:G:A	8.76136e-07	-1.55601e-10	-0.929953	0.000165789	-1.55601e-10	-0.91628	0.000178166	-1.55601e-10	-0.918975
169178768	chr3:169178768:T:G	1.63377e-06	-1.55601e-10	-0.306831	0.000314971	-1.55601e-10	-0.274517	0.000340579	-1.55601e-10	-0.271042
169179008	chr3:169179008:C:A	1.59328e-05	2.87901	-0.908349	0.000105437	-0.503591	-0.865294	0.000115878	-0.485378	-0.863774
169179045	chr3:169179045:A:G	1.34412e-05	2.30327	-0.502671	0.000212729	-0.251666	-0.415314	0.000242776	-0.207096	-0.402456
169179403	chr3:169179403:G:T	5.36735e-07	-0.606936	-0.813033	9.63228e-05	-0.688076	-0.771217	0.000108797	-0.650075	-0.762134
169179804	chr3:169179804:T:C	4.70731e-06	-1.55601e-10	0.751397	0.00110486	-1.55601e-10	0.980479	0.00125122	-1.55601e-10	1.03018
169179826	chr3:169179826:G:A	4.12811e-07	-1.68249	-3.55835e-10	8.24681e-05	-1.61459	-3.55835e-10	8.82681e-05	-1.62131	-3.55835e-10
169180143	chr3:169180143:C:A	6.59814e-07	-1.55601e-10	-1.21352	0.000126764	-1.55601e-10	-1.18467	0.000137204	-1.55601e-10	-1.18022
169180283	chr3:169180283:T:C	7.38462e-07	-1.55601e-10	-1.1009	0.000136344	-1.55601e-10	-1.11182	0.000145998	-1.55601e-10	-1.1181
169180368	chr3:169180368:A:G	2.14128e-06	-0.63682	0.600503	0.000471676	-0.681622	0.810918	0.000545753	-0.645261	0.845738
169180377	chr3:169180377:C:T	2.05382e-06	-0.591238	0.513222	0.000449926	-0.636859	0.718945	0.000520604	-0.599775	0.753076
169180571	chr3:169180571:C:T	4.4913e-07	-1.22039	-0.377767	7.57069e-05	-1.39678	-0.303345	8.19204e-05	-1.39055	-0.305387
169180625	chr3:169180625:C:T	1.60219e-06	0.845507	-1.17185	3.50968e-05	-1.32792	-1.14096	3.82583e-05	-1.3188	-1.13853
169180663	chr3:169180663:C:A	3.22538e-07	-0.588775	-1.34048	2.3751e-05	-1.51763	-1.34174	2.58201e-05	-1.50715	-1.34338
169180915	chr3:169180915:G:C	1.16066e-06	-1.55601e-10	-0.648728	0.000214922	-1.55601e-10	-0.656722	0.000231462	-1.55601e-10	-0.657274
169180944	chr3:169180944:A:C	4.00252e-07	-1.25151	-0.461867	6.7564e-05	-1.42248	-0.39144	7.30931e-05	-1.41642	-0.393531
169181097	chr3:169181097:T:A	6.34233e-07	-1.55601e-10	-1.25306	0.000121381	-1.55601e-10	-1.22806	0.000130844	-1.55601e-10	-1.22768
169181666	chr3:169181666:T:C	2.08573e-06	-1.55601e-10	-0.0626016	0.000393136	-1.55601e-10	-0.0528424	0.000421842	-1.55601e-10	-0.057058
169181814	chr3:169181814:C:T	1.97815e-06	0.848783	-0.964339	4.36943e-05	-1.32705	-0.922729	4.74991e-05	-1.31822	-0.922759
169181956	chr3:169181956:A:T	1.72465e-06	0.727189	-0.979882	4.10091e-05	-1.37414	-0.939066	4.45555e-05	-1.36586	-0.939091
169181959	chr3:169181959:C:T	1.55362e-06	0.877549	-1.23468	3.32395e-05	-1.31404	-1.20922	3.62265e-05	-1.30482	-1.20708
169182182	chr3:169182182:T:C	7.93994e-07	-1.55601e-10	-1.0284	0.000155155	-1.55601e-10	-0.982572	0.000167414	-1.55601e-10	-0.98122
169182204	chr3:169182204:A:T	1.99939e-06	-1.55601e-10	-0.104878	0.000375728	-1.55601e-10	-0.0981321	0.000405317	-1.55601e-10	-0.0970198
169182263	chr3:169182263:T:C	6.78331e-07	-1.55601e-10	-1.18584	0.000122481	-1.55601e-10	-1.21904	0.000132003	-1.55601e-10	-1.21887
169183016	chr3:169183016:G:A	3.62727e-07	-0.452086	-1.35974	2.2852e-05	-1.53852	-1.35944	2.50369e-05	-1.52142	-1.35992
169183073	chr3:169183073:G:A	1.50088e-06	0.843375	-1.23504	3.28142e-05	-1.32653	-1.20961	3.57591e-05	-1.31742	-1.20747
169183493	chr3:169183493:C:T	1.58338e-05	2.87075	-0.906325	0.000105422	-0.505621	-0.863408	0.000115854	-0.487495	-0.861864
169183494	chr3:169183494:C:A	1.55842e-05	2.85596	-0.907421	0.000104512	-0.513139	-0.864556	0.000114848	-0.495067	-0.863017
169183675	chr3:169183675:A:C	1.6347e-05	2.61697	-0.620649	0.000221328	-0.0913842	-0.535966	0.000254161	-0.0407708	-0.52295
169183831	chr3:169183831:TATAC:T	1.93552e-07	-1.32556	-1.11436	2.4327e-05	-1.72484	-1.11057	2.61243e-05	-1.72395	-1.11488
169183864	chr3:169183864:TTTTCTC:T	1.5205e-05	2.88944	-0.965535	0.000100162	-0.495646	-0.924559	0.000110066	-0.477609	-0.922998
169184099	chr3:169184099:C:T	1.07028e-06	-1.55601e-10	-0.729796	0.000198253	-1.55601e-10	-0.737453	0.000213522	-1.55601e-10	-0.737952
169184458	chr3:169184458:A:G	1.20146e-06	-1.55601e-10	-0.614182	0.00022172	-1.55601e-10	-0.625582	0.00024212	-1.55601e-10	-0.612257
169184787	chr3:169184787:C:T	1.88363e-06	0.850733	-1.01525	4.1449e-05	-1.32621	-0.976325	4.50576e-05	-1.3174	-0.976349
169185258	chr3:169185258:A:AC	6.98404e-07	-1.55601e-10	-1.15668	0.000134811	-1.55601e-10	-1.12312	0.000145362	-1.55601e-10	-1.12246
169185548	chr3:169185548:C:T	1.30412e-06	-1.55601e-10	-0.532192	0.000240633	-1.55601e-10	-0.543723	0.00026297	-1.55601e-10	-0.529651
169185632	chr3:169185632:C:T	7.7198e-07	-1.55601e-10	-1.05652	0.000145022	-1.55601e-10	-1.05011	0.000156201	-1.55601e-10	-1.05055
169185934	chr3:169185934:C:T	2.04075e-06	0.899788	-0.984191	4.36641e-05	-1.30659	-0.943878	4.74769e-05	-1.29757	-0.943875
169186185	chr3:169186185:T:C	1.03549e-07	-1.72676	-1.33867	1.93618e-05	-1.72033	-1.34336	2.09255e-05	-1.71964	-1.34108
169186307	chr3:169186307:GGAAAGGAAGGAA:G	1.44937e-06	0.487277	-0.913867	3.77026e-05	-1.52591	-0.871355	4.10405e-05	-1.51842	-0.868706
169186479	chr3:169186479:A:G	7.89288e-07	-1.55601e-10	-1.03434	0.000141077	-1.55601e-10	-1.07769	0.000151734	-1.55601e-10	-1.07956
169186728	chr3:169186728:A:G	4.52283e-07	-1.27054	-0.320623	7.63534e-05	-1.44576	-0.245862	8.29943e-05	-1.43757	-0.245352
169186978	chr3:169186978:T:G	4.20382e-07	-1.66431	-3.55835e-10	9.0813e-05	-1.51819	-3.55835e-10	9.71976e-05	-1.52494	-3.55835e-10
169187139	chr3:169187139:A:G	6.98455e-07	-1.55601e-10	-1.1566	0.000134822	-1.55601e-10	-1.12305	0.000145373	-1.55601e-10	-1.12238
169187179	chr3:169187179:A:T	1.02648e-06	-1.55601e-10	-0.771586	0.00019009	-1.55601e-10	-0.7795	0.000204738	-1.55601e-10	-0.77996
169187426	chr3:169187426:T:C	3.33156e-06	-0.663307	1.06903	0.000233855	-1.72488	1.15258	0.00026151	-1.72314	1.18792
169188001	chr3:169188001:C:T	4.11591e-07	-1.68545	-3.55835e-10	7.39281e-05	-1.7239	-3.55835e-10	7.96092e-05	-1.72456	-3.55835e-10
169188083	chr3:169188083:A:G	1.26646e-06	-1.55601e-10	-0.56149	0.000233708	-1.55601e-10	-0.572927	0.000255337	-1.55601e-10	-0.559106
169188100	chr3:169188100:G:A	9.46223e-07	-1.55601e-10	-0.852996	0.0001752	-1.55601e-10	-0.861069	0.00018873	-1.55601e-10	-0.86137
169188515	chr3:169188515:C:T	7.29359e-07	-1.55601e-10	-1.11331	0.000141691	-1.55601e-10	-1.07335	0.000152848	-1.55601e-10	-1.07225
169188547	chr3:169188547:C:A	7.90152e-07	-1.55601e-10	-1.03325	0.000154354	-1.55601e-10	-0.987746	0.000166548	-1.55601e-10	-0.986403
169188575	chr3:169188575:G:A	6.97837e-07	-1.55601e-10	-1.15749	0.000125659	-1.55601e-10	-1.19342	0.000135429	-1.55601e-10	-1.19324
169189157	chr3:169189157:C:T	1.27603e-06	-1.55601e-10	-0.553962	0.000235459	-1.55601e-10	-0.565462	0.000257273	-1.55601e-10	-0.551552
169189340	chr3:169189340:TC:T	5.70037e-07	-1.55601e-10	-1.35977	0.000106677	-1.55601e-10	-1.35719	0.000114887	-1.55601e-10	-1.35774
169189355	chr3:169189355:A:C	1.24725e-06	-1.55601e-10	-0.576776	0.000230187	-1.55601e-10	-0.588107	0.000251458	-1.55601e-10	-0.574415
169189421	chr3:169189421:T:C	1.1735e-07	-1.71919	-1.22113	2.1953e-05	-1.72692	-1.21117	2.35801e-05	-1.72668	-1.21461
169189422	chr3:169189422:G:A	2.09883e-06	-0.0563403	-3.55835e-10	0.000119942	-1.23999	-3.55835e-10	0.000129262	-1.23984	-3.55835e-10
169190058	chr3:169190058:A:G	2.22473e-06	-0.268105	0.270024	0.000470356	-0.334455	0.460948	0.000550017	-0.287136	0.495395
169190073	chr3:169190073:A:G	1.35343e-06	-1.55601e-10	-0.495079	0.000243063	-1.55601e-10	-0.533675	0.000256934	-1.55601e-10	-0.552869
169190465	chr3:169190465:A:G	2.36879e-06	-0.158102	0.222763	0.000458035	-0.257668	0.357617	0.000532958	-0.205021	0.381775
169190703	chr3:169190703:T:C	1.367e-06	-1.55601e-10	-0.4851	0.000254154	-1.55601e-10	-0.489055	0.000273909	-1.55601e-10	-0.488893
169190718	chr3:169190718:G:A	7.07756e-07	-1.55601e-10	-1.14337	0.000130942	-1.55601e-10	-1.15224	0.000140874	-1.55601e-10	-1.15382
169191362	chr3:169191362:T:TG	3.06046e-07	-1.00981	-0.971926	4.04231e-05	-1.37431	-0.95329	4.2818e-05	-1.38552	-0.959214
169191941	chr3:169191941:G:A	3.97943e-07	-1.71917	-3.55835e-10	7.55776e-05	-1.70184	-3.55835e-10	8.16644e-05	-1.69907	-3.55835e-10
169192054	chr3:169192054:T:C	5.74236e-07	-1.55601e-10	-1.35243	0.000108446	-1.55601e-10	-1.34074	0.000116885	-1.55601e-10	-1.3405
169192166	chr3:169192166:A:G	7.82943e-07	0.284526	-1.32694	5.80264e-05	-0.64042	-1.32568	6.4475e-05	-0.607061	-1.32835
169192371	chr3:169192371:A:G	6.61641e-07	-1.55601e-10	-1.21075	0.000122203	-1.55601e-10	-1.22131	0.000132236	-1.55601e-10	-1.2171
169192485	chr3:169192485:G:A	0.000133964	3.0729	1.02695	0.000783436	-0.473858	1.11055	0.000856118	-0.456242	1.10696
169192960	chr3:169192960:A:G	6.2873e-07	-1.55601e-10	-1.26177	0.000116932	-1.55601e-10	-1.2654	0.000125912	-1.55601e-10	-1.26611
169193074	chr3:169193074:A:G	2.01094e-07	-1.06722	-1.33448	2.64851e-05	-1.41091	-1.3395	2.94568e-05	-1.38158	-1.33718
169193085	chr3:169193085:A:G	1.16664e-05	2.67951	-1.02051	7.92168e-05	-0.666098	-0.988712	8.63313e-05	-0.650615	-0.992883
169193228	chr3:169193228:T:C	5.70199e-07	-1.55601e-10	-1.35949	0.000106328	-1.55601e-10	-1.36047	0.000114574	-1.55601e-10	-1.36047
169193423	chr3:169193423:T:C	3.93894e-07	-0.52708	-1.20231	4.41374e-05	-1.05337	-1.18632	4.67427e-05	-1.06618	-1.19085
169193535	chr3:169193535:A:G	8.1889e-07	-0.997524	-3.55835e-10	0.00010665	-1.35745	-3.55835e-10	0.000115744	-1.35031	-3.55835e-10
169193545	chr3:169193545:T:C	1.1296e-05	2.19285	-0.566124	0.000100978	-0.894281	-0.517813	0.000109267	-0.880435	-0.527458
169193695	chr3:169193695:C:T	3.60266e-07	-0.508823	-1.30981	2.05067e-05	-1.70058	-1.30566	2.22239e-05	-1.69556	-1.30496
169193784	chr3:169193784:A:G	1.48605e-05	3.24067	-1.33968	3.72344e-05	-1.0686	-1.34116	4.10192e-05	-1.04282	-1.34483
169193875	chr3:169193875:C:T	5.5718e-07	-0.48944	-0.893146	3.1671e-05	-1.69964	-0.871951	3.35862e-05	-1.69588	-0.891692
169194082	chr3:169194082:T:C	9.91239e-07	-1.10312	0.296603	0.000112872	-1.57837	0.277626	0.000119012	-1.59093	0.268465
169194321	chr3:169194321:G:C	2.56819e-06	-0.713688	0.859169	0.000188994	-1.72342	0.938134	0.00021089	-1.72136	0.971011
169194439	chr3:169194439:A:G	8.35877e-07	-0.976992	-3.55835e-10	0.000108072	-1.3442	-3.55835e-10	0.000117339	-1.33662	-3.55835e-10
169194690	chr3:169194690:T:C	5.95924e-07	-1.55601e-10	-1.31536	0.000112519	-1.55601e-10	-1.30387	0.000121407	-1.55601e-10	-1.30254
169194790	chr3:169194790:G:A	4.9246e-05	3.98111	-0.881997	0.000243382	0.306911	-0.839276	0.000269602	0.337351	-0.842093
169195071	chr3:169195071:A:T	9.34133e-07	-1.55601e-10	-0.865855	0.000178091	-1.55601e-10	-0.8447	0.000193255	-1.55601e-10	-0.837677
169195393	chr3:169195393:G:A	5.22866e-05	4.05979	-0.900771	0.000249827	0.353001	-0.859229	0.000276876	0.383962	-0.86208
169196014	chr3:169196014:A:G	1.0996e-07	-1.71958	-1.28578	2.16693e-05	-1.65766	-1.29344	2.32996e-05	-1.6675	-1.28576
169196502	chr3:169196502:C:G	3.05172e-06	1.43712	-1.11914	4.4301e-05	-1.12347	-1.11252	4.95245e-05	-1.10213	-1.0971
169196677	chr3:169196677:G:C	2.37044e-06	-1.55601e-10	0.0653547	0.000447893	-1.55601e-10	0.0775574	0.000483066	-1.55601e-10	0.0784629
169197234	chr3:169197234:C:A	2.69059e-06	0.192041	-3.55835e-10	0.000139227	-1.09089	-3.55835e-10	0.000150072	-1.09057	-3.55835e-10
169197373	chr3:169197373:G:A	5.81685e-07	-1.55601e-10	-1.33954	0.000108789	-1.55601e-10	-1.33759	0.000117209	-1.55601e-10	-1.33773
169198231	chr3:169198231:A:G	4.43944e-07	-1.60978	-3.55835e-10	7.40637e-05	-1.72207	-3.55835e-10	7.9881e-05	-1.72115	-3.55835e-10
169198395	chr3:169198395:A:C	1.62565e-06	-1.55601e-10	-0.311811	0.000310375	-1.55601e-10	-0.289218	0.000336268	-1.55601e-10	-0.283781
169198766	chr3:169198766:C:T	6.27093e-07	-1.55601e-10	-1.26438	0.000118857	-1.55601e-10	-1.24908	0.000128368	-1.55601e-10	-1.24679
169198910	chr3:169198910:G:A	4.41007e-07	-1.61641	-3.55835e-10	7.51686e-05	-1.70726	-3.55835e-10	8.1234e-05	-1.70436	-3.55835e-10
169199457	chr3:169199457:A:G	4.11854e-06	-0.747965	1.36575	0.000315202	-1.72545	1.45167	0.000353027	-1.72386	1.48872
169199494	chr3:169199494:G:A	3.14783e-06	-1.0391	1.3881	0.000347089	-1.54461	1.3672	0.00036561	-1.55842	1.3583
169199844	chr3:169199844:A:C	1.07517e-07	-1.70596	-1.32186	1.96771e-05	-1.71892	-1.32862	2.11531e-05	-1.72132	-1.32858
169199916	chr3:169199916:A:T	2.01036e-07	-1.07252	-1.32947	1.94031e-05	-1.72469	-1.33687	2.09414e-05	-1.72704	-1.33292
169200147	chr3:169200147:G:A	1.81029e-06	-1.55601e-10	-0.204231	0.000377739	-1.55601e-10	-0.0927936	0.000409254	-1.55601e-10	-0.0873536
169200231	chr3:169200231:T:C	3.66649e-06	-0.788309	1.28983	0.000291856	-1.72719	1.37645	0.000326593	-1.72616	1.41318
169200484	chr3:169200484:G:A	6.75367e-07	-1.55601e-10	-1.19022	0.000126783	-1.55601e-10	-1.18452	0.000136711	-1.55601e-10	-1.18382
169200839	chr3:169200839:C:T	1.56456e-06	-0.350116	-3.55835e-10	0.00068842	0.507402	-3.55835e-10	0.000762891	0.535425	-3.55835e-10
169200892	chr3:169200892:T:C	6.14245e-07	-1.55601e-10	-1.28508	0.000115046	-1.55601e-10	-1.28167	0.000124075	-1.55601e-10	-1.28081
169201060	chr3:169201060:T:C	1.11664e-07	-1.72454	-1.26544	2.16989e-05	-1.67389	-1.27585	2.33835e-05	-1.68244	-1.26722
169201507	chr3:169201507:G:A	5.00185e-05	3.94016	-0.825482	0.000246015	0.272456	-0.79406	0.000269873	0.297909	-0.801646
169201975	chr3:169201975:G:C	4.48314e-07	-1.59998	-3.55835e-10	7.36156e-05	-1.72814	-3.55835e-10	7.93324e-05	-1.72804	-3.55835e-10
169201997	chr3:169201997:G:A	1.81466e-07	-1.53068	-0.973723	2.77726e-05	-1.72491	-0.97804	2.98078e-05	-1.72521	-0.981706
169202202	chr3:169202202:A:T	6.21485e-07	-1.55601e-10	-1.27336	0.000116431	-1.55601e-10	-1.2697	0.000125576	-1.55601e-10	-1.26878
169202285	chr3:169202285:C:T	2.83663e-06	1.41209	-1.16719	4.1705e-05	-1.13543	-1.16095	4.65277e-05	-1.11426	-1.14738
169202384	chr3:169202384:C:A	4.4212e-07	-1.61389	-3.55835e-10	7.39958e-05	-1.72299	-3.55835e-10	7.98021e-05	-1.72214	-3.55835e-10
169202534	chr3:169202534:GCT:G	1.83777e-06	-0.360919	0.171753	0.000246832	-0.723489	0.205198	0.000263193	-0.753994	0.225193
169202967	chr3:169202967:G:T	4.36133e-07	-1.62753	-3.55835e-10	7.38063e-05	-1.72555	-3.55835e-10	7.95789e-05	-1.72494	-3.55835e-10
169202992	chr3:169202992:C:T	5.85113e-07	-1.55601e-10	-1.33367	0.000109554	-1.55601e-10	-1.33058	0.000118178	-1.55601e-10	-1.3295
169203067	chr3:169203067:G:T	7.79454e-07	-1.55601e-10	-1.04688	0.00014053	-1.55601e-10	-1.08157	0.000151348	-1.55601e-10	-1.08211
169203068	chr3:169203068:C:T	7.79454e-07	-1.55601e-10	-1.04688	0.00014053	-1.55601e-10	-1.08157	0.000151348	-1.55601e-10	-1.08211
169203174	chr3:169203174:C:G	6.16388e-07	-1.55601e-10	-1.2816	0.000116652	-1.55601e-10	-1.2678	0.000125966	-1.55601e-10	-1.26568
169203189	chr3:169203189:C:T	9.34133e-07	-1.55601e-10	-0.865855	0.000178091	-1.55601e-10	-0.8447	0.000193255	-1.55601e-10	-0.837677
169203426	chr3:169203426:A:C	1.22018e-06	-1.0382	0.439481	0.000134135	-1.54566	0.417509	0.000141437	-1.55942	0.409581
169203653	chr3:169203653:C:T	5.76009e-07	-1.55601e-10	-1.34935	0.000107687	-1.55601e-10	-1.34777	0.000116065	-1.55601e-10	-1.34754
169203747	chr3:169203747:A:G	9.5515e-07	-0.843606	-3.55835e-10	0.00011939	-1.2446	-3.55835e-10	0.000129701	-1.23645	-3.55835e-10
169203758	chr3:169203758:C:T	6.3904e-07	-1.24551	-3.55835e-10	7.51088e-05	-1.70806	-3.55835e-10	8.11405e-05	-1.70551	-3.55835e-10
169203787	chr3:169203787:G:A	5.64908e-06	0.933774	-3.55835e-10	0.000685946	0.503802	-3.55835e-10	0.00068245	0.423999	-3.55835e-10
169204537	chr3:169204537:G:C	5.42304e-07	-1.46325	0.0536035	7.66028e-05	-1.71715	0.0287826	8.19377e-05	-1.7202	0.0244712
169204759	chr3:169204759:T:A	2.92544e-06	1.43423	-1.15851	4.24632e-05	-1.12626	-1.1521	4.73921e-05	-1.10499	-1.13824
169205638	chr3:169205638:G:A	1.69417e-07	-1.48913	-1.08398	2.47724e-05	-1.72814	-1.08912	2.66077e-05	-1.72817	-1.09232
169205749	chr3:169205749:G:A	3.17274e-06	1.5254	-1.16853	4.38159e-05	-1.08468	-1.16232	4.89234e-05	-1.06264	-1.14879
169206235	chr3:169206235:T:C	1.28815e-06	-1.0364	0.491889	0.000141424	-1.54473	0.469494	0.000149088	-1.55854	0.461382
169206595	chr3:169206595:C:G	4.52573e-07	-1.32745	-0.263076	5.6898e-05	-1.67781	-0.307925	6.04968e-05	-1.68415	-0.314953
169207152	chr3:169207152:TA:T	1.32013e-05	2.83535	-1.05276	4.79166e-05	-1.0925	-1.06504	5.46163e-05	-1.04687	-1.05449
169207350	chr3:169207350:G:A	8.87972e-07	-1.55601e-10	-0.916534	0.000169834	-1.55601e-10	-0.892177	0.000182744	-1.55601e-10	-0.893603
169207459	chr3:169207459:A:G	1.18419e-05	-1.55601e-10	1.67392	0.00298107	-1.55601e-10	1.97304	0.00342958	-1.55601e-10	2.0385
169207535	chr3:169207535:G:A	5.95051e-07	-1.55601e-10	-1.31683	0.000111292	-1.55601e-10	-1.31484	0.000119772	-1.55601e-10	-1.3161
169207806	chr3:169207806:G:A	2.00012e-06	1.25264	-1.35715	3.32163e-05	-1.16597	-1.35799	3.6499e-05	-1.14524	-1.35916
169208229	chr3:169208229:A:G	1.42338e-07	-1.66078	-1.08649	2.8858e-05	-1.56931	-1.09531	3.11496e-05	-1.58396	-1.07893
169208320	chr3:169208320:A:T	1.98939e-06	-0.525549	0.415656	0.000277428	-0.853363	0.451928	0.000296769	-0.881739	0.473005
169208324	chr3:169208324:T:C	3.16324e-06	-1.55601e-10	0.353879	0.000614596	-1.55601e-10	0.393967	0.000665132	-1.55601e-10	0.398296
169208846	chr3:169208846:A:T	4.03715e-07	-1.70476	-3.55835e-10	9.47423e-05	-1.47584	-3.55835e-10	0.000102265	-1.47412	-3.55835e-10
169209125	chr3:169209125:A:G	1.07274e-06	-0.727502	-3.55835e-10	0.000130308	-1.1571	-3.55835e-10	0.000141641	-1.1484	-3.55835e-10
169209509	chr3:169209509:G:GA	1.28561e-07	-1.51183	-1.33725	2.7412e-05	-1.38226	-1.33376	3.0151e-05	-1.362	-1.33347
169209665	chr3:169209665:C:T	2.1657e-06	1.23871	-1.26368	3.9594e-05	-1.09922	-1.2491	4.42949e-05	-1.07437	-1.23645
169209737	chr3:169209737:T:C	8.63632e-07	-1.55601e-10	-0.944327	0.000160046	-1.55601e-10	-0.951537	0.000172102	-1.55601e-10	-0.953601
169209796	chr3:169209796:C:T	2.4809e-06	-1.55601e-10	0.110902	0.000482246	-1.55601e-10	0.151457	0.000525458	-1.55601e-10	0.162581
169209842	chr3:169209842:T:C	6.17831e-07	-1.55601e-10	-1.27926	0.00011593	-1.55601e-10	-1.27401	0.000125029	-1.55601e-10	-1.27314
169210112	chr3:169210112:G:T	7.27615e-07	-1.55601e-10	-1.1157	0.000131208	-1.55601e-10	-1.15021	0.000140025	-1.55601e-10	-1.15987
169210288	chr3:169210288:T:C	6.66443e-07	-1.55601e-10	-1.20352	0.00012151	-1.55601e-10	-1.227	0.000130921	-1.55601e-10	-1.2271
169210343	chr3:169210343:A:G	5.75227e-07	-1.55601e-10	-1.35071	0.000107804	-1.55601e-10	-1.34668	0.000115646	-1.55601e-10	-1.35115
169210419	chr3:169210419:G:A	2.68883e-07	-0.753028	-1.35817	2.26246e-05	-1.55116	-1.3568	2.4833e-05	-1.53328	-1.35624
169210482	chr3:169210482:A:G	4.87304e-07	-1.65064	0.134058	8.26645e-05	-1.72699	0.11478	8.78103e-05	-1.72775	0.101238
169210872	chr3:169210872:C:T	0.000563267	6.58644	-1.0504	0.000797716	1.68219	-1.02744	0.000880237	1.71351	-1.03501
169210939	chr3:169210939:C:T	2.91416e-07	-0.66999	-1.36073	2.33629e-05	-1.51553	-1.36032	2.56876e-05	-1.49558	-1.36011
169211143	chr3:169211143:T:C	6.117e-07	-1.55601e-10	-1.28923	0.000114738	-1.55601e-10	-1.28434	0.000123745	-1.55601e-10	-1.28347
169211476	chr3:169211476:A:G	7.89748e-07	-1.03376	-3.55835e-10	0.000133861	-1.1302	-3.55835e-10	0.000146301	-1.11602	-3.55835e-10
169212058	chr3:169212058:C:T	3.06601e-07	-1.725	-0.25493	5.74354e-05	-1.6898	-0.286542	6.12522e-05	-1.68508	-0.301608
169212223	chr3:169212223:A:G	1.18918e-07	-1.68597	-1.24107	2.41916e-05	-1.59331	-1.24768	2.59828e-05	-1.60684	-1.23742
169212842	chr3:169212842:C:T	1.88266e-07	-1.57417	-0.893449	3.95558e-05	-1.45502	-0.894266	4.30491e-05	-1.4385	-0.900846
169212983	chr3:169212983:A:G	2.06517e-06	-1.55601e-10	-0.0725074	0.000383287	-1.55601e-10	-0.0782139	0.000416512	-1.55601e-10	-0.0697734
169213242	chr3:169213242:T:C	2.75097e-07	-0.734087	-1.35426	2.2893e-05	-1.54389	-1.35227	2.51515e-05	-1.52545	-1.35132
169213762	chr3:169213762:A:G	0.000475735	6.41007	-1.04293	0.000719056	1.57064	-1.01969	0.000792915	1.60138	-1.02736
169214251	chr3:169214251:G:A	3.10935e-07	-0.605433	-1.36046	2.40798e-05	-1.48578	-1.35984	2.65072e-05	-1.46478	-1.35949
169214611	chr3:169214611:A:T	1.69526e-06	-0.269884	-3.55835e-10	0.000680238	0.495446	-3.55835e-10	0.000712422	0.466981	-3.55835e-10
169215118	chr3:169215118:C:T	1.2616e-07	-1.54441	-1.32352	2.65975e-05	-1.42643	-1.31975	2.92312e-05	-1.40727	-1.31918
169215309	chr3:169215309:G:A	1.87357e-06	0.8768	-1.04667	4.19086e-05	-1.25777	-1.03374	4.68316e-05	-1.23736	-1.01777
169215509	chr3:169215509:T:C	4.8456e-07	-1.52223	-3.55835e-10	7.62699e-05	-1.69272	-3.55835e-10	8.23706e-05	-1.69046	-3.55835e-10
169215903	chr3:169215903:G:A	1.39484e-06	0.891007	-1.35595	3.05635e-05	-1.25079	-1.3564	3.35531e-05	-1.23085	-1.35771
169216090	chr3:169216090:T:C	2.06737e-06	1.21284	-1.28428	3.83716e-05	-1.10896	-1.27072	4.28434e-05	-1.08448	-1.25966
169216239	chr3:169216239:A:T	5.96989e-07	-1.55601e-10	-1.31358	0.000110904	-1.55601e-10	-1.31833	0.000119288	-1.55601e-10	-1.32015
169216549	chr3:169216549:A:G	7.96448e-07	-1.55601e-10	-1.02531	0.000144614	-1.55601e-10	-1.05293	0.000155758	-1.55601e-10	-1.05339
169216573	chr3:169216573:C:G	4.1779e-07	-1.6705	-3.55835e-10	7.39299e-05	-1.72388	-3.55835e-10	7.95634e-05	-1.72514	-3.55835e-10
169216692	chr3:169216692:G:A	0.00069927	6.61483	-0.862513	0.000995483	1.70078	-0.824545	0.00109606	1.73185	-0.834067
169216908	chr3:169216908:GT:G	3.45391e-05	3.12107	-0.376698	0.000149982	-0.634795	-0.381688	0.00017644	-0.562032	-0.366676
169217503	chr3:169217503:G:A	8.99339e-07	-1.55601e-10	-0.903814	0.00016043	-1.55601e-10	-0.949143	0.000169823	-1.55601e-10	-0.966931
169218082	chr3:169218082:C:T	1.86499e-05	3.04302	-0.914898	8.45316e-05	-0.669632	-0.920241	9.88486e-05	-0.598059	-0.910041
169218835	chr3:169218835:T:C	1.27364e-06	-1.55601e-10	-0.555839	0.000234974	-1.55601e-10	-0.567521	0.000251393	-1.55601e-10	-0.574674
169218863	chr3:169218863:G:A	3.94693e-07	-1.72737	-3.55835e-10	8.51909e-05	-1.5821	-3.55835e-10	9.12463e-05	-1.58813	-3.55835e-10
169218946	chr3:169218946:G:A	2.63178e-07	-0.775324	-1.35732	2.24147e-05	-1.56146	-1.35582	2.45999e-05	-1.5439	-1.35504
169218977	chr3:169218977:C:T	5.84567e-07	-1.55601e-10	-1.3346	0.000109857	-1.55601e-10	-1.32782	0.000118474	-1.55601e-10	-1.32699
169219065	chr3:169219065:C:T	2.08501e-06	1.27728	-1.34023	3.73606e-05	-1.07345	-1.33293	4.15423e-05	-1.0483	-1.32668
169219066	chr3:169219066:A:G	0.000322208	5.67904	-0.701565	0.000654789	1.11809	-0.660774	0.00071791	1.147	-0.672344
169219567	chr3:169219567:T:C	6.42727e-07	-1.55601e-10	-1.23975	0.000121494	-1.55601e-10	-1.22713	0.000131297	-1.55601e-10	-1.22423
169220146	chr3:169220146:A:T	2.12214e-07	-0.994013	-1.35387	2.05899e-05	-1.64663	-1.35557	2.24524e-05	-1.63399	-1.3563
169220171	chr3:169220171:T:C	1.35531e-07	-1.65854	-1.13774	2.74388e-05	-1.57607	-1.13897	2.98014e-05	-1.56349	-1.14364
169220416	chr3:169220416:T:C	6.44089e-07	-1.55601e-10	-1.23764	0.000120833	-1.55601e-10	-1.23258	0.000130616	-1.55601e-10	-1.22943
169220578	chr3:169220578:G:A	7.40104e-06	0.15111	1.05279	0.00106116	-0.153166	1.09328	0.00112745	-0.189685	1.11571
169220632	chr3:169220632:G:A	1.90822e-07	-1.09799	-1.35614	1.90194e-05	-1.72461	-1.35693	2.0478e-05	-1.72708	-1.35526
169220835	chr3:169220835:C:T	1.23537e-06	-0.586351	-3.55835e-10	0.00014615	-1.04236	-3.55835e-10	0.000159104	-1.03213	-3.55835e-10
169221175	chr3:169221175:A:G	1.6252e-07	-1.65682	-0.957853	3.22965e-05	-1.57995	-0.972092	3.54624e-05	-1.5658	-0.967415
169221289	chr3:169221289:T:C	8.28192e-07	0.0711986	-1.05743	3.45996e-05	-1.43466	-1.0485	3.84379e-05	-1.41971	-1.03294
169221626	chr3:169221626:T:A	1.47723e-06	-1.55601e-10	-0.407553	0.000277075	-1.55601e-10	-0.402708	0.000299388	-1.55601e-10	-0.399948
169222690	chr3:169222690:C:T	6.38907e-07	0.098443	-1.34416	2.61109e-05	-1.42193	-1.34272	2.86463e-05	-1.40716	-1.33951
169222999	chr3:169222999:C:A	1.52782e-07	-1.41309	-1.26337	2.24356e-05	-1.64431	-1.27204	2.399e-05	-1.65841	-1.26564
169223079	chr3:169223079:C:T	1.16467e-06	-1.55601e-10	-0.645281	0.000209452	-1.55601e-10	-0.682501	0.000226685	-1.55601e-10	-0.678129
169223164	chr3:169223164:A:G	1.30401e-07	-1.52433	-1.31053	2.1811e-05	-1.63331	-1.31127	2.32871e-05	-1.64779	-1.306
169223519	chr3:169223519:G:A	1.23666e-06	-0.585302	-3.55835e-10	0.000146239	-1.04175	-3.55835e-10	0.000159202	-1.03152	-3.55835e-10
169223990	chr3:169223990:AAGAGTGCTTC:A	1.18938e-06	-0.624286	-3.55835e-10	0.000141913	-1.07179	-3.55835e-10	0.000154457	-1.06178	-3.55835e-10
169224551	chr3:169224551:T:C	1.20005e-07	-1.5657	-1.35224	2.16419e-05	-1.6006	-1.35177	2.28869e-05	-1.61734	-1.35378
169224584	chr3:169224584:G:A	7.11372e-07	0.202256	-1.34053	2.73636e-05	-1.37884	-1.33895	3.00603e-05	-1.36305	-1.33543
169225216	chr3:169225216:A:C	5.87619e-07	-1.55601e-10	-1.3294	0.000109925	-1.55601e-10	-1.3272	0.000118514	-1.55601e-10	-1.32666
169225392	chr3:169225392:G:T	2.54788e-07	-0.953815	-1.21123	2.39287e-05	-1.63147	-1.22045	2.60747e-05	-1.61752	-1.2232
169225736	chr3:169225736:C:T	5.94758e-07	-1.55601e-10	-1.31732	0.000111409	-1.55601e-10	-1.31379	0.000120352	-1.55601e-10	-1.31127
169225795	chr3:169225795:A:G	7.61773e-07	-1.48571	0.415888	0.000162238	-1.3595	0.421567	0.000178447	-1.33654	0.419138
169225859	chr3:169225859:C:T	6.00575e-07	-1.55601e-10	-1.30759	0.000111419	-1.55601e-10	-1.3137	0.000119882	-1.55601e-10	-1.31518
169225888	chr3:169225888:G:A	9.20691e-07	0.222042	-1.10239	3.52341e-05	-1.37146	-1.09352	3.91761e-05	-1.35496	-1.07866
169225940	chr3:169225940:C:T	1.30133e-06	-0.875381	0.341053	0.000110235	-1.72814	0.403756	0.000122212	-1.7281	0.432161
169226356	chr3:169226356:A:G	1.75883e-07	-1.58737	-0.948285	3.79825e-05	-1.44572	-0.944154	4.04002e-05	-1.4621	-0.940757
169226836	chr3:169226836:A:G	7.14798e-05	3.4717	-3.55835e-10	0.00753381	2.90016	-3.55835e-10	0.00823066	2.91393	-3.55835e-10
169226865	chr3:169226865:C:T	8.97775e-07	0.197787	-1.10334	3.48375e-05	-1.38182	-1.09448	3.87251e-05	-1.36556	-1.07965
169227160	chr3:169227160:T:C	7.3e-07	-1.55601e-10	-1.11243	0.000133854	-1.55601e-10	-1.13025	0.000143526	-1.55601e-10	-1.13518
169227269	chr3:169227269:C:T	5.771e-07	-1.55601e-10	-1.34746	0.000108192	-1.55601e-10	-1.34309	0.000116	-1.55601e-10	-1.3481
169227822	chr3:169227822:A:G	6.33491e-07	0.0694587	-1.32369	2.6346e-05	-1.43417	-1.32152	2.89399e-05	-1.41964	-1.31683
169229660	chr3:169229660:C:T	1.02654e-05	2.86353	-1.33247	0.000117025	0.0723056	-1.33691	0.000128262	0.0862239	-1.33384
169229722	chr3:169229722:T:G	3.71997e-05	-1.55601e-10	2.81858	0.0099802	-1.55601e-10	3.18136	0.0116065	-1.55601e-10	3.25763
169230296	chr3:169230296:C:T	1.22008e-06	0.729034	-1.32784	3.73757e-05	-1.08683	-1.31915	4.13677e-05	-1.06803	-1.31116
169230410	chr3:169230410:T:C	4.82295e-07	-0.635692	-0.891226	3.75282e-05	-1.49211	-0.909793	4.1101e-05	-1.47095	-0.914703
169230475	chr3:169230475:A:G	1.44051e-07	-1.62934	-1.10597	2.93927e-05	-1.53567	-1.11058	3.21681e-05	-1.52036	-1.11035
169230720	chr3:169230720:A:G	4.61946e-07	-1.34608	-0.223941	6.50094e-05	-1.59069	-0.26178	6.84541e-05	-1.5986	-0.276925
169230759	chr3:169230759:T:C	1.40019e-06	-1.55601e-10	-0.461114	0.000266458	-1.55601e-10	-0.441782	0.000288357	-1.55601e-10	-0.43749
169231305	chr3:169231305:G:C	8.41547e-07	0.294567	-1.2648	3.20802e-05	-1.29799	-1.26077	3.53412e-05	-1.2839	-1.25275
169231402	chr3:169231402:G:T	7.37288e-07	-1.55601e-10	-1.1025	0.000138324	-1.55601e-10	-1.0974	0.000149949	-1.55601e-10	-1.09139
169231596	chr3:169231596:G:A	9.24999e-07	0.327044	-1.20273	3.48322e-05	-1.2831	-1.19335	3.85461e-05	-1.26841	-1.18143
169232075	chr3:169232075:T:C	7.11971e-06	0.203099	0.962049	0.00102432	-0.0976473	1.00243	0.00108774	-0.134217	1.02438
169232953	chr3:169232953:C:A	1.10195e-06	-1.55601e-10	-0.700637	0.000194677	-1.55601e-10	-0.755657	0.000205265	-1.55601e-10	-0.777389
169232984	chr3:169232984:C:T	4.58583e-06	1.77847	-1.05322	0.000172172	0.16842	-1.04693	0.000193892	0.216435	-1.05083
169233017	chr3:169233017:G:A	7.69271e-07	0.300839	-1.36087	0.000114461	0.0741055	-1.36087	0.000127257	0.105378	-1.36086
169233333	chr3:169233333:C:T	2.51529e-06	-0.914373	1.03904	0.00022512	-1.7275	1.11713	0.000250861	-1.72805	1.15126
169233483	chr3:169233483:T:C	1.48959e-05	1.90337	-3.55835e-10	0.00147153	1.26706	-3.55835e-10	0.00159997	1.27605	-3.55835e-10
169233824	chr3:169233824:C:T	1.11989e-06	0.60686	-1.29135	2.49745e-05	-1.52642	-1.28272	2.76794e-05	-1.50788	-1.27312
169234127	chr3:169234127:G:A	1.59869e-07	-1.60015	-1.03097	3.29639e-05	-1.49552	-1.03607	3.61308e-05	-1.47875	-1.03579
169234820	chr3:169234820:T:C	2.36109e-06	0.0614065	-3.55835e-10	0.000284169	-0.377428	-3.55835e-10	0.000303436	-0.38652	-3.55835e-10
169235094	chr3:169235094:G:A	1.57028e-06	-1.55601e-10	-0.346464	0.000299318	-1.55601e-10	-0.325491	0.000323807	-1.55601e-10	-0.321542
169235580	chr3:169235580:T:C	6.86101e-07	-1.55601e-10	-1.17445	0.000124877	-1.55601e-10	-1.19967	0.000134579	-1.55601e-10	-1.19954
169235594	chr3:169235594:A:T	1.33722e-06	-0.507127	-3.55835e-10	0.000155661	-0.979317	-3.55835e-10	0.000169531	-0.968653	-3.55835e-10
169235603	chr3:169235603:A:AT	1.63378e-06	-1.55601e-10	-0.306825	0.000311678	-1.55601e-10	-0.285027	0.000337216	-1.55601e-10	-0.280966
169235926	chr3:169235926:T:A	1.10825e-06	0.378591	-1.07353	0.000165146	0.16174	-1.08191	0.000183753	0.193421	-1.08152
169236074	chr3:169236074:G:A	5.966e-07	-1.55601e-10	-1.31423	0.000109663	-1.55601e-10	-1.32958	0.000117952	-1.55601e-10	-1.33142
169236114	chr3:169236114:T:G	1.4274e-06	-0.232936	-0.208927	6.30043e-05	-1.65642	-0.227371	6.95299e-05	-1.64182	-0.218116
169236366	chr3:169236366:G:A	1.21557e-06	-0.602505	-3.55835e-10	0.000144518	-1.0536	-3.55835e-10	0.00015731	-1.04347	-3.55835e-10
169236459	chr3:169236459:C:A	1.02478e-05	2.86302	-1.33368	0.000116702	0.0706554	-1.33803	0.000127922	0.0847613	-1.33503
169236986	chr3:169236986:C:A	1.16822e-06	0.646362	-1.2886	2.53519e-05	-1.51433	-1.27981	2.81185e-05	-1.49525	-1.27001
169237292	chr3:169237292:C:T	1.51667e-06	-0.239311	-0.141888	6.72616e-05	-1.65773	-0.160682	7.42317e-05	-1.64328	-0.151217
169237632	chr3:169237632:AAAAT:A	6.30323e-07	-0.521718	-0.737523	7.04453e-05	-1.0331	-0.739062	7.71476e-05	-1.02948	-0.726492
169237804	chr3:169237804:T:C	1.70366e-07	-1.60594	-0.961587	3.51858e-05	-1.50306	-0.963297	3.82989e-05	-1.48687	-0.969395
169238461	chr3:169238461:CA:C	9.79304e-07	0.25267	-1.0713	0.000146929	0.0426651	-1.07971	0.000163315	0.0733075	-1.07931
169238681	chr3:169238681:A:T	1.45153e-06	-0.425101	-3.55835e-10	0.000166618	-0.911293	-3.55835e-10	0.000181351	-0.901253	-3.55835e-10
169239152	chr3:169239152:T:C	8.82074e-06	0.268015	1.11137	0.00126405	-0.037833	1.15291	0.00134235	-0.0751925	1.17568
169239293	chr3:169239293:T:C	1.38492e-06	-0.290573	-0.181502	6.39919e-05	-1.66816	-0.200078	7.05409e-05	-1.65474	-0.19076
169239541	chr3:169239541:ATAT:A	3.18563e-06	-1.55601e-10	0.360932	0.000588432	-1.55601e-10	0.350463	0.000637195	-1.55601e-10	0.355387
169239660	chr3:169239660:T:G	1.53674e-06	-0.235207	-0.132849	6.79446e-05	-1.65664	-0.15167	7.49984e-05	-1.64205	-0.142176
169239695	chr3:169239695:T:C	1.96171e-07	-1.16392	-1.26256	2.08076e-05	-1.72318	-1.2685	2.25044e-05	-1.72585	-1.26213
169239706	chr3:169239706:G:A	1.10213e-06	0.6065	-1.30698	2.45031e-05	-1.52645	-1.30174	2.70861e-05	-1.50818	-1.29449
169239750	chr3:169239750:T:A	1.28364e-06	-0.548017	-3.55835e-10	0.00015068	-1.01184	-3.55835e-10	0.000164072	-1.00138	-3.55835e-10
169239790	chr3:169239790:G:C	1.09221e-06	0.375383	-1.0849	0.000162666	0.157851	-1.09315	0.000180994	0.189511	-1.09274
169239897	chr3:169239897:G:A	2.43234e-07	-1.70457	-0.506882	4.78975e-05	-1.66162	-0.496317	5.17385e-05	-1.66756	-0.487926
169241542	chr3:169241542:C:T	1.31805e-06	0.825367	-1.34693	2.49638e-05	-1.457	-1.35257	2.74079e-05	-1.4349	-1.35596
169242109	chr3:169242109:T:G	5.92241e-07	-1.55601e-10	-1.32156	0.000111266	-1.55601e-10	-1.31507	0.000119215	-1.55601e-10	-1.32076
169242899	chr3:169242899:CT:C	2.90485e-05	-1.55601e-10	2.57125	0.00770905	-1.55601e-10	2.92315	0.00894594	-1.55601e-10	2.99727
169244812	chr3:169244812:A:G	2.16707e-07	-1.56667	-0.760258	3.53827e-05	-1.6994	-0.761371	3.77113e-05	-1.70373	-0.768
169245234	chr3:169245234:T:A	4.44117e-07	-1.60939	-3.55835e-10	7.39227e-05	-1.72398	-3.55835e-10	7.97629e-05	-1.72263	-3.55835e-10
169245252	chr3:169245252:C:T	5.7902e-07	-1.55601e-10	-1.34414	0.000107473	-1.55601e-10	-1.34975	0.000116021	-1.55601e-10	-1.34792
169245317	chr3:169245317:AG:A	1.1975e-06	-0.61748	-3.55835e-10	0.000142793	-1.0656	-3.55835e-10	0.000155407	-1.05564	-3.55835e-10
169245576	chr3:169245576:A:C	4.34204e-07	-1.63196	-3.55835e-10	8.56724e-05	-1.57647	-3.55835e-10	9.29062e-05	-1.5701	-3.55835e-10
169245609	chr3:169245609:A:G	1.31164e-06	-1.55601e-10	-0.526444	0.000249439	-1.55601e-10	-0.507784	0.000269818	-1.55601e-10	-0.503944
169245728	chr3:169245728:T:A	1.59521e-07	-1.56518	-1.06811	2.67345e-05	-1.68	-1.06105	2.95124e-05	-1.6739	-1.04298
169245780	chr3:169245780:G:A	1.43859e-06	-1.55601e-10	-0.434053	0.00027387	-1.55601e-10	-0.414345	0.000296335	-1.55601e-10	-0.4102
169245904	chr3:169245904:C:G	1.99932e-07	-1.61119	-0.796301	3.3558e-05	-1.71618	-0.797538	3.58304e-05	-1.71891	-0.803978
169246450	chr3:169246450:A:G	9.93114e-07	0.226866	-1.03149	0.000149241	0.0188149	-1.04025	0.000165847	0.0492076	-1.03983
169246468	chr3:169246468:A:C	1.34075e-06	-0.504486	-3.55835e-10	0.000156518	-0.973824	-3.55835e-10	0.000170264	-0.964339	-3.55835e-10
169246830	chr3:169246830:T:C	2.49758e-07	-0.830825	-1.35416	1.91083e-05	-1.72241	-1.35447	2.07096e-05	-1.71866	-1.35243
169246911	chr3:169246911:A:G	1.39584e-07	-1.59152	-1.17528	2.88279e-05	-1.48725	-1.1784	3.15977e-05	-1.47033	-1.17827
169247292	chr3:169247292:C:A	5.84493e-07	-1.55601e-10	-1.33473	0.000109493	-1.55601e-10	-1.33114	0.000117377	-1.55601e-10	-1.3363
169248230	chr3:169248230:T:G	1.39337e-06	-0.465996	-3.55835e-10	0.000161441	-0.942859	-3.55835e-10	0.000175631	-0.933304	-3.55835e-10
169248647	chr3:169248647:T:C	8.34369e-07	-0.978799	-3.55835e-10	0.000274534	-0.411921	-3.55835e-10	0.000301272	-0.393677	-3.55835e-10
169248763	chr3:169248763:G:A	9.08945e-07	-0.275874	-0.617316	4.21897e-05	-1.66441	-0.620408	4.66154e-05	-1.65065	-0.609108
169248833	chr3:169248833:G:T	1.8973e-07	-1.67417	-0.785705	3.44835e-05	-1.72567	-0.760848	3.76013e-05	-1.7245	-0.750148
169249078	chr3:169249078:A:G	6.11211e-07	-1.55601e-10	-1.29003	0.000113368	-1.55601e-10	-1.29636	0.000122332	-1.55601e-10	-1.29495
169249334	chr3:169249334:C:T	2.4907e-06	-0.852195	0.967038	0.000209138	-1.72804	1.04404	0.000233081	-1.72748	1.07717
169249336	chr3:169249336:G:A	1.38078e-06	-0.903946	0.428875	0.000120483	-1.72791	0.492419	0.000133653	-1.72818	0.521733
169249422	chr3:169249422:C:T	3.94742e-07	-1.72724	-3.55835e-10	7.47092e-05	-1.71339	-3.55835e-10	8.09726e-05	-1.70758	-3.55835e-10
169249535	chr3:169249535:C:T	2.48673e-06	-0.837909	0.951157	0.000205835	-1.7278	1.02788	0.000229426	-1.727	1.06089
169249738	chr3:169249738:A:G	4.0544e-07	-1.7005	-3.55835e-10	8.69881e-05	-1.56123	-3.55835e-10	9.36722e-05	-1.56189	-3.55835e-10
169249818	chr3:169249818:G:A	1.01351e-06	-0.201527	-0.582769	4.44038e-05	-1.6479	-0.585768	4.91506e-05	-1.63254	-0.574256
169249832	chr3:169249832:A:C	7.04505e-07	-1.55601e-10	-1.14798	0.000132095	-1.55601e-10	-1.14348	0.000141375	-1.55601e-10	-1.15027
169249986	chr3:169249986:A:G	7.30022e-07	-1.55601e-10	-1.1124	0.00013694	-1.55601e-10	-1.10745	0.000146474	-1.55601e-10	-1.11484
169250479	chr3:169250479:C:CT	6.13796e-07	-1.55601e-10	-1.28581	0.000113829	-1.55601e-10	-1.2923	0.000122834	-1.55601e-10	-1.29086
169250929	chr3:169250929:AAAG:A	1.5742e-06	-1.55601e-10	-0.343971	0.00029997	-1.55601e-10	-0.323315	0.000324624	-1.55601e-10	-0.319021
169251016	chr3:169251016:G:A	1.60666e-06	-1.55601e-10	-0.323562	0.000305995	-1.55601e-10	-0.30343	0.000331155	-1.55601e-10	-0.299102
169251345	chr3:169251345:A:T	7.48868e-07	-0.0137596	-1.07315	0.000114542	-0.204606	-1.08145	0.000127024	-0.176352	-1.08096
169252404	chr3:169252404:C:T	1.15097e-06	-0.0389046	-0.618208	4.47455e-05	-1.60535	-0.620653	4.96854e-05	-1.58653	-0.609446
169252738	chr3:169252738:A:G	1.04737e-06	0.55912	-1.31055	0.000153591	0.311588	-1.30429	0.000169213	0.330514	-1.30104
169252984	chr3:169252984:C:T	8.14943e-07	-1.00236	-3.55835e-10	0.000106456	-1.35926	-3.55835e-10	0.000113582	-1.36917	-3.55835e-10
169253443	chr3:169253443:A:G	7.89212e-07	-0.372294	-0.662145	4.06843e-05	-1.68139	-0.639768	4.5312e-05	-1.66854	-0.619576
169253683	chr3:169253683:T:A	1.6099e-07	-1.66336	-0.960777	3.21092e-05	-1.59517	-0.962686	3.49807e-05	-1.5818	-0.965093
169254218	chr3:169254218:T:C	6.11125e-07	-1.55601e-10	-1.29017	0.000114131	-1.55601e-10	-1.28965	0.000122522	-1.55601e-10	-1.29339
169254265	chr3:169254265:C:A	8.07587e-07	0.284654	-1.29608	0.000121015	0.0578154	-1.2889	0.00013321	0.0755001	-1.28526
169254704	chr3:169254704:A:G	3.55578e-07	-0.643507	-1.18822	4.30244e-05	-1.0815	-1.18373	4.66331e-05	-1.0727	-1.18668
169254775	chr3:169254775:C:T	4.1789e-07	-1.67026	-3.55835e-10	7.36597e-05	-1.72754	-3.55835e-10	7.94357e-05	-1.72674	-3.55835e-10
169254965	chr3:169254965:C:T	6.53982e-07	-1.55601e-10	-1.22239	0.000121129	-1.55601e-10	-1.23014	0.000130076	-1.55601e-10	-1.23357
169255014	chr3:169255014:A:G	2.04573e-06	1.21415	-1.29611	3.0043e-05	-1.33754	-1.28683	3.35479e-05	-1.31043	-1.27828
169255019	chr3:169255019:C:T	8.71875e-07	-1.55601e-10	-0.934828	0.000162268	-1.55601e-10	-0.937745	0.000175735	-1.55601e-10	-0.932711
169255056	chr3:169255056:A:G	5.93051e-07	-1.55601e-10	-1.32019	0.000111195	-1.55601e-10	-1.31571	0.000119058	-1.55601e-10	-1.32208
169255660	chr3:169255660:A:G	1.17907e-06	-1.55601e-10	-0.632996	0.00020805	-1.55601e-10	-0.689218	0.000219096	-1.55601e-10	-0.712182
169256113	chr3:169256113:T:C	1.62665e-06	-1.55601e-10	-0.311196	0.000309859	-1.55601e-10	-0.29088	0.000335322	-1.55601e-10	-0.286599
169256273	chr3:169256273:G:A	7.19298e-06	1.17539	-3.55835e-10	0.000768474	0.617409	-3.55835e-10	0.00083467	0.625347	-3.55835e-10
169256427	chr3:169256427:T:C	1.94538e-05	3.1101	-0.939779	0.000151787	-0.0637988	-0.940722	0.000175965	0.00248056	-0.933882
169256562	chr3:169256562:C:T	6.77924e-07	-1.55601e-10	-1.18644	0.000125482	-1.55601e-10	-1.19484	0.000134681	-1.55601e-10	-1.19878
169256835	chr3:169256835:A:G	7.86484e-07	-1.55601e-10	-1.0379	0.000146929	-1.55601e-10	-1.03705	0.000157546	-1.55601e-10	-1.04197
169257095	chr3:169257095:G:GT	1.45414e-06	-1.55601e-10	-0.423302	0.000276669	-1.55601e-10	-0.404176	0.000299298	-1.55601e-10	-0.400251
169257607	chr3:169257607:G:A	2.0721e-06	-1.03352	0.964361	0.000210146	-1.71983	1.04064	0.000233492	-1.72232	1.07378
169257692	chr3:169257692:T:C	7.34326e-07	-1.55601e-10	-1.10652	0.000139657	-1.55601e-10	-1.08781	0.000151614	-1.55601e-10	-1.08035
169257835	chr3:169257835:A:C	3.71855e-06	1.83564	-1.32002	7.43416e-05	-0.394669	-1.32366	8.15779e-05	-0.379986	-1.32014
169258137	chr3:169258137:T:C	3.70872e-05	-1.55601e-10	2.81555	0.00995431	-1.55601e-10	3.17876	0.011614	-1.55601e-10	3.25828
169258984	chr3:169258984:A:T	7.90017e-07	-1.55601e-10	-1.03342	0.000149044	-1.55601e-10	-1.02276	0.000163016	-1.55601e-10	-1.00784
169259077	chr3:169259077:G:C	1.33627e-06	0.843791	-1.35163	0.00016325	0.418859	-1.35057	0.000182114	0.453331	-1.35039
169259116	chr3:169259116:G:T	6.68058e-06	1.01587	0.085612	0.00113412	0.803829	0.202782	0.00126617	0.816172	0.225889
169259709	chr3:169259709:C:G	5.69514e-07	-1.55601e-10	-1.36069	0.000106307	-1.55601e-10	-1.36067	0.000114564	-1.55601e-10	-1.36055
169259719	chr3:169259719:C:A	5.94301e-07	-1.55601e-10	-1.31809	0.000110438	-1.55601e-10	-1.32254	0.000118696	-1.55601e-10	-1.32513
169260241	chr3:169260241:T:C	3.88229e-07	-1.22466	-0.519217	6.97728e-05	-1.2962	-0.485549	7.67597e-05	-1.289	-0.472011
169260794	chr3:169260794:A:T	1.22577e-06	-1.55601e-10	-0.594151	0.000220842	-1.55601e-10	-0.629548	0.000239987	-1.55601e-10	-0.621104
169261439	chr3:169261439:C:T	5.72191e-07	-1.55601e-10	-1.356	0.000106683	-1.55601e-10	-1.35714	0.000114764	-1.55601e-10	-1.35881
169261594	chr3:169261594:G:A	1.3234e-06	-1.55601e-10	-0.517517	0.000270917	-1.55601e-10	-0.425184	0.000293647	-1.55601e-10	-0.419311
169261726	chr3:169261726:AAGG:A	3.95607e-07	-1.72505	-3.55835e-10	8.17885e-05	-1.62286	-3.55835e-10	8.73436e-05	-1.63184	-3.55835e-10
169261844	chr3:169261844:C:G	3.87674e-06	-1.55601e-10	0.557275	0.000723718	-1.55601e-10	0.557404	0.00077496	-1.55601e-10	0.551122
169262353	chr3:169262353:T:C	2.69704e-06	-1.55601e-10	0.194435	0.00048938	-1.55601e-10	0.166142	0.000522945	-1.55601e-10	0.157786
169262516	chr3:169262516:T:G	1.43994e-06	-1.55601e-10	-0.433121	0.000261766	-1.55601e-10	-0.459548	0.000279039	-1.55601e-10	-0.470339
169263229	chr3:169263229:C:T	4.14972e-07	-1.67726	-3.55835e-10	0.000110284	-1.32394	-3.55835e-10	0.000116545	-1.34341	-3.55835e-10
169263305	chr3:169263305:T:G	5.98519e-07	-1.55601e-10	-1.31102	0.000112774	-1.55601e-10	-1.30161	0.000121624	-1.55601e-10	-1.30076
169263318	chr3:169263318:C:T	6.26875e-06	-1.55601e-10	1.03786	0.00116023	-1.55601e-10	1.02938	0.00123604	-1.55601e-10	1.01798
169263643	chr3:169263643:C:T	6.10937e-07	-1.55601e-10	-1.29048	0.000114738	-1.55601e-10	-1.28434	0.000124881	-1.55601e-10	-1.27433
169263679	chr3:169263679:TA:T	3.94902e-07	-1.72684	-3.55835e-10	7.3614e-05	-1.72816	-3.55835e-10	7.93323e-05	-1.72804	-3.55835e-10
169263761	chr3:169263761:T:C	6.78694e-07	-1.55601e-10	-1.1853	0.000127722	-1.55601e-10	-1.17714	0.000139773	-1.55601e-10	-1.16167
169263859	chr3:169263859:T:G	6.14833e-07	-1.55601e-10	-1.28412	0.000115494	-1.55601e-10	-1.27778	0.000125749	-1.55601e-10	-1.2674
169263989	chr3:169263989:GA:G	2.17974e-05	2.28407	-3.55835e-10	0.00757673	2.90584	-3.55835e-10	0.00812633	2.90118	-3.55835e-10
169264089	chr3:169264089:T:C	1.44072e-07	-1.52986	-1.2053	2.63948e-05	-1.56902	-1.18481	2.87389e-05	-1.56555	-1.17789
169264278	chr3:169264278:T:C	1.33557e-07	-1.54125	-1.2697	2.40652e-05	-1.58218	-1.26405	2.59215e-05	-1.58451	-1.26211
169264476	chr3:169264476:A:T	2.53874e-07	-0.885037	-1.2836	2.64083e-05	-1.47373	-1.27959	2.88655e-05	-1.46386	-1.27518
169264590	chr3:169264590:T:C	5.71738e-07	-1.55601e-10	-1.35679	0.000106858	-1.55601e-10	-1.3555	0.000115451	-1.55601e-10	-1.35284
169264758	chr3:169264758:T:G	6.71525e-07	-1.55601e-10	-1.19592	0.000126218	-1.55601e-10	-1.18899	0.00013789	-1.55601e-10	-1.17523
169264784	chr3:169264784:C:A	2.00401e-07	-1.05281	-1.35234	2.39824e-05	-1.50224	-1.34744	2.63631e-05	-1.4847	-1.34503
169264898	chr3:169264898:C:T	8.42227e-07	-1.55601e-10	-0.969425	0.000156307	-1.55601e-10	-0.975176	0.00016941	-1.55601e-10	-0.969367
169265082	chr3:169265082:T:C	1.20933e-07	-1.72796	-1.18228	2.39041e-05	-1.6677	-1.18525	2.54519e-05	-1.67319	-1.19171
169265437	chr3:169265437:T:C	4.43434e-07	-1.59243	-0.0184896	9.6489e-05	-1.46973	0.0121662	0.000106984	-1.47842	0.0494111
169265759	chr3:169265759:A:G	2.35292e-07	-1.7075	-0.537144	4.63233e-05	-1.67511	-0.516242	5.05108e-05	-1.68225	-0.497256
169265832	chr3:169265832:C:A	1.91714e-07	-1.25532	-1.19415	6.03163e-05	-0.747248	-1.18015	6.30394e-05	-0.794634	-1.1633
169267045	chr3:169267045:C:T	5.86002e-07	-1.55601e-10	-1.33215	0.000109476	-1.55601e-10	-1.33129	0.000117801	-1.55601e-10	-1.33269
169267268	chr3:169267268:T:G	3.99476e-07	-1.71532	-3.55835e-10	7.78188e-05	-1.67261	-3.55835e-10	8.34565e-05	-1.67736	-3.55835e-10
169267489	chr3:169267489:C:A	5.93441e-07	-1.55601e-10	-1.31954	0.000110313	-1.55601e-10	-1.32368	0.000117966	-1.55601e-10	-1.3313
169267656	chr3:169267656:T:C	1.97112e-06	-1.55601e-10	-0.119119	0.000371414	-1.55601e-10	-0.109681	0.000403936	-1.55601e-10	-0.100433
169269179	chr3:169269179:G:A	5.82979e-07	-1.55601e-10	-1.33732	0.000108908	-1.55601e-10	-1.33649	0.000117198	-1.55601e-10	-1.33783
169269292	chr3:169269292:G:A	1.3435e-07	-1.60178	-1.20324	2.45472e-05	-1.64118	-1.18522	2.67405e-05	-1.63093	-1.18458
169269504	chr3:169269504:C:T	1.36803e-06	-1.55601e-10	-0.484344	0.000258915	-1.55601e-10	-0.470496	0.000283502	-1.55601e-10	-0.454469
169269528	chr3:169269528:T:C	7.93675e-07	-1.55601e-10	-1.0288	0.000157105	-1.55601e-10	-0.970083	0.000164137	-1.55601e-10	-1.00099
169269672	chr3:169269672:A:G	3.95846e-07	-1.72445	-3.55835e-10	7.80233e-05	-1.66999	-3.55835e-10	8.38692e-05	-1.67243	-3.55835e-10
169269677	chr3:169269677:C:T	6.01586e-07	-1.55601e-10	-1.30591	0.000111865	-1.55601e-10	-1.30971	0.000120096	-1.55601e-10	-1.31339
169269973	chr3:169269973:T:G	4.77616e-07	-1.53667	-3.55835e-10	8.05546e-05	-1.63806	-3.55835e-10	8.64323e-05	-1.64233	-3.55835e-10
169270535	chr3:169270535:G:C	3.94731e-07	-1.72727	-3.55835e-10	7.3622e-05	-1.72805	-3.55835e-10	7.93249e-05	-1.72814	-3.55835e-10
169270760	chr3:169270760:A:G	1.32621e-05	0.982712	0.804477	0.00585232	1.78142	0.866172	0.00642879	1.76538	0.901471
169270847	chr3:169270847:A:G	1.20632e-06	-1.55601e-10	-0.610148	0.000229991	-1.55601e-10	-0.588956	0.000248118	-1.55601e-10	-0.587787
169270921	chr3:169270921:C:T	1.42598e-07	-1.68086	-1.06459	2.6426e-05	-1.70296	-1.04969	2.83297e-05	-1.69679	-1.06099
169270923	chr3:169270923:G:A	1.44283e-07	-1.67598	-1.05772	2.67066e-05	-1.69939	-1.0427	2.86392e-05	-1.69281	-1.0541
169271171	chr3:169271171:G:A	6.41227e-07	-1.55601e-10	-1.24209	0.000118452	-1.55601e-10	-1.25249	0.000127965	-1.55601e-10	-1.24994
169271386	chr3:169271386:C:T	1.74323e-07	-1.25836	-1.28621	3.52571e-05	-1.16641	-1.29792	3.83584e-05	-1.15357	-1.30115
169271429	chr3:169271429:A:G	1.04068e-07	-1.727	-1.33343	2.06694e-05	-1.67454	-1.3238	2.21668e-05	-1.68753	-1.31556
169271603	chr3:169271603:T:C	5.70932e-07	-1.55601e-10	-1.3582	0.000106743	-1.55601e-10	-1.35657	0.000115206	-1.55601e-10	-1.35497
169271640	chr3:169271640:G:A	6.68664e-07	-1.55601e-10	-1.20019	0.000125121	-1.55601e-10	-1.19772	0.00013458	-1.55601e-10	-1.19953
169271663	chr3:169271663:C:T	6.77583e-07	-1.55601e-10	-1.18694	0.000125828	-1.55601e-10	-1.19208	0.000133316	-1.55601e-10	-1.20897
169272122	chr3:169272122:C:T	1.59609e-07	-1.27188	-1.36087	2.77693e-05	-1.34223	-1.36083	3.06514e-05	-1.31817	-1.36084
169272371	chr3:169272371:A:G	5.69533e-07	-1.55601e-10	-1.36066	0.00010634	-1.55601e-10	-1.36036	0.000114622	-1.55601e-10	-1.36005
169272386	chr3:169272386:T:G	6.12312e-07	-1.55601e-10	-1.28823	0.00011506	-1.55601e-10	-1.28154	0.000123848	-1.55601e-10	-1.28264
169272510	chr3:169272510:A:T	7.33651e-05	-1.55601e-10	3.49773	0.0174835	-1.55601e-10	3.74201	0.0206989	-1.55601e-10	3.83615
169273350	chr3:169273350:G:A	9.00881e-07	-1.55601e-10	-0.902101	0.000171006	-1.55601e-10	-0.885298	0.00018459	-1.55601e-10	-0.883553
169273591	chr3:169273591:G:A	9.64251e-07	-1.55601e-10	-0.834122	0.000176905	-1.55601e-10	-0.851383	0.000183769	-1.55601e-10	-0.88801
169273607	chr3:169273607:G:A	5.79465e-07	-1.55601e-10	-1.34337	0.000108112	-1.55601e-10	-1.34383	0.000116443	-1.55601e-10	-1.34429
169273635	chr3:169273635:C:T	6.75058e-07	-1.55601e-10	-1.19068	0.000125019	-1.55601e-10	-1.19853	0.000133273	-1.55601e-10	-1.20929
169274017	chr3:169274017:G:T	7.4558e-07	-1.55601e-10	-1.09131	0.000136849	-1.55601e-10	-1.10812	0.000143968	-1.55601e-10	-1.1321
169274068	chr3:169274068:C:T	8.82464e-07	-1.55601e-10	-0.922756	0.000163224	-1.55601e-10	-0.931875	0.000177047	-1.55601e-10	-0.925276
169274232	chr3:169274232:A:G	6.61128e-07	-1.55601e-10	-1.21153	0.000121949	-1.55601e-10	-1.22339	0.000131985	-1.55601e-10	-1.219
169274702	chr3:169274702:T:C	4.72182e-07	-1.54811	-3.55835e-10	0.000123047	-1.21443	-3.55835e-10	0.000134914	-1.19705	-3.55835e-10
169274790	chr3:169274790:C:G	6.61489e-07	-1.55601e-10	-1.21098	0.000123816	-1.55601e-10	-1.2082	0.000133159	-1.55601e-10	-1.21014
169275439	chr3:169275439:G:A	5.69495e-07	-1.55601e-10	-1.36072	0.000106359	-1.55601e-10	-1.36018	0.000114689	-1.55601e-10	-1.35947
169275976	chr3:169275976:C:T	6.03419e-07	-1.55601e-10	-1.30286	0.000111445	-1.55601e-10	-1.31346	0.000120129	-1.55601e-10	-1.31312
169276314	chr3:169276314:G:A	2.28516e-06	-1.55601e-10	0.0287178	0.000430231	-1.55601e-10	0.0373245	0.000469428	-1.55601e-10	0.0498255
169276905	chr3:169276905:T:C	1.80525e-07	-1.14901	-1.36059	2.53327e-05	-1.43622	-1.35868	2.83036e-05	-1.40286	-1.35584
169277138	chr3:169277138:T:C	1.12629e-07	-1.65471	-1.32667	2.03572e-05	-1.68533	-1.32823	2.19613e-05	-1.68138	-1.33103
169278631	chr3:169278631:T:G	1.17423e-06	-1.55601e-10	-0.637106	0.000222517	-1.55601e-10	-0.621995	0.000237667	-1.55601e-10	-0.630821
169278776	chr3:169278776:A:G	3.23336e-06	0.375804	-3.55835e-10	0.000765659	0.61374	-3.55835e-10	0.000708607	0.461612	-3.55835e-10
169279152	chr3:169279152:G:A	5.89543e-07	-1.55601e-10	-1.32613	0.000109654	-1.55601e-10	-1.32967	0.000117887	-1.55601e-10	-1.33197
169279786	chr3:169279786:GT:G	1.95312e-07	-1.72002	-0.710857	3.6888e-05	-1.71198	-0.707133	3.94242e-05	-1.7141	-0.713213
169280534	chr3:169280534:A:G	4.2753e-07	-1.60395	-0.0435043	7.78173e-05	-1.64926	-0.0233747	8.49358e-05	-1.64265	-0.0171432
169280634	chr3:169280634:G:A	5.69524e-07	-1.55601e-10	-1.36067	0.000106293	-1.55601e-10	-1.3608	0.00011453	-1.55601e-10	-1.36086
169280844	chr3:169280844:A:C	4.27168e-07	-1.60243	-0.0458711	7.77256e-05	-1.64805	-0.0257589	8.48387e-05	-1.6414	-0.0195396
169281397	chr3:169281397:AAATT:A	4.09739e-07	-1.68995	-3.55835e-10	7.88794e-05	-1.65908	-3.55835e-10	8.50572e-05	-1.65837	-3.55835e-10
169281784	chr3:169281784:C:G	6.19451e-07	-1.55601e-10	-1.27664	0.000116294	-1.55601e-10	-1.27088	0.00012513	-1.55601e-10	-1.27233
169282444	chr3:169282444:G:T	8.7408e-07	-1.55601e-10	-0.932303	0.000173528	-1.55601e-10	-0.870657	0.000190722	-1.55601e-10	-0.850874
169282547	chr3:169282547:G:A	3.6996e-07	-1.5995	-0.192577	6.7257e-05	-1.64559	-0.172881	7.34562e-05	-1.63882	-0.166182
169282868	chr3:169282868:T:C	2.03203e-07	-1.33885	-1.05242	5.28064e-05	-1.04597	-1.01439	5.49681e-05	-1.08804	-1.0069
169282883	chr3:169282883:T:A	2.01335e-07	-1.33712	-1.06338	5.23233e-05	-1.04343	-1.02612	5.44512e-05	-1.0856	-1.01879
169283401	chr3:169283401:C:T	4.05469e-07	-1.70043	-3.55835e-10	7.43729e-05	-1.71791	-3.55835e-10	8.04158e-05	-1.71448	-3.55835e-10
169284278	chr3:169284278:G:A	6.36258e-07	-1.55601e-10	-1.24987	0.000121827	-1.55601e-10	-1.22439	0.00013159	-1.55601e-10	-1.222
169284496	chr3:169284496:T:C	3.91258e-07	-1.56535	-0.170758	7.06807e-05	-1.61807	-0.150758	7.72714e-05	-1.61034	-0.144021
169284573	chr3:169284573:A:G	1.1007e-07	-1.69603	-1.30833	2.01033e-05	-1.71635	-1.30976	2.162e-05	-1.71701	-1.31106
169285126	chr3:169285126:T:A	5.7804e-07	-1.55601e-10	-1.34583	0.000107971	-1.55601e-10	-1.34513	0.000116245	-1.55601e-10	-1.34599
169285265	chr3:169285265:C:T	7.63615e-07	-1.55601e-10	-1.06741	0.000144315	-1.55601e-10	-1.055	0.00015442	-1.55601e-10	-1.06201
169285417	chr3:169285417:G:A	1.84501e-07	-1.66023	-0.827593	3.45861e-05	-1.68942	-0.794129	3.85968e-05	-1.68331	-0.765215
169285464	chr3:169285464:T:C	4.20501e-06	0.638558	-3.55835e-10	0.000847292	0.715049	-3.55835e-10	0.000881233	0.679633	-3.55835e-10
169285546	chr3:169285546:A:T	3.83947e-07	-1.56071	-0.194262	6.92367e-05	-1.61439	-0.175077	7.5696e-05	-1.60651	-0.168457
169285853	chr3:169285853:T:G	2.77417e-07	-1.25618	-0.823767	4.62083e-05	-1.348	-0.84584	4.99201e-05	-1.3479	-0.84337
169286030	chr3:169286030:C:T	8.01135e-07	-1.31253	0.29309	0.000170837	-1.19948	0.313191	0.000179901	-1.2463	0.337016
169286411	chr3:169286411:G:A	4.09326e-07	-1.57051	-0.120451	7.40394e-05	-1.62208	-0.100317	8.09629e-05	-1.61447	-0.0932315
169286579	chr3:169286579:A:G	5.76042e-07	-1.55601e-10	-1.34929	0.000108037	-1.55601e-10	-1.34452	0.000117092	-1.55601e-10	-1.33873
169286630	chr3:169286630:T:C	3.90126e-07	-1.54954	-0.189462	7.0192e-05	-1.60491	-0.170853	7.67228e-05	-1.59676	-0.164732
169287031	chr3:169287031:T:C	2.89319e-07	-0.753441	-1.2845	6.23429e-05	-0.630201	-1.26415	6.25172e-05	-0.716185	-1.25006
169287232	chr3:169287232:A:G	8.46307e-07	-1.55601e-10	-0.964592	0.000158031	-1.55601e-10	-0.964203	0.000169569	-1.55601e-10	-0.968429
169287725	chr3:169287725:G:A	8.18305e-07	-1.55601e-10	-0.998239	0.000157366	-1.55601e-10	-0.968424	0.000169677	-1.55601e-10	-0.967794
169287994	chr3:169287994:C:T	3.42388e-07	-0.65373	-1.2158	6.50472e-05	-0.65044	-1.20144	6.72871e-05	-0.695838	-1.19688
169288056	chr3:169288056:G:A	5.84367e-07	-1.55601e-10	-1.33494	0.000109374	-1.55601e-10	-1.33222	0.000118775	-1.55601e-10	-1.32446
169288170	chr3:169288170:T:C	3.29222e-07	-0.669569	-1.23917	6.27624e-05	-0.661724	-1.22592	6.49398e-05	-0.706253	-1.22198
169288253	chr3:169288253:T:C	1.62619e-07	-1.56803	-1.04603	2.88877e-05	-1.61764	-1.04594	3.12642e-05	-1.61024	-1.04897
169288350	chr3:169288350:T:TA	5.88524e-07	-1.55601e-10	-1.32786	0.000110067	-1.55601e-10	-1.3259	0.000118583	-1.55601e-10	-1.32608
169288615	chr3:169288615:T:C	3.1825e-06	-1.55601e-10	0.359948	0.000712241	-1.55601e-10	0.541419	0.000862941	-1.55601e-10	0.658656
169288647	chr3:169288647:A:G	4.59181e-06	-1.55601e-10	0.726555	0.00104495	-1.55601e-10	0.924724	0.00127882	-1.55601e-10	1.05201
169288732	chr3:169288732:A:C	6.10837e-07	-1.55601e-10	-1.29064	0.000114816	-1.55601e-10	-1.28366	0.000123188	-1.55601e-10	-1.28798
169288880	chr3:169288880:T:C	3.44944e-07	-0.620875	-1.24122	6.54173e-05	-0.61848	-1.22773	6.76199e-05	-0.663941	-1.22385
169288973	chr3:169288973:A:G	1.20003e-06	-1.55601e-10	-0.615369	0.000253536	-1.55601e-10	-0.491491	0.000305778	-1.55601e-10	-0.378831
169289116	chr3:169289116:T:C	5.95114e-07	-1.55601e-10	-1.31672	0.00011094	-1.55601e-10	-1.31801	0.000119129	-1.55601e-10	-1.32148
169289646	chr3:169289646:T:C	6.08932e-07	-1.55601e-10	-1.29377	0.000113548	-1.55601e-10	-1.29478	0.000121799	-1.55601e-10	-1.29932
169290205	chr3:169290205:T:C	3.37473e-06	-1.55601e-10	0.418597	0.000731415	-1.55601e-10	0.567984	0.000843282	-1.55601e-10	0.635612
169290234	chr3:169290234:T:C	5.00233e-07	-1.55759	0.0671868	0.000102786	-1.55304	0.158691	0.000111726	-1.57333	0.187694
169290401	chr3:169290401:T:C	1.38859e-06	-1.55601e-10	-0.469427	0.000263554	-1.55601e-10	-0.452741	0.000280733	-1.55601e-10	-0.464285
169290504	chr3:169290504:A:G	9.08295e-07	0.205401	-1.09931	0.000170327	0.193549	-1.08283	0.000174722	0.136625	-1.07512
169290535	chr3:169290535:A:G	7.10186e-07	-1.55601e-10	-1.13995	0.000133483	-1.55601e-10	-1.13302	0.000143786	-1.55601e-10	-1.13336
169290555	chr3:169290555:T:C	1.12567e-06	-1.55601e-10	-0.679341	0.00023194	-1.55601e-10	-0.580518	0.000274943	-1.55601e-10	-0.485127
169290604	chr3:169290604:G:T	6.60043e-07	-1.55601e-10	-1.21317	0.000124061	-1.55601e-10	-1.20622	0.000133642	-1.55601e-10	-1.20652
169290910	chr3:169290910:A:G	7.27407e-07	-1.12612	0.0101368	0.000126455	-1.28822	0.101104	0.00015307	-1.24237	0.171571
169291604	chr3:169291604:T:C	4.40356e-07	-1.13135	-0.486544	9.70038e-05	-1.05254	-0.399703	0.00010383	-1.1187	-0.340232
169291733	chr3:169291733:G:A	7.82444e-07	-1.04305	-3.55835e-10	0.000148624	-1.02558	-3.55835e-10	0.000161683	-1.01605	-3.55835e-10
169292412	chr3:169292412:T:A	5.81827e-07	-1.55601e-10	-1.3393	0.000108855	-1.55601e-10	-1.33698	0.000117551	-1.55601e-10	-1.33482
169292439	chr3:169292439:A:G	1.19666e-07	-1.56728	-1.35349	2.12044e-05	-1.61795	-1.35484	2.28001e-05	-1.61986	-1.35506
169292993	chr3:169292993:C:A	3.94474e-07	-1.72792	-3.55835e-10	7.78429e-05	-1.67231	-3.55835e-10	8.4177e-05	-1.66877	-3.55835e-10
169293862	chr3:169293862:C:T	1.12393e-06	-1.55601e-10	-0.680884	0.000212782	-1.55601e-10	-0.666727	0.000227318	-1.55601e-10	-0.675338
169294004	chr3:169294004:T:A	8.35445e-07	-1.55601e-10	-0.97751	0.000163605	-1.55601e-10	-0.929545	0.00017731	-1.55601e-10	-0.923792
169294155	chr3:169294155:T:G	1.31784e-07	-1.7264	-1.09791	2.45241e-05	-1.72816	-1.09918	2.61095e-05	-1.72785	-1.11154
169294839	chr3:169294839:G:A	4.30183e-07	-1.64126	-3.55835e-10	8.24178e-05	-1.6152	-3.55835e-10	8.79666e-05	-1.62473	-3.55835e-10
169294969	chr3:169294969:G:A	5.72836e-07	-1.55601e-10	-1.35487	0.000107163	-1.55601e-10	-1.35264	0.000115603	-1.55601e-10	-1.35153
169295674	chr3:169295674:T:C	2.12445e-06	-1.55601e-10	-0.0442053	0.000405979	-1.55601e-10	-0.0206971	0.000440527	-1.55601e-10	-0.0137168
169295768	chr3:169295768:T:C	5.77755e-07	-1.55601e-10	-1.34632	0.000108066	-1.55601e-10	-1.34425	0.000116853	-1.55601e-10	-1.34077
169295800	chr3:169295800:G:A	1.80823e-07	-1.64111	-0.866844	3.5135e-05	-1.61552	-0.852281	3.82789e-05	-1.62028	-0.836514
169295857	chr3:169295857:T:C	1.03908e-07	-1.72501	-1.33696	1.92431e-05	-1.72752	-1.34233	2.06352e-05	-1.72814	-1.34656
169295994	chr3:169295994:C:A	5.80327e-07	-1.55601e-10	-1.34188	0.000108256	-1.55601e-10	-1.3425	0.000116625	-1.55601e-10	-1.34272
169296161	chr3:169296161:C:T	9.30291e-07	-0.869976	-3.55835e-10	0.000138064	-1.09928	-3.55835e-10	0.000150499	-1.08774	-3.55835e-10
169296533	chr3:169296533:T:C	1.05191e-07	-1.72436	-1.32534	1.94532e-05	-1.72701	-1.33198	2.08307e-05	-1.72794	-1.33733
169296542	chr3:169296542:A:G	3.10977e-07	-0.707356	-1.2584	6.36823e-05	-0.622511	-1.25058	6.56639e-05	-0.6682	-1.24894
169297210	chr3:169297210:G:A	1.71948e-06	-1.55601e-10	-0.255697	0.000321062	-1.55601e-10	-0.255365	0.000347688	-1.55601e-10	-0.250385
169297231	chr3:169297231:A:G	1.35299e-07	-1.72757	-1.07041	2.51975e-05	-1.72772	-1.07253	2.6842e-05	-1.72697	-1.08475
169297644	chr3:169297644:AT:A	1.34548e-07	-1.72795	-1.07561	2.50781e-05	-1.72733	-1.07767	2.67245e-05	-1.72637	-1.08974
169298472	chr3:169298472:T:G	2.3793e-06	-1.55601e-10	0.0690869	0.000448432	-1.55601e-10	0.0787601	0.000487879	-1.55601e-10	0.0883787
169298586	chr3:169298586:G:A	1.51127e-07	-1.6799	-1.00745	2.89543e-05	-1.66518	-0.996104	3.15049e-05	-1.66849	-0.983058
169298686	chr3:169298686:T:A	1.66242e-07	-1.41009	-1.18194	2.99058e-05	-1.44093	-1.18802	3.22805e-05	-1.44371	-1.18351
169299196	chr3:169299196:A:G	1.04583e-07	-1.7276	-1.32789	1.93878e-05	-1.72816	-1.33419	2.07957e-05	-1.72766	-1.33928
169299260	chr3:169299260:C:T	5.80753e-07	-1.55601e-10	-1.34115	0.000108319	-1.55601e-10	-1.34191	0.000116703	-1.55601e-10	-1.34206
169299318	chr3:169299318:C:T	4.02767e-06	-1.55601e-10	0.59547	0.000858137	-1.55601e-10	0.727767	0.000968975	-1.55601e-10	0.774549
169299339	chr3:169299339:G:A	1.05794e-07	-1.72442	-1.31956	1.95558e-05	-1.72708	-1.32664	2.09314e-05	-1.72797	-1.33247
169299368	chr3:169299368:C:T	9.53833e-07	0.506379	-1.35136	0.000176758	0.50157	-1.35379	0.000181637	0.454126	-1.3538
169299492	chr3:169299492:G:A	1.04408e-07	-1.72817	-1.32899	1.93872e-05	-1.72726	-1.33512	2.08173e-05	-1.72577	-1.34013
169299564	chr3:169299564:A:C	1.37859e-06	-1.55601e-10	-0.476656	0.000263778	-1.55601e-10	-0.451889	0.000278191	-1.55601e-10	-0.473382
169299605	chr3:169299605:G:A	1.70887e-07	-1.71872	-0.845749	3.2099e-05	-1.7275	-0.830667	3.4335e-05	-1.72816	-0.83736
169299683	chr3:169299683:T:C	2.93514e-07	-1.49901	-0.524536	6.17198e-05	-1.3538	-0.550596	6.1344e-05	-1.40596	-0.579229
169300263	chr3:169300263:T:C	8.78562e-07	-1.55601e-10	-0.927188	0.000174164	-1.55601e-10	-0.866998	0.000191671	-1.55601e-10	-0.845909
169300343	chr3:169300343:T:G	4.2858e-07	-1.645	-3.55835e-10	8.21598e-05	-1.61833	-3.55835e-10	8.7719e-05	-1.62755	-3.55835e-10
169300748	chr3:169300748:A:G	1.19825e-07	-1.71852	-1.20092	2.2136e-05	-1.72535	-1.20444	2.35975e-05	-1.7266	-1.21394
169300995	chr3:169300995:C:A	1.04042e-07	-1.71585	-1.34483	1.9669e-05	-1.70009	-1.34786	2.12299e-05	-1.69671	-1.34956
169301600	chr3:169301600:C:T	5.7687e-07	-1.55601e-10	-1.34786	0.000107611	-1.55601e-10	-1.34848	0.000115944	-1.55601e-10	-1.34858
169301704	chr3:169301704:G:A	1.87461e-07	-1.43103	-1.04087	4.04189e-05	-1.25954	-1.06816	3.99696e-05	-1.32056	-1.09301
169301745	chr3:169301745:A:G	3.99604e-07	-1.715	-3.55835e-10	7.53553e-05	-1.70478	-3.55835e-10	8.14186e-05	-1.70209	-3.55835e-10
169302118	chr3:169302118:C:T	1.19615e-06	-1.68176	1.06314	0.000261525	-1.61528	1.15481	0.000290787	-1.6326	1.2035
169302496	chr3:169302496:A:G	1.13298e-06	-1.55601e-10	-0.672866	0.000214523	-1.55601e-10	-0.658579	0.000229213	-1.55601e-10	-0.667039
169303608	chr3:169303608:C:T	2.57094e-06	-1.55601e-10	0.146552	0.00050112	-1.55601e-10	0.189848	0.000558097	-1.55601e-10	0.222842
169303640	chr3:169303640:C:A	1.03041e-07	-1.72293	-1.34742	1.93936e-05	-1.71184	-1.35022	2.09191e-05	-1.70925	-1.35178
169304534	chr3:169304534:G:A	1.19144e-07	-1.71862	-1.20652	2.20139e-05	-1.72538	-1.20994	2.34714e-05	-1.72663	-1.21928
169304677	chr3:169304677:C:T	7.98467e-07	-1.55601e-10	-1.02278	0.000152056	-1.55601e-10	-1.00275	0.000160473	-1.55601e-10	-1.02357
169305220	chr3:169305220:A:G	1.13298e-06	-1.55601e-10	-0.672866	0.000214523	-1.55601e-10	-0.658579	0.000229213	-1.55601e-10	-0.667039
169305300	chr3:169305300:T:C	3.98086e-07	-1.71881	-3.55835e-10	7.36958e-05	-1.72705	-3.55835e-10	7.9525e-05	-1.72562	-3.55835e-10
169305360	chr3:169305360:T:A	7.96964e-07	-1.55601e-10	-1.02466	0.000155653	-1.55601e-10	-0.979367	0.000170761	-1.55601e-10	-0.961424
169305516	chr3:169305516:G:A	5.71749e-07	-1.55601e-10	-1.35677	0.000107197	-1.55601e-10	-1.35233	0.000115469	-1.55601e-10	-1.35269
169306043	chr3:169306043:G:A	1.89618e-07	-1.1021	-1.35836	3.80765e-05	-1.02733	-1.36007	3.96827e-05	-1.06069	-1.36009
169306164	chr3:169306164:A:G	5.13455e-07	-1.46431	-3.55835e-10	8.51503e-05	-1.58258	-3.55835e-10	9.24157e-05	-1.57539	-3.55835e-10
169306378	chr3:169306378:A:G	4.70214e-07	-1.55229	-3.55835e-10	9.40215e-05	-1.48347	-3.55835e-10	0.000101472	-1.4819	-3.55835e-10
169306400	chr3:169306400:A:G	1.16156e-07	-1.71978	-1.23076	2.14809e-05	-1.72596	-1.23388	2.29241e-05	-1.72706	-1.24245
169306720	chr3:169306720:A:T	2.13169e-07	-0.989056	-1.35433	4.31481e-05	-0.905003	-1.35735	4.4828e-05	-0.941455	-1.3574
169307007	chr3:169307007:T:C	1.50337e-07	-1.7258	-0.966792	2.85177e-05	-1.72263	-0.953845	3.04477e-05	-1.72616	-0.959515
169307026	chr3:169307026:C:T	1.98985e-07	-1.51779	-0.894453	3.58475e-05	-1.5433	-0.904422	3.88308e-05	-1.54524	-0.897236
169307332	chr3:169307332:T:C	1.16484e-06	-1.55601e-10	-0.645138	0.000217962	-1.55601e-10	-0.642675	0.000236427	-1.55601e-10	-0.636048
169307683	chr3:169307683:C:T	6.52311e-07	-1.55601e-10	-1.22495	0.000125356	-1.55601e-10	-1.19584	0.000135718	-1.55601e-10	-1.19111
169307837	chr3:169307837:C:A	1.02208e-07	-1.72572	-1.35274	1.91359e-05	-1.72057	-1.35486	2.06507e-05	-1.71793	-1.356
169308204	chr3:169308204:G:A	7.12773e-07	-1.55601e-10	-1.13631	0.000130918	-1.55601e-10	-1.15242	0.000142064	-1.55601e-10	-1.14541
169308211	chr3:169308211:T:C	2.21007e-07	-1.04017	-1.26712	4.27782e-05	-0.99077	-1.2802	4.40268e-05	-1.03125	-1.28564
169308342	chr3:169308342:G:T	2.23658e-07	-1.04543	-1.24993	4.32191e-05	-0.996516	-1.2642	4.44658e-05	-1.0368	-1.27017
169308371	chr3:169308371:T:C	2.24113e-07	-1.03627	-1.25706	4.33554e-05	-0.986701	-1.27087	4.46019e-05	-1.02732	-1.27659
169308555	chr3:169308555:T:A	6.04073e-07	-1.55601e-10	-1.30178	0.000113783	-1.55601e-10	-1.2927	0.000122266	-1.55601e-10	-1.29549
169310038	chr3:169310038:G:A	2.07984e-07	-1.45164	-0.916376	3.74704e-05	-1.45631	-0.947135	3.89541e-05	-1.47618	-0.963126
169310267	chr3:169310267:A:G	1.15883e-06	-1.55601e-10	-0.650307	0.000225612	-1.55601e-10	-0.608183	0.00023691	-1.55601e-10	-0.634011
169310751	chr3:169310751:G:A	1.7029e-07	-1.21117	-1.3568	3.80775e-05	-1.03331	-1.35407	3.81676e-05	-1.10829	-1.35142
169311181	chr3:169311181:C:A	8.24156e-07	-1.55601e-10	-0.991114	0.000156759	-1.55601e-10	-0.97229	0.00016921	-1.55601e-10	-0.970548
169312078	chr3:169312078:T:C	2.40609e-07	-1.55075	-0.671555	4.97952e-05	-1.42023	-0.698849	5.00645e-05	-1.46694	-0.721437
169312098	chr3:169312098:G:C	1.0223e-07	-1.72815	-1.35011	1.9064e-05	-1.72704	-1.35215	2.05337e-05	-1.72711	-1.35251
169312191	chr3:169312191:A:G	1.07858e-07	-1.67966	-1.34499	2.0901e-05	-1.64803	-1.33917	2.23626e-05	-1.65629	-1.33801
169312236	chr3:169312236:G:A	3.43832e-07	-0.730754	-1.13457	6.03265e-05	-0.782902	-1.14432	6.18563e-05	-0.824743	-1.15213
169312518	chr3:169312518:G:A	1.50891e-06	0.934985	-1.32131	0.000272503	0.905685	-1.32503	0.00028067	0.859578	-1.32409
169312626	chr3:169312626:C:T	6.68384e-07	-1.55601e-10	-1.20061	0.000128904	-1.55601e-10	-1.16793	0.000140826	-1.55601e-10	-1.15416
169312635	chr3:169312635:C:G	1.79254e-07	-1.72818	-0.788494	3.37999e-05	-1.70975	-0.796786	3.52886e-05	-1.71902	-0.819114
169313159	chr3:169313159:A:G	9.70527e-07	-1.55601e-10	-0.827635	0.000192642	-1.55601e-10	-0.766165	0.000212646	-1.55601e-10	-0.742062
169313299	chr3:169313299:TTGCAG:T	1.28248e-07	-1.5921	-1.25942	2.44666e-05	-1.56742	-1.26227	2.65238e-05	-1.55354	-1.27011
169313593	chr3:169313593:G:A	6.45346e-07	-1.55601e-10	-1.23569	0.000123964	-1.55601e-10	-1.207	0.000135226	-1.55601e-10	-1.19474
169313682	chr3:169313682:T:C	1.24025e-07	-1.60145	-1.28354	2.36469e-05	-1.57748	-1.28628	2.56499e-05	-1.56406	-1.29309
169313817	chr3:169313817:A:G	6.02379e-07	-1.55601e-10	-1.30459	0.000112911	-1.55601e-10	-1.3004	0.000121599	-1.55601e-10	-1.30096
169313927	chr3:169313927:A:G	1.75509e-07	-1.22909	-1.30869	3.41936e-05	-1.17619	-1.31877	3.53528e-05	-1.21308	-1.32323
169313928	chr3:169313928:A:T	1.79424e-07	-1.20957	-1.30616	3.49811e-05	-1.1557	-1.31649	3.61381e-05	-1.19327	-1.32107
169314199	chr3:169314199:C:T	1.7208e-07	-1.23857	-1.31894	3.35446e-05	-1.18618	-1.32794	3.47121e-05	-1.22272	-1.33188
169314218	chr3:169314218:C:T	1.07389e-07	-1.67568	-1.35333	2.0784e-05	-1.64348	-1.34933	2.22273e-05	-1.65186	-1.34851
169314312	chr3:169314312:A:G	1.23722e-07	-1.60412	-1.28332	2.35869e-05	-1.58052	-1.28578	2.55811e-05	-1.56721	-1.29263
169314337	chr3:169314337:C:G	1.71162e-07	-1.23713	-1.32574	3.33866e-05	-1.18492	-1.33392	3.45616e-05	-1.22147	-1.33748
169314495	chr3:169314495:G:A	6.22565e-07	-1.55601e-10	-1.27163	0.000116672	-1.55601e-10	-1.26763	0.000125102	-1.55601e-10	-1.27256
169314735	chr3:169314735:G:A	1.40698e-06	-0.456275	-3.55835e-10	0.000190447	-0.777624	-3.55835e-10	0.000207911	-0.76458	-3.55835e-10
169314816	chr3:169314816:A:T	5.69546e-07	-1.55601e-10	-1.36063	0.00010629	-1.55601e-10	-1.36083	0.000114528	-1.55601e-10	-1.36087
169314936	chr3:169314936:C:T	5.70793e-07	-1.55601e-10	-1.35845	0.000106688	-1.55601e-10	-1.35709	0.000114916	-1.55601e-10	-1.35749
169315001	chr3:169315001:A:C	1.09501e-06	-1.55601e-10	-0.706952	0.000206986	-1.55601e-10	-0.694347	0.000221263	-1.55601e-10	-0.702336
169315304	chr3:169315304:C:T	5.74571e-07	-1.55601e-10	-1.35185	0.000107091	-1.55601e-10	-1.35331	0.000115223	-1.55601e-10	-1.35482
169315506	chr3:169315506:C:T	1.05765e-07	-1.68338	-1.36087	1.99555e-05	-1.67261	-1.36088	2.12264e-05	-1.68561	-1.36084
169316191	chr3:169316191:T:C	7.74685e-07	-1.55601e-10	-1.05302	0.000151315	-1.55601e-10	-1.00764	0.000163915	-1.55601e-10	-1.00234
169316734	chr3:169316734:G:A	1.15842e-07	-1.70679	-1.24646	2.1818e-05	-1.6964	-1.24786	2.30565e-05	-1.70843	-1.25531
169317132	chr3:169317132:T:A	1.19114e-06	-1.55601e-10	-0.622811	0.000225583	-1.55601e-10	-0.608309	0.000240965	-1.55601e-10	-0.617036
169317265	chr3:169317265:T:C	1.01907e-07	-1.72715	-1.35426	1.90756e-05	-1.72489	-1.3537	2.05404e-05	-1.725	-1.3543
169317806	chr3:169317806:G:A	5.72627e-07	-1.55601e-10	-1.35524	0.000106763	-1.55601e-10	-1.35638	0.00011491	-1.55601e-10	-1.35754
169317874	chr3:169317874:T:C	1.05643e-06	-1.55601e-10	-0.74282	0.000210279	-1.55601e-10	-0.678563	0.000232731	-1.55601e-10	-0.651805
169318258	chr3:169318258:G:A	1.8109e-07	-1.39057	-1.11591	3.8651e-05	-1.24246	-1.12996	3.91917e-05	-1.2956	-1.13763
169318301	chr3:169318301:C:A	1.04998e-07	-1.72709	-1.32444	1.97617e-05	-1.72818	-1.31507	2.13846e-05	-1.7279	-1.31111
169318407	chr3:169318407:A:G	5.81375e-07	-1.55601e-10	-1.34008	0.000109289	-1.55601e-10	-1.333	0.000117968	-1.55601e-10	-1.33127
169318883	chr3:169318883:G:A	5.76283e-07	-1.55601e-10	-1.34888	0.000107385	-1.55601e-10	-1.35058	0.000115505	-1.55601e-10	-1.35237
169319188	chr3:169319188:G:A	1.7026e-07	-1.34356	-1.22459	3.7091e-05	-1.17802	-1.23561	3.73064e-05	-1.23805	-1.24448
169319341	chr3:169319341:G:T	1.25865e-06	0.792262	-1.35994	0.000229247	0.76828	-1.36048	0.000236031	0.722704	-1.36043
169319355	chr3:169319355:G:A	1.01727e-07	-1.72758	-1.35559	1.89516e-05	-1.72818	-1.35693	2.04301e-05	-1.72698	-1.3577
169320115	chr3:169320115:G:A	1.13417e-07	-1.71838	-1.25602	2.15772e-05	-1.71548	-1.23988	2.33397e-05	-1.71832	-1.23321
169320152	chr3:169320152:G:A	1.15058e-07	-1.71146	-1.24858	2.2379e-05	-1.66643	-1.25245	2.35937e-05	-1.68285	-1.25786
169320392	chr3:169320392:A:C	1.27014e-06	-1.55601e-10	-0.558589	0.00024811	-1.55601e-10	-0.513126	0.00025996	-1.55601e-10	-0.541164
169320652	chr3:169320652:G:A	1.28425e-07	-1.72216	-1.12797	2.48947e-05	-1.69072	-1.12162	2.65023e-05	-1.70133	-1.12313
169320911	chr3:169320911:G:A	1.08742e-07	-1.6577	-1.3588	2.08214e-05	-1.63253	-1.35848	2.22567e-05	-1.64016	-1.35889
169320920	chr3:169320920:T:C	1.24082e-06	-1.55601e-10	-0.58195	0.000235071	-1.55601e-10	-0.56711	0.000251055	-1.55601e-10	-0.576016
169321377	chr3:169321377:T:C	6.01403e-07	-1.55601e-10	-1.30621	0.000112843	-1.55601e-10	-1.301	0.000121989	-1.55601e-10	-1.29776
169321411	chr3:169321411:G:A	4.96737e-07	-1.49741	-3.55835e-10	7.80972e-05	-1.66904	-3.55835e-10	8.37995e-05	-1.67326	-3.55835e-10
169321413	chr3:169321413:G:A	7.97232e-07	-1.55601e-10	-1.02433	0.000152033	-1.55601e-10	-1.0029	0.000162669	-1.55601e-10	-1.00997
169321461	chr3:169321461:G:A	6.638e-07	0.0433914	-1.25088	0.000132669	0.106207	-1.24535	0.00013735	0.0630304	-1.24219
169321486	chr3:169321486:A:T	2.99573e-06	-1.55601e-10	0.299469	0.000545609	-1.55601e-10	0.274906	0.000591478	-1.55601e-10	0.280935
169321597	chr3:169321597:A:G	1.03065e-07	-1.72412	-1.346	1.91873e-05	-1.72673	-1.34602	2.06962e-05	-1.72344	-1.3483
169321939	chr3:169321939:G:C	1.0916e-06	0.189406	-0.899477	0.000180392	0.0560047	-0.887869	0.000186997	0.0205574	-0.891155
169321988	chr3:169321988:T:C	6.31994e-07	-1.55601e-10	-1.25659	0.000121494	-1.55601e-10	-1.22713	0.000132397	-1.55601e-10	-1.21588
169322182	chr3:169322182:T:C	1.71185e-07	-1.20775	-1.35498	2.95301e-05	-1.28193	-1.35966	3.19894e-05	-1.27562	-1.36067
169322187	chr3:169322187:T:C	1.70037e-07	-1.66978	-0.899676	3.41737e-05	-1.66662	-0.828917	4.12887e-05	-1.65482	-0.726284
169322221	chr3:169322221:G:A	6.19215e-07	-1.55601e-10	-1.27702	0.000118791	-1.55601e-10	-1.24963	0.000129327	-1.55601e-10	-1.23935
169322285	chr3:169322285:C:G	3.45225e-07	-1.27736	-0.583915	6.06609e-05	-1.36358	-0.55812	6.56572e-05	-1.37286	-0.544388
169322406	chr3:169322406:C:T	5.07903e-07	-1.29502	-0.180161	8.95108e-05	-1.38598	-0.146654	9.71443e-05	-1.39605	-0.129446
169322473	chr3:169322473:G:A	4.77907e-07	-1.53606	-3.55835e-10	9.01683e-05	-1.52532	-3.55835e-10	9.78457e-05	-1.5183	-3.55835e-10
169322752	chr3:169322752:C:T	8.10724e-07	-1.55601e-10	-1.00755	0.000157021	-1.55601e-10	-0.970617	0.000170298	-1.55601e-10	-0.96414
169322806	chr3:169322806:T:C	1.65096e-06	-0.296362	-3.55835e-10	0.000243775	-0.530751	-3.55835e-10	0.000268316	-0.509525	-3.55835e-10
169322855	chr3:169322855:A:G	4.59391e-07	-1.01207	-0.563503	9.24512e-05	-0.917799	-0.582518	0.000101328	-0.859714	-0.623614
169323124	chr3:169323124:G:A	9.32665e-07	-1.55601e-10	-0.867428	0.00018369	-1.55601e-10	-0.813749	0.000199355	-1.55601e-10	-0.806603
169323164	chr3:169323164:T:A	7.59367e-07	-1.55601e-10	-1.07299	0.000146994	-1.55601e-10	-1.03661	0.000159125	-1.55601e-10	-1.032
169324788	chr3:169324788:G:A	7.76004e-07	-1.55601e-10	-1.05132	0.000148724	-1.55601e-10	-1.0249	0.000160652	-1.55601e-10	-1.02245
169325164	chr3:169325164:C:G	1.04827e-07	-1.71486	-1.3383	2.02051e-05	-1.68877	-1.33229	2.14921e-05	-1.69805	-1.33595
169325191	chr3:169325191:C:T	5.73174e-07	-1.55601e-10	-1.35428	0.000106816	-1.55601e-10	-1.35589	0.000114832	-1.55601e-10	-1.35822
169325382	chr3:169325382:A:G	1.05378e-07	-1.71401	-1.3339	2.03335e-05	-1.68736	-1.32737	2.16176e-05	-1.69684	-1.33134
169325571	chr3:169325571:A:G	6.88845e-07	-1.55601e-10	-1.17046	0.000133757	-1.55601e-10	-1.13097	0.000146277	-1.55601e-10	-1.11619
169325662	chr3:169325662:C:T	1.33242e-06	-1.55601e-10	-0.51072	0.00025947	-1.55601e-10	-0.468356	0.00028605	-1.55601e-10	-0.445524
169325912	chr3:169325912:T:C	5.86816e-07	-1.55601e-10	-1.33076	0.000110445	-1.55601e-10	-1.32248	0.000119003	-1.55601e-10	-1.32254
169326146	chr3:169326146:G:C	1.13928e-07	-1.61499	-1.35492	1.93825e-05	-1.70775	-1.35488	2.10873e-05	-1.69683	-1.35619
169326284	chr3:169326284:A:G	1.20511e-07	-1.55945	-1.35428	2.01628e-05	-1.67123	-1.35193	2.20118e-05	-1.65867	-1.35144
169326291	chr3:169326291:C:T	1.22218e-07	-1.54462	-1.35504	2.03186e-05	-1.66265	-1.35281	2.22015e-05	-1.64918	-1.35235
169326368	chr3:169326368:CT:C	1.25294e-07	-1.51618	-1.35863	2.05886e-05	-1.64508	-1.35717	2.25291e-05	-1.63004	-1.35685
169327338	chr3:169327338:A:T	7.80825e-07	-1.04512	-3.55835e-10	0.000132934	-1.13715	-3.55835e-10	0.000140276	-1.15808	-3.55835e-10
169327544	chr3:169327544:G:A	1.04554e-06	-1.55601e-10	-0.753183	0.000193686	-1.55601e-10	-0.760761	0.000206604	-1.55601e-10	-0.770884
169327876	chr3:169327876:C:T	1.41383e-07	-1.39523	-1.35877	2.27284e-05	-1.54427	-1.35911	2.49744e-05	-1.5261	-1.35774
169328520	chr3:169328520:A:T	1.12271e-07	-1.70809	-1.27646	2.06336e-05	-1.72449	-1.27559	2.25348e-05	-1.7211	-1.26553
169328598	chr3:169328598:T:A	1.84505e-07	-1.17565	-1.31214	2.86494e-05	-1.35453	-1.31734	3.1797e-05	-1.32378	-1.31853
169328645	chr3:169328645:G:C	6.5372e-07	-1.55601e-10	-1.2228	0.000126228	-1.55601e-10	-1.18891	0.000137794	-1.55601e-10	-1.17593
169328767	chr3:169328767:G:C	7.04459e-06	-1.55761	2.71215	0.0022296	-1.54307	3.22565	0.00353611	-1.52463	3.59372
169329166	chr3:169329166:C:T	6.26098e-07	-1.55601e-10	-1.26597	0.000119354	-1.55601e-10	-1.2449	0.000129195	-1.55601e-10	-1.24037
169329396	chr3:169329396:A:G	1.79002e-07	-1.16359	-1.35448	2.78242e-05	-1.3439	-1.35719	3.09117e-05	-1.31224	-1.35832
169330308	chr3:169330308:G:T	5.75614e-07	-1.55601e-10	-1.35004	0.000107861	-1.55601e-10	-1.34616	0.000116075	-1.55601e-10	-1.34745
169330442	chr3:169330442:G:A	1.39393e-07	-1.40825	-1.35992	2.2408e-05	-1.55744	-1.36013	2.46129e-05	-1.53925	-1.35917
169330603	chr3:169330603:C:T	4.86215e-07	-1.51882	-3.55835e-10	9.44267e-05	-1.47917	-3.55835e-10	0.000102001	-1.47671	-3.55835e-10
169330678	chr3:169330678:C:T	1.09377e-07	-1.72818	-1.28249	2.16513e-05	-1.67208	-1.27985	2.25792e-05	-1.69991	-1.28475
169330802	chr3:169330802:C:T	5.83225e-05	-1.55601e-10	3.26827	0.020991	-1.55601e-10	3.92485	0.0430524	-1.55601e-10	4.56848
169330903	chr3:169330903:T:C	5.77266e-07	-1.55601e-10	-1.34717	0.000107511	-1.55601e-10	-1.34941	0.000115417	-1.55601e-10	-1.35314
169331601	chr3:169331601:G:A	1.29035e-06	-1.55601e-10	-0.542807	0.000244557	-1.55601e-10	-0.527549	0.000265772	-1.55601e-10	-0.519052
169332828	chr3:169332828:G:C	1.06498e-06	-1.55601e-10	-0.734762	0.000197082	-1.55601e-10	-0.743375	0.000210371	-1.55601e-10	-0.752816
169333082	chr3:169333082:C:T	5.96825e-07	-1.55601e-10	-1.31385	0.000111191	-1.55601e-10	-1.31575	0.000120256	-1.55601e-10	-1.31207
169333221	chr3:169333221:A:T	5.69489e-05	-1.55601e-10	3.24444	0.0204629	-1.55601e-10	3.89937	0.0419058	-1.55601e-10	4.54149
169333237	chr3:169333237:G:A	4.86288e-07	-1.70277	0.184093	0.000108228	-1.69459	0.351835	0.000126938	-1.68685	0.428858
169334436	chr3:169334436:T:C	1.98259e-06	-1.07571	0.962396	0.000543472	-1.01929	1.29027	0.000826972	-1.01515	1.63123
169334566	chr3:169334566:TGAG:T	4.9618e-07	-1.49853	-3.55835e-10	9.37871e-05	-1.48597	-3.55835e-10	0.000101864	-1.47805	-3.55835e-10
169335476	chr3:169335476:G:A	1.99776e-07	-1.23586	-1.17242	3.51753e-05	-1.29438	-1.17228	3.76479e-05	-1.31159	-1.16182
169335699	chr3:169335699:A:T	4.2962e-06	-1.55601e-10	0.660012	0.00109173	-1.55601e-10	0.96852	0.00163236	-1.55601e-10	1.29609
169336036	chr3:169336036:T:G	5.83606e-07	-1.55601e-10	-1.33625	0.000109519	-1.55601e-10	-1.3309	0.000119099	-1.55601e-10	-1.32173
169336728	chr3:169336728:A:T	5.54685e-06	-1.55601e-10	0.915512	0.00143784	-1.55601e-10	1.2439	0.00219694	-1.55601e-10	1.59313
169336994	chr3:169336994:T:C	5.66521e-06	-1.55601e-10	0.936625	0.00147068	-1.55601e-10	1.26648	0.00225042	-1.55601e-10	1.61718
169337246	chr3:169337246:T:C	5.70805e-07	-1.55601e-10	-1.35843	0.000106411	-1.55601e-10	-1.35969	0.000114538	-1.55601e-10	-1.36079
169337413	chr3:169337413:C:T	4.6347e-07	-1.70637	0.13964	0.000102662	-1.69934	0.30379	0.000120409	-1.69181	0.381019
169337526	chr3:169337526:T:G	1.13147e-07	-1.70143	-1.27536	2.07228e-05	-1.72128	-1.27448	2.26567e-05	-1.71687	-1.26436
169337545	chr3:169337545:G:T	1.1377e-07	-1.69593	-1.27536	2.07834e-05	-1.71836	-1.27448	2.27399e-05	-1.71321	-1.26436
169337753	chr3:169337753:C:T	6.0732e-07	-1.55601e-10	-1.29642	0.000113589	-1.55601e-10	-1.29441	0.000122437	-1.55601e-10	-1.29409
169337909	chr3:169337909:C:A	2.71114e-06	0.520005	-0.320355	0.00036546	0.161093	-0.286933	0.000398553	0.168083	-0.281931
169337984	chr3:169337984:G:T	5.85734e-07	-1.55601e-10	-1.33261	0.000110268	-1.55601e-10	-1.32408	0.000118793	-1.55601e-10	-1.3243
169338140	chr3:169338140:TC:T	4.02638e-07	-1.70744	-3.55835e-10	7.3659e-05	-1.72755	-3.55835e-10	7.93254e-05	-1.72813	-3.55835e-10
169338502	chr3:169338502:G:A	6.24841e-07	-1.55601e-10	-1.26798	0.000117773	-1.55601e-10	-1.25824	0.00012717	-1.55601e-10	-1.25616
169338883	chr3:169338883:T:C	1.15554e-07	-1.69581	-1.25993	2.1111e-05	-1.71823	-1.25898	2.31182e-05	-1.71306	-1.24801
169339195	chr3:169339195:T:C	6.44441e-07	-1.55601e-10	-1.23709	0.000120657	-1.55601e-10	-1.23405	0.000128907	-1.55601e-10	-1.2426
169339768	chr3:169339768:A:G	6.0714e-07	-1.55601e-10	-1.29671	0.000114152	-1.55601e-10	-1.28947	0.00012473	-1.55601e-10	-1.27554
169339869	chr3:169339869:G:A	1.18933e-06	-1.55601e-10	-0.624327	0.000243213	-1.55601e-10	-0.533059	0.000279153	-1.55601e-10	-0.469929
169340111	chr3:169340111:T:C	4.5877e-07	-1.57693	-3.55835e-10	8.73578e-05	-1.55699	-3.55835e-10	9.1718e-05	-1.58297	-3.55835e-10
169340221	chr3:169340221:G:A	6.96465e-07	-1.55601e-10	-1.15946	0.00013268	-1.55601e-10	-1.13905	0.000147524	-1.55601e-10	-1.1077
169340243	chr3:169340243:C:T	1.1534e-07	-1.68247	-1.27512	2.09576e-05	-1.71025	-1.27424	2.29676e-05	-1.7035	-1.2641
169340307	chr3:169340307:A:C	7.28342e-07	-1.55601e-10	-1.1147	0.000136919	-1.55601e-10	-1.10761	0.000149976	-1.55601e-10	-1.09122
169340842	chr3:169340842:T:A	1.15104e-07	-1.68887	-1.27077	2.09672e-05	-1.71417	-1.26987	2.29672e-05	-1.70814	-1.25949
169341217	chr3:169341217:T:TA	4.99053e-07	-1.49276	-3.55835e-10	0.000103004	-1.39223	-3.55835e-10	0.000112261	-1.38086	-3.55835e-10
169341977	chr3:169341977:C:T	5.17474e-06	-1.35514	2.20121	0.00142817	-1.38739	2.62454	0.0023313	-1.34728	2.99978
169342298	chr3:169342298:T:C	5.98852e-07	-1.55601e-10	-1.31046	0.000113019	-1.55601e-10	-1.29944	0.000121746	-1.55601e-10	-1.29975
169343407	chr3:169343407:T:C	1.61387e-06	-1.55601e-10	-0.319086	0.000335406	-1.55601e-10	-0.211655	0.000392012	-1.55601e-10	-0.130398
169343409	chr3:169343409:G:A	5.83277e-07	-1.55601e-10	-1.33681	0.000109477	-1.55601e-10	-1.33129	0.000119209	-1.55601e-10	-1.32081
169344004	chr3:169344004:GT:G	6.11149e-07	-1.55601e-10	-1.29013	0.000112309	-1.55601e-10	-1.30574	0.00012116	-1.55601e-10	-1.30458
169344334	chr3:169344334:T:C	4.75587e-07	-1.54092	-3.55835e-10	8.9909e-05	-1.5282	-3.55835e-10	9.75833e-05	-1.52098	-3.55835e-10
169344441	chr3:169344441:G:C	8.35756e-07	-1.18444	0.207298	0.000181728	-1.22672	0.402232	0.000250627	-1.17331	0.595587
169345225	chr3:169345225:C:T	6.1855e-07	-1.55601e-10	-1.2781	0.000116669	-1.55601e-10	-1.26766	0.000127985	-1.55601e-10	-1.24977
169345333	chr3:169345333:C:T	1.03532e-06	-1.55601e-10	-0.76301	0.000210402	-1.55601e-10	-0.677979	0.000239821	-1.55601e-10	-0.621797
169345393	chr3:169345393:C:A	1.19276e-07	-1.6747	-1.24934	2.16154e-05	-1.70527	-1.24833	2.37411e-05	-1.69771	-1.23677
169345540	chr3:169345540:C:T	4.79706e-07	-1.5323	-3.55835e-10	9.06193e-05	-1.52033	-3.55835e-10	9.83838e-05	-1.51281	-3.55835e-10
169345567	chr3:169345567:C:T	9.99109e-07	-1.55601e-10	-0.79861	0.000185061	-1.55601e-10	-0.806312	0.000197643	-1.55601e-10	-0.815225
169345841	chr3:169345841:C:T	4.93925e-07	-1.50309	-3.55835e-10	9.34342e-05	-1.48974	-3.55835e-10	0.000101477	-1.48186	-3.55835e-10
169346283	chr3:169346283:T:C	5.91658e-07	-1.55601e-10	-1.32255	0.000110673	-1.55601e-10	-1.32042	0.000118932	-1.55601e-10	-1.32313
169346465	chr3:169346465:A:G	1.12952e-07	-1.67165	-1.30686	2.15112e-05	-1.66095	-1.29748	2.35991e-05	-1.65055	-1.28992
169346603	chr3:169346603:AG:A	7.05448e-07	-1.55601e-10	-1.14664	0.000137277	-1.55601e-10	-1.105	0.000150295	-1.55601e-10	-1.08909
169346715	chr3:169346715:T:A	9.51109e-07	-1.55601e-10	-0.847845	0.000189808	-1.55601e-10	-0.780987	0.000215345	-1.55601e-10	-0.729448
169348190	chr3:169348190:TTCTG:T	1.98835e-07	-1.58787	-0.825131	3.53336e-05	-1.64162	-0.820541	3.95935e-05	-1.62751	-0.795517
169348444	chr3:169348444:A:G	1.0193e-06	-1.55601e-10	-0.778606	0.000206886	-1.55601e-10	-0.694832	0.000235586	-1.55601e-10	-0.639615
169348900	chr3:169348900:G:A	9.75914e-07	-1.55601e-10	-0.8221	0.00018772	-1.55601e-10	-0.792047	0.000199524	-1.55601e-10	-0.805756
169349811	chr3:169349811:A:G	1.01481e-06	-1.55601e-10	-0.783022	0.000205898	-1.55601e-10	-0.699618	0.000234417	-1.55601e-10	-0.644589
169350289	chr3:169350289:C:A	1.796e-05	-1.55601e-10	2.09043	0.00569152	-1.55601e-10	2.61974	0.0102276	-1.55601e-10	3.13115
169351366	chr3:169351366:A:G	1.67029e-07	-1.24824	-1.33906	2.9454e-05	-1.30565	-1.33852	3.13215e-05	-1.32262	-1.33476
169351377	chr3:169351377:T:G	6.09014e-07	-1.55601e-10	-1.29363	0.000115125	-1.55601e-10	-1.28098	0.000124001	-1.55601e-10	-1.2814
169351783	chr3:169351783:T:C	1.54945e-06	-1.55601e-10	-0.359816	0.000311336	-1.55601e-10	-0.286124	0.00032923	-1.55601e-10	-0.304933
169351920	chr3:169351920:G:A	6.16365e-07	-1.55601e-10	-1.28163	0.000114301	-1.55601e-10	-1.28816	0.000123579	-1.55601e-10	-1.28481
169352778	chr3:169352778:C:T	1.7902e-05	-1.55601e-10	2.08719	0.00567173	-1.55601e-10	2.61625	0.01019	-1.55601e-10	3.12747
169352823	chr3:169352823:G:A	2.99576e-06	-1.4683	1.76778	0.000825885	-1.44806	2.13752	0.00124479	-1.42263	2.44766
169353010	chr3:169353010:A:G	4.62833e-07	-1.56811	-3.55835e-10	8.74273e-05	-1.55619	-3.55835e-10	9.48365e-05	-1.54954	-3.55835e-10
169353386	chr3:169353386:T:C	4.53773e-07	-1.58788	-3.55835e-10	8.25445e-05	-1.61366	-3.55835e-10	8.93553e-05	-1.60907	-3.55835e-10
169353418	chr3:169353418:T:A	6.59677e-07	-1.55601e-10	-1.21372	0.000123789	-1.55601e-10	-1.20842	0.000132081	-1.55601e-10	-1.21828
169353462	chr3:169353462:A:G	3.40089e-06	-1.4969	1.92322	0.000945097	-1.47822	2.30251	0.00142917	-1.4544	2.61756
169353582	chr3:169353582:T:C	3.80384e-07	-1.25966	-0.504629	9.40775e-05	-1.03459	-0.448286	0.000100471	-1.1088	-0.383021
169354443	chr3:169354443:T:G	6.05239e-07	-1.72813	0.428275	0.000135167	-1.72728	0.606789	0.000158656	-1.72559	0.690637
169355217	chr3:169355217:G:C	1.75743e-07	-1.19952	-1.33693	3.09034e-05	-1.25973	-1.3364	3.28382e-05	-1.27764	-1.33246
169355577	chr3:169355577:T:A	9.35013e-07	-1.55601e-10	-0.864914	0.00017327	-1.55601e-10	-0.872144	0.000185147	-1.55601e-10	-0.880542
169357280	chr3:169357280:C:T	9.72339e-07	-1.55601e-10	-0.825769	0.000187903	-1.55601e-10	-0.791071	0.000203238	-1.55601e-10	-0.787309
169357290	chr3:169357290:G:A	1.53325e-06	-1.55601e-10	-0.370329	0.000321749	-1.55601e-10	-0.253224	0.000372777	-1.55601e-10	-0.180709
169357451	chr3:169357451:C:T	8.723e-05	0.453506	3.21732	0.019211	0.137141	3.6991	0.0338484	0.211752	4.1162
169357518	chr3:169357518:T:C	4.46694e-06	-1.55601e-10	0.698985	0.000882584	-1.55601e-10	0.755856	0.000992267	-1.55601e-10	0.798302
169359003	chr3:169359003:G:A	6.01034e-07	-1.55601e-10	-1.30682	0.000113441	-1.55601e-10	-1.29572	0.000122203	-1.55601e-10	-1.296
169359044	chr3:169359044:G:A	7.87289e-07	-1.55601e-10	-1.03688	0.000149933	-1.55601e-10	-1.01681	0.000162935	-1.55601e-10	-1.00834
169359143	chr3:169359143:T:G	4.60304e-07	-1.57359	-3.55835e-10	8.69021e-05	-1.56222	-3.55835e-10	9.42659e-05	-1.55557	-3.55835e-10
169359191	chr3:169359191:C:G	1.86878e-07	-1.19366	-1.28136	3.28681e-05	-1.25409	-1.2804	3.50318e-05	-1.27211	-1.27333
169359731	chr3:169359731:A:G	7.21428e-06	-1.55601e-10	1.17834	0.00161058	-1.55601e-10	1.35735	0.00186529	-1.55601e-10	1.42948
169360047	chr3:169360047:C:T	7.91484e-07	-1.55601e-10	-1.03156	0.000150756	-1.55601e-10	-1.01133	0.000163841	-1.55601e-10	-1.00279
169360270	chr3:169360270:C:A	1.93374e-07	-1.38817	-1.05267	4.46686e-05	-1.19809	-1.02963	4.68358e-05	-1.26125	-0.993792
169360691	chr3:169360691:A:G	1.77179e-06	-1.55601e-10	-0.225726	0.000350508	-1.55601e-10	-0.167615	0.000365704	-1.55601e-10	-0.199865
169361253	chr3:169361253:T:A	4.602e-07	-1.57381	-3.55835e-10	8.68956e-05	-1.56229	-3.55835e-10	9.42586e-05	-1.55565	-3.55835e-10
169361405	chr3:169361405:T:C	2.00192e-07	-1.34898	-1.05721	3.13616e-05	-1.57396	-1.00746	3.66764e-05	-1.52837	-0.971186
169361633	chr3:169361633:A:G	1.15674e-06	-1.55601e-10	-0.652114	0.000224807	-1.55601e-10	-0.611755	0.000243362	-1.55601e-10	-0.60714
169361975	chr3:169361975:T:C	8.24593e-07	-0.106878	-0.883706	0.000108262	-0.47299	-0.869454	0.000123235	-0.440193	-0.8474
169362071	chr3:169362071:A:T	1.65307e-07	-1.34388	-1.25379	2.94263e-05	-1.39255	-1.25256	3.14143e-05	-1.40883	-1.24559
169362397	chr3:169362397:T:G	1.76699e-05	0.55726	1.51688	0.00315347	0.226807	1.80245	0.00496518	0.302747	2.10577
169362699	chr3:169362699:T:C	5.76544e-07	-1.55601e-10	-1.34842	0.000107083	-1.55601e-10	-1.35339	0.000115366	-1.55601e-10	-1.35358
169363366	chr3:169363366:G:A	5.80506e-07	-1.55601e-10	-1.34157	0.000107686	-1.55601e-10	-1.34778	0.000116005	-1.55601e-10	-1.34805
169363667	chr3:169363667:A:C	6.23901e-07	-1.55601e-10	-1.26948	0.00011565	-1.55601e-10	-1.27643	0.000125078	-1.55601e-10	-1.27275
169363796	chr3:169363796:G:A	6.07415e-07	-1.55601e-10	-1.29626	0.000114496	-1.55601e-10	-1.28646	0.000124924	-1.55601e-10	-1.27398
169363825	chr3:169363825:G:A	9.41958e-07	0.0251397	-0.882653	0.000121864	-0.355678	-0.868411	0.000138954	-0.321254	-0.846296
169364089	chr3:169364089:C:T	8.6068e-07	-1.55601e-10	-0.947751	0.000162112	-1.55601e-10	-0.938711	0.000178343	-1.55601e-10	-0.917979
169364387	chr3:169364387:T:C	2.02505e-07	-1.36878	-1.02593	4.71446e-05	-1.17158	-1.0022	4.94461e-05	-1.23613	-0.964676
169364541	chr3:169364541:C:T	6.00799e-07	-1.55601e-10	-1.30721	0.000113392	-1.55601e-10	-1.29614	0.000122151	-1.55601e-10	-1.29643
169364845	chr3:169364845:G:A	1.25522e-06	-1.55601e-10	-0.570411	0.000256977	-1.55601e-10	-0.478009	0.000295768	-1.55601e-10	-0.412114
169365164	chr3:169365164:G:A	1.55675e-07	-1.44167	-1.21603	2.45208e-05	-1.63164	-1.19583	2.81852e-05	-1.58915	-1.17375
169365198	chr3:169365198:A:C	1.8659e-07	-1.1548	-1.32176	3.31415e-05	-1.21639	-1.30983	3.51112e-05	-1.23399	-1.30918
169365337	chr3:169365337:G:A	1.12528e-06	-1.29117	0.611482	0.000271625	-1.26734	0.844762	0.000385827	-1.23085	1.08455
169366403	chr3:169366403:A:G	1.775e-06	-1.55601e-10	-0.223921	0.000351155	-1.55601e-10	-0.16577	0.00036637	-1.55601e-10	-0.198045
169366682	chr3:169366682:C:T	5.73402e-07	-1.55601e-10	-1.35389	0.000107257	-1.55601e-10	-1.35177	0.000116199	-1.55601e-10	-1.34638
169366700	chr3:169366700:C:T	4.63987e-07	-1.56562	-3.55835e-10	8.73313e-05	-1.55729	-3.55835e-10	9.47098e-05	-1.55087	-3.55835e-10
169366788	chr3:169366788:A:C	1.24103e-05	-1.55601e-10	1.72081	0.00378407	-1.55601e-10	2.21156	0.006575	-1.55601e-10	2.68934
169367039	chr3:169367039:C:A	1.45915e-07	-1.71814	-1.00431	2.81228e-05	-1.71637	-0.974047	3.10296e-05	-1.72517	-0.94158
169367192	chr3:169367192:G:A	6.13347e-07	-1.55601e-10	-1.28654	0.000115633	-1.55601e-10	-1.27658	0.000126763	-1.55601e-10	-1.25937
169367782	chr3:169367782:G:C	7.18112e-06	-1.55601e-10	1.17374	0.00160291	-1.55601e-10	1.35258	0.00185628	-1.55601e-10	1.42464
169368223	chr3:169368223:C:T	5.83332e-07	-1.55601e-10	-1.33672	0.000109487	-1.55601e-10	-1.33119	0.000119232	-1.55601e-10	-1.32062
169368239	chr3:169368239:G:A	1.73412e-07	-1.20942	-1.34039	3.08257e-05	-1.26712	-1.33153	3.26753e-05	-1.284	-1.33107
169368589	chr3:169368589:T:C	6.11302e-07	-1.55601e-10	-1.28988	0.000115222	-1.55601e-10	-1.28014	0.00012627	-1.55601e-10	-1.26327
169368912	chr3:169368912:A:T	6.10276e-07	-1.38952	0.0979542	0.000141652	-1.36861	0.294986	0.000193428	-1.33633	0.499551
169369109	chr3:169369109:G:A	7.49942e-07	-1.55601e-10	-1.08548	0.000145926	-1.55601e-10	-1.04389	0.000155761	-1.55601e-10	-1.05337
169369511	chr3:169369511:TA:T	1.70614e-07	-1.3178	-1.24827	3.09134e-05	-1.34812	-1.24769	3.28535e-05	-1.36899	-1.24064
169370177	chr3:169370177:T:A	7.26084e-07	-1.55601e-10	-1.11781	0.000136149	-1.55601e-10	-1.11324	0.000144901	-1.55601e-10	-1.12564
169370458	chr3:169370458:G:T	6.01025e-07	-1.55601e-10	-1.30684	0.000113439	-1.55601e-10	-1.29573	0.000122201	-1.55601e-10	-1.29602
169370613	chr3:169370613:G:C	6.00467e-07	-1.55601e-10	-1.30777	0.000113324	-1.55601e-10	-1.29675	0.000122077	-1.55601e-10	-1.29703
169370906	chr3:169370906:T:C	3.94521e-07	-1.7278	-3.55835e-10	8.01912e-05	-1.64258	-3.55835e-10	8.36776e-05	-1.67472	-3.55835e-10
169371575	chr3:169371575:T:C	1.53165e-07	-1.40774	-1.26622	2.47262e-05	-1.57114	-1.24799	2.76599e-05	-1.53587	-1.24583
169371761	chr3:169371761:A:G	1.80849e-06	-1.55601e-10	-0.205226	0.000344401	-1.55601e-10	-0.18519	0.000382631	-1.55601e-10	-0.154618
169371794	chr3:169371794:C:A	6.13272e-07	-1.28667	-3.55835e-10	0.000115841	-1.27477	-3.55835e-10	0.000125872	-1.26643	-3.55835e-10
169372008	chr3:169372008:T:C	1.2565e-07	-1.7018	-1.17017	2.36563e-05	-1.71022	-1.15314	2.54228e-05	-1.71193	-1.15411
169372246	chr3:169372246:A:G	6.53109e-07	-1.55601e-10	-1.22373	0.000121796	-1.55601e-10	-1.22465	0.000132233	-1.55601e-10	-1.21712
169372338	chr3:169372338:A:G	1.39533e-07	-1.72615	-1.04103	2.79833e-05	-1.68104	-1.01435	3.04779e-05	-1.67509	-1.0096
169373169	chr3:169373169:G:T	5.69526e-07	-1.55601e-10	-1.36067	0.000106371	-1.55601e-10	-1.36007	0.000114543	-1.55601e-10	-1.36074
169373533	chr3:169373533:C:T	5.79106e-07	-1.55601e-10	-1.34399	0.000108228	-1.55601e-10	-1.34276	0.000116697	-1.55601e-10	-1.34211
169374162	chr3:169374162:T:C	8.12045e-07	-1.55601e-10	-1.00592	0.00015652	-1.55601e-10	-0.973813	0.000166115	-1.55601e-10	-0.989008
169374250	chr3:169374250:A:G	1.0282e-07	-1.71324	-1.35925	2.00047e-05	-1.67094	-1.36009	2.16567e-05	-1.66579	-1.36059
169374400	chr3:169374400:C:A	6.33346e-07	-1.55601e-10	-1.25446	0.000119346	-1.55601e-10	-1.24497	0.000131569	-1.55601e-10	-1.22216
169374633	chr3:169374633:T:C	1.46352e-07	-1.44416	-1.2753	3.0086e-05	-1.35248	-1.27046	3.21083e-05	-1.35824	-1.27433
169374738	chr3:169374738:A:G	6.44515e-07	-1.55601e-10	-1.23698	0.000121945	-1.55601e-10	-1.22343	0.000134533	-1.55601e-10	-1.19988
169374793	chr3:169374793:G:A	8.27652e-07	-1.55601e-10	-0.986881	0.000155116	-1.55601e-10	-0.982827	0.000167979	-1.55601e-10	-0.977852
169375018	chr3:169375018:G:A	5.69613e-07	-1.55601e-10	-1.36052	0.000106291	-1.55601e-10	-1.36081	0.000114528	-1.55601e-10	-1.36087
169375207	chr3:169375207:C:T	1.38082e-07	-1.51723	-1.26039	4.71923e-05	-0.92373	-1.24904	4.9692e-05	-0.952616	-1.24323
169375877	chr3:169375877:AAAAG:A	1.32991e-07	-1.55057	-1.26463	4.39248e-05	-0.990931	-1.25359	4.63015e-05	-1.01862	-1.24789
169375918	chr3:169375918:C:T	5.36824e-07	-1.4198	-3.55835e-10	0.00010026	-1.41923	-3.55835e-10	0.000106718	-1.4315	-3.55835e-10
169376004	chr3:169376004:G:A	3.15433e-06	0.753999	-0.402943	0.0011429	1.29733	-0.283008	0.00106942	1.11488	-0.241697
169376619	chr3:169376619:A:C	1.69009e-07	-1.72742	-0.848103	3.31671e-05	-1.69564	-0.8298	3.68086e-05	-1.68951	-0.806451
169376690	chr3:169376690:A:C	8.25426e-07	-1.55601e-10	-0.989574	0.000159202	-1.55601e-10	-0.956821	0.000168914	-1.55601e-10	-0.9723
169376971	chr3:169376971:A:G	1.15262e-06	-1.07444	0.418765	0.000172584	-1.34562	0.469505	0.000187113	-1.33733	0.467351
169376975	chr3:169376975:G:A	1.36442e-07	-1.52798	-1.2616	4.61274e-05	-0.94527	-1.25032	4.85871e-05	-0.973803	-1.24453
169377454	chr3:169377454:G:A	1.0861e-06	-1.55601e-10	-0.715123	0.000204261	-1.55601e-10	-0.707597	0.000217539	-1.55601e-10	-0.719312
169377587	chr3:169377587:G:A	1.87234e-07	-1.51528	-0.957834	5.19919e-05	-1.14712	-0.928784	5.36995e-05	-1.18377	-0.934518
169378080	chr3:169378080:A:G	8.9342e-07	-1.55601e-10	-0.910418	0.000171142	-1.55601e-10	-0.884503	0.000183953	-1.55601e-10	-0.887007
169378369	chr3:169378369:G:A	1.12502e-06	-1.55601e-10	-0.679916	0.00020943	-1.55601e-10	-0.682608	0.000230096	-1.55601e-10	-0.663192
169378940	chr3:169378940:T:C	8.85887e-07	-0.918885	-3.55835e-10	0.000199944	-0.728961	-3.55835e-10	0.000192085	-0.843752	-3.55835e-10
169379112	chr3:169379112:C:T	1.43542e-07	-1.52612	-1.21273	4.76688e-05	-0.964396	-1.19832	5.09779e-05	-0.978538	-1.19176
169379545	chr3:169379545:A:C	1.557e-07	-1.70161	-0.955938	3.00288e-05	-1.65047	-0.974375	3.20852e-05	-1.64379	-0.989508
169379593	chr3:169379593:C:T	1.20122e-07	-1.67803	-1.23894	3.32149e-05	-1.30533	-1.21867	3.51763e-05	-1.32662	-1.2147
169380148	chr3:169380148:T:C	1.02665e-07	-1.71833	-1.35567	1.98599e-05	-1.68101	-1.35729	2.14749e-05	-1.67631	-1.35849
169380196	chr3:169380196:C:T	8.96924e-07	-1.55601e-10	-0.906503	0.000171834	-1.55601e-10	-0.880466	0.000184701	-1.55601e-10	-0.882952
169380503	chr3:169380503:T:C	1.48258e-07	-1.41109	-1.29543	3.05505e-05	-1.31485	-1.29276	3.2572e-05	-1.32097	-1.29727
169380557	chr3:169380557:A:G	7.0578e-07	-1.55601e-10	-1.14617	0.000134156	-1.55601e-10	-1.12799	0.000148961	-1.55601e-10	-1.09801
169380887	chr3:169380887:A:G	1.24427e-06	-1.03834	0.45917	0.000184979	-1.31772	0.510967	0.00020063	-1.30919	0.508964
169381003	chr3:169381003:C:T	1.33315e-07	-1.48769	-1.32507	4.66322e-05	-0.865943	-1.31876	4.89274e-05	-0.895746	-1.31561
169381073	chr3:169381073:C:T	1.29261e-07	-1.51881	-1.32483	4.38762e-05	-0.92716	-1.31847	4.60856e-05	-0.955937	-1.31525
169381204	chr3:169381204:G:A	1.1997e-06	-1.04576	0.43011	0.000178628	-1.32323	0.481536	0.000193732	-1.31476	0.479541
169381750	chr3:169381750:C:T	7.7534e-07	-1.05217	-3.55835e-10	0.00017235	-0.877471	-3.55835e-10	0.000167081	-0.983212	-3.55835e-10
169382119	chr3:169382119:T:C	2.04083e-07	-1.72653	-0.660423	3.90403e-05	-1.72475	-0.637654	4.33886e-05	-1.72289	-0.608602
169382169	chr3:169382169:T:A	1.53632e-07	-1.6729	-0.998008	3.01509e-05	-1.60541	-1.01537	3.22983e-05	-1.59705	-1.02962
169382329	chr3:169382329:G:A	2.14829e-07	-1.5157	-0.819931	6.08807e-05	-1.14761	-0.770472	6.46873e-05	-1.17909	-0.753035
169382462	chr3:169382462:G:C	5.57976e-07	-1.38116	-3.55835e-10	0.000105478	-1.3685	-3.55835e-10	0.000112109	-1.38222	-3.55835e-10
169382967	chr3:169382967:C:T	1.25687e-07	-1.53178	-1.3399	3.7779e-05	-1.06096	-1.33428	4.01583e-05	-1.07736	-1.3315
169383098	chr3:169383098:T:C	1.25799e-07	-1.53279	-1.338	3.78232e-05	-1.06195	-1.33213	4.0208e-05	-1.0784	-1.32922
169383111	chr3:169383111:G:A	1.27767e-07	-1.52495	-1.33032	3.86966e-05	-1.04757	-1.32367	4.11483e-05	-1.06411	-1.3204
169383541	chr3:169383541:C:A	8.37088e-07	-1.55601e-10	-0.975545	0.00016142	-1.55601e-10	-0.942986	0.000171324	-1.55601e-10	-0.958131
169383976	chr3:169383976:C:A	7.95701e-07	-1.55601e-10	-1.02625	0.000149089	-1.55601e-10	-1.02246	0.000161403	-1.55601e-10	-1.01779
169384295	chr3:169384295:C:T	2.83539e-07	-1.72306	-0.335061	5.39897e-05	-1.72746	-0.310746	6.02464e-05	-1.72649	-0.27676
169384508	chr3:169384508:A:T	1.01938e-06	-1.55601e-10	-0.778525	0.000198454	-1.55601e-10	-0.736442	0.000215984	-1.55601e-10	-0.726485
169384583	chr3:169384583:C:T	8.26917e-07	-1.55601e-10	-0.987769	0.000159503	-1.55601e-10	-0.954936	0.000169227	-1.55601e-10	-0.97045
169384832	chr3:169384832:G:A	1.80169e-07	-1.25279	-1.25879	3.8232e-05	-1.12985	-1.25348	4.07255e-05	-1.13715	-1.25769
169384901	chr3:169384901:G:A	3.03605e-07	-1.72519	-0.264559	5.79944e-05	-1.72624	-0.240406	6.47993e-05	-1.72478	-0.205612
169384915	chr3:169384915:C:T	7.48735e-07	-1.55601e-10	-1.08709	0.000140118	-1.55601e-10	-1.08451	0.000151511	-1.55601e-10	-1.08103
169384979	chr3:169384979:C:A	6.57797e-07	-1.55601e-10	-1.21658	0.000124615	-1.55601e-10	-1.20177	0.000137737	-1.55601e-10	-1.17635
169386043	chr3:169386043:T:C	3.55629e-06	0.733726	-0.262727	0.0013108	1.28636	-0.134961	0.00122839	1.10248	-0.0907058
169386113	chr3:169386113:C:T	2.05099e-07	-1.64337	-0.738608	3.8366e-05	-1.65423	-0.72559	4.15925e-05	-1.64587	-0.727899
169386435	chr3:169386435:C:T	2.49234e-07	-1.72671	-0.460375	4.89622e-05	-1.7233	-0.412645	5.33454e-05	-1.72154	-0.403359
169386754	chr3:169386754:A:G	2.19194e-07	-1.42027	-0.895249	6.4822e-05	-0.991074	-0.864278	6.66072e-05	-1.03247	-0.870403
169386859	chr3:169386859:A:G	2.60468e-07	-1.72803	-0.414966	5.17872e-05	-1.71379	-0.366068	5.65046e-05	-1.71085	-0.35652
169387300	chr3:169387300:G:A	5.6941e-07	-1.55601e-10	-1.36087	0.000106312	-1.55601e-10	-1.36062	0.000114527	-1.55601e-10	-1.36088
169387423	chr3:169387423:C:T	1.88592e-07	-1.18792	-1.27797	4.03406e-05	-1.05644	-1.2732	4.29697e-05	-1.06417	-1.27703
169388582	chr3:169388582:G:A	6.02876e-07	-1.55601e-10	-1.30376	0.000113544	-1.55601e-10	-1.29481	0.00012228	-1.55601e-10	-1.29537
169388935	chr3:169388935:G:C	5.89146e-07	-1.55601e-10	-1.3268	0.000110799	-1.55601e-10	-1.31928	0.000120869	-1.55601e-10	-1.30698
169388985	chr3:169388985:A:G	9.7844e-07	-1.55601e-10	-0.819515	0.000187574	-1.55601e-10	-0.792822	0.000201461	-1.55601e-10	-0.796095
169389140	chr3:169389140:A:G	4.27951e-07	-0.408855	-1.23761	8.25274e-05	-0.397533	-1.21633	9.39962e-05	-0.355276	-1.20316
169389272	chr3:169389272:T:C	9.36227e-06	-1.55601e-10	1.43897	0.00191627	-1.55601e-10	1.53114	0.00217618	-1.55601e-10	1.58364
169389659	chr3:169389659:G:T	4.29298e-07	-1.64332	-3.55835e-10	8.22007e-05	-1.61783	-3.55835e-10	8.79274e-05	-1.62518	-3.55835e-10
169389669	chr3:169389669:G:A	5.71195e-07	-1.55601e-10	-1.35774	0.000106675	-1.55601e-10	-1.35721	0.000114848	-1.55601e-10	-1.35808
169389855	chr3:169389855:G:A	7.94428e-07	-1.55601e-10	-1.02785	0.000148803	-1.55601e-10	-1.02437	0.000161099	-1.55601e-10	-1.01967
169390581	chr3:169390581:G:T	5.75291e-07	-1.55601e-10	-1.3506	0.000107735	-1.55601e-10	-1.34733	0.000116007	-1.55601e-10	-1.34804
169391131	chr3:169391131:G:A	6.95439e-07	-1.55601e-10	-1.16093	0.000130614	-1.55601e-10	-1.15475	0.000141199	-1.55601e-10	-1.15152
169391514	chr3:169391514:T:C	5.80618e-07	-1.55601e-10	-1.34138	0.000108941	-1.55601e-10	-1.33619	0.000117348	-1.55601e-10	-1.33655
169392035	chr3:169392035:A:G	1.17823e-07	-1.68362	-1.25268	2.20931e-05	-1.69953	-1.2322	2.40374e-05	-1.70411	-1.21797
169392760	chr3:169392760:T:C	3.47999e-07	-0.643011	-1.21026	6.72506e-05	-0.629812	-1.18876	7.63446e-05	-0.591558	-1.17487
169393233	chr3:169393233:A:G	5.49653e-07	-1.39619	-3.55835e-10	9.32578e-05	-1.49163	-3.55835e-10	0.000101342	-1.48319	-3.55835e-10
169393701	chr3:169393701:A:G	8.59082e-06	-1.55601e-10	1.35298	0.00175572	-1.55601e-10	1.44363	0.00199218	-1.55601e-10	1.4953
169393977	chr3:169393977:T:C	6.53811e-07	-1.55601e-10	-1.22266	0.00012384	-1.55601e-10	-1.20801	0.000136742	-1.55601e-10	-1.18359
169394127	chr3:169394127:C:T	1.08833e-07	-1.70746	-1.30819	2.64112e-05	-1.45801	-1.2952	2.79789e-05	-1.47718	-1.29306
169394354	chr3:169394354:T:C	2.88713e-07	-1.42704	-0.612996	4.20007e-05	-1.65895	-0.630366	4.50314e-05	-1.64614	-0.648188
169394987	chr3:169394987:A:C	1.018e-06	-1.55601e-10	-0.779878	0.000198176	-1.55601e-10	-0.737842	0.000215679	-1.55601e-10	-0.727898
169395237	chr3:169395237:C:A	8.62776e-06	-1.55601e-10	1.35727	0.00176335	-1.55601e-10	1.44798	0.00200088	-1.55601e-10	1.49966
169395322	chr3:169395322:C:A	1.12611e-07	-1.70817	-1.27337	2.70706e-05	-1.47392	-1.25462	2.89735e-05	-1.48448	-1.25083
169395437	chr3:169395437:C:T	5.70079e-07	-1.55601e-10	-1.3597	0.000106358	-1.55601e-10	-1.36019	0.000114612	-1.55601e-10	-1.36014
169395599	chr3:169395599:CT:C	6.19709e-07	-1.55601e-10	-1.27622	0.000117003	-1.55601e-10	-1.2648	0.000128613	-1.55601e-10	-1.24488
169395740	chr3:169395740:G:A	1.93199e-07	-1.08799	-1.35376	3.81366e-05	-1.03529	-1.35054	4.16809e-05	-1.01994	-1.3517
169395809	chr3:169395809:C:T	1.80049e-07	-1.25262	-1.25963	3.82065e-05	-1.12966	-1.25433	4.06988e-05	-1.13696	-1.25853
169395964	chr3:169395964:G:A	1.80294e-07	-1.2521	-1.25879	3.82613e-05	-1.12908	-1.25348	4.07564e-05	-1.13639	-1.25769
169396076	chr3:169396076:G:A	2.25223e-07	-1.6569	-0.631488	4.22349e-05	-1.66676	-0.616991	4.5764e-05	-1.65912	-0.619068
169396114	chr3:169396114:C:T	7.14692e-06	-1.55601e-10	1.16896	0.00165076	-1.55601e-10	1.38199	0.00184138	-1.55601e-10	1.41658
169396966	chr3:169396966:T:G	1.27839e-07	-1.66959	-1.18512	2.26662e-05	-1.72812	-1.178	2.42952e-05	-1.72815	-1.18326
169397212	chr3:169397212:A:G	8.25935e-07	-1.55601e-10	-0.988958	0.000159306	-1.55601e-10	-0.95617	0.000169021	-1.55601e-10	-0.971666
169397291	chr3:169397291:G:A	4.21991e-06	0.642095	-3.55835e-10	0.00146934	1.26557	-3.55835e-10	0.00151533	1.2217	-3.55835e-10
169397306	chr3:169397306:T:C	2.5176e-07	-0.92429	-1.25271	4.67283e-05	-0.948378	-1.23427	5.31549e-05	-0.906262	-1.22222
169398440	chr3:169398440:T:C	1.91349e-07	-1.72762	-0.72376	3.66882e-05	-1.72212	-0.702424	4.07134e-05	-1.72004	-0.675096
169398691	chr3:169398691:T:A	1.07511e-07	-1.70164	-1.32624	1.94962e-05	-1.72796	-1.32881	2.09675e-05	-1.72709	-1.33163
169399066	chr3:169399066:G:A	8.6954e-07	-1.55601e-10	-0.93751	0.000169068	-1.55601e-10	-0.896696	0.000183889	-1.55601e-10	-0.887356
169399217	chr3:169399217:A:G	1.13594e-07	-1.71295	-1.25989	2.73561e-05	-1.47754	-1.24051	2.90636e-05	-1.49598	-1.23622
169399361	chr3:169399361:AG:A	6.45319e-07	-1.55601e-10	-1.23573	0.000122147	-1.55601e-10	-1.22177	0.000134727	-1.55601e-10	-1.19844
169399768	chr3:169399768:T:C	3.0165e-07	-1.72818	-0.26803	5.82497e-05	-1.71833	-0.243925	6.51536e-05	-1.71574	-0.209202
169399926	chr3:169399926:C:A	1.7949e-07	-1.21913	-1.29622	3.81511e-05	-1.09354	-1.2919	4.06668e-05	-1.10101	-1.29527
169399934	chr3:169399934:A:G	1.09464e-06	-1.55601e-10	-0.707294	0.000213723	-1.55601e-10	-0.662318	0.000232714	-1.55601e-10	-0.651881
169399976	chr3:169399976:A:G	2.10179e-07	-1.68118	-0.67633	3.95528e-05	-1.68733	-0.662027	4.28149e-05	-1.68103	-0.663776
169400004	chr3:169400004:A:C	1.21834e-07	-1.7274	-1.17542	2.62628e-05	-1.61024	-1.1486	2.81349e-05	-1.62244	-1.14224
169400061	chr3:169400061:C:T	6.3594e-07	-1.55601e-10	-1.25037	0.000120267	-1.55601e-10	-1.23728	0.000132489	-1.55601e-10	-1.21519
169400303	chr3:169400303:A:G	3.95315e-07	-1.72579	-3.55835e-10	7.58649e-05	-1.69804	-3.55835e-10	8.14531e-05	-1.70166	-3.55835e-10
169400411	chr3:169400411:A:G	7.29297e-07	-1.55601e-10	-1.11339	0.000135339	-1.55601e-10	-1.11921	0.000144914	-1.55601e-10	-1.12555
169400776	chr3:169400776:A:T	2.42815e-07	-0.936494	-1.27668	4.48871e-05	-0.962308	-1.26054	5.09852e-05	-0.920445	-1.24971
169400872	chr3:169400872:A:G	2.34032e-07	-0.970118	-1.2799	4.32901e-05	-0.995015	-1.26406	4.9117e-05	-0.954069	-1.25342
169401107	chr3:169401107:C:T	5.72972e-07	-1.55601e-10	-1.35464	0.000107218	-1.55601e-10	-1.35213	0.000115466	-1.55601e-10	-1.35271
169401628	chr3:169401628:C:G	2.3569e-07	-0.990427	-1.25253	4.37253e-05	-1.01492	-1.23416	4.96544e-05	-0.974566	-1.22204
169401641	chr3:169401641:C:T	1.82905e-07	-1.14447	-1.35204	3.60026e-05	-1.09489	-1.34851	3.93205e-05	-1.08016	-1.34978
169401675	chr3:169401675:G:A	5.94841e-07	-1.55601e-10	-1.31718	0.000111952	-1.55601e-10	-1.30892	0.000122439	-1.55601e-10	-1.29408
169401694	chr3:169401694:C:T	1.12859e-06	-0.676753	-3.55835e-10	0.000200646	-0.725455	-3.55835e-10	0.000208172	-0.763325	-3.55835e-10
169401895	chr3:169401895:A:G	8.31814e-07	-1.55601e-10	-0.981865	0.000160578	-1.55601e-10	-0.948219	0.000170286	-1.55601e-10	-0.964213
169401905	chr3:169401905:G:T	8.65355e-06	-1.55601e-10	1.36025	0.00176855	-1.55601e-10	1.45092	0.00200681	-1.55601e-10	1.50261
169402028	chr3:169402028:G:A	1.95868e-07	-1.07354	-1.35449	3.86288e-05	-1.02154	-1.35146	4.22329e-05	-1.00595	-1.35254
169402174	chr3:169402174:A:G	1.0625e-07	-1.71799	-1.32169	2.05002e-05	-1.68023	-1.32633	2.21049e-05	-1.67555	-1.33034
169402450	chr3:169402450:G:A	5.77242e-06	-1.55601e-10	0.955373	0.00131908	-1.55601e-10	1.15769	0.00146349	-1.55601e-10	1.18689
169402762	chr3:169402762:G:C	6.6016e-07	-1.55601e-10	-1.21299	0.000124773	-1.55601e-10	-1.2005	0.000137471	-1.55601e-10	-1.17828
169402805	chr3:169402805:G:A	1.09625e-06	-1.55601e-10	-0.70582	0.000214049	-1.55601e-10	-0.660792	0.000233071	-1.55601e-10	-0.650345
169403632	chr3:169403632:C:T	2.13642e-07	-1.68508	-0.656088	4.02186e-05	-1.69116	-0.641511	4.35099e-05	-1.68513	-0.643574
169403985	chr3:169403985:G:C	1.89695e-07	-1.10422	-1.35583	3.73777e-05	-1.05283	-1.35309	4.08539e-05	-1.03761	-1.35408
169404143	chr3:169404143:A:T	1.21359e-07	-1.72205	-1.18467	2.84477e-05	-1.52043	-1.1585	3.03343e-05	-1.53717	-1.15224
169404170	chr3:169404170:T:A	2.21394e-07	-0.980866	-1.32466	4.07636e-05	-1.00529	-1.31392	4.60827e-05	-0.964611	-1.30664
169404199	chr3:169404199:G:A	3.95152e-07	-1.7262	-3.55835e-10	7.46205e-05	-1.71458	-3.55835e-10	8.06556e-05	-1.7115	-3.55835e-10
169404362	chr3:169404362:T:C	6.81546e-07	0.146687	-1.3278	0.000202026	0.61426	-1.33286	0.000186191	0.463422	-1.33834
169404423	chr3:169404423:G:A	3.98811e-07	-1.71699	-3.55835e-10	7.36388e-05	-1.72783	-3.55835e-10	7.93267e-05	-1.72812	-3.55835e-10
169404939	chr3:169404939:A:G	8.20203e-07	-1.55601e-10	-0.995923	0.000158217	-1.55601e-10	-0.963028	0.000167869	-1.55601e-10	-0.978507
169405049	chr3:169405049:G:A	1.92608e-07	-1.72316	-0.72166	3.6633e-05	-1.72705	-0.698997	4.06369e-05	-1.72608	-0.670934
169405284	chr3:169405284:CAA:C	6.28642e-07	-1.55601e-10	-1.26191	0.000118816	-1.55601e-10	-1.24942	0.000130741	-1.55601e-10	-1.22847
169405317	chr3:169405317:T:A	1.83156e-07	-1.21234	-1.28279	3.90141e-05	-1.08516	-1.27791	4.15793e-05	-1.0926	-1.28149
169405552	chr3:169405552:G:A	1.05397e-06	0.458034	-1.20319	0.000298343	0.888562	-1.21732	0.000284368	0.778721	-1.23014
169405660	chr3:169405660:T:G	4.52483e-06	-1.55601e-10	0.711861	0.00102337	-1.55601e-10	0.903856	0.0011343	-1.55601e-10	0.932081
169406166	chr3:169406166:C:T	6.78541e-07	-1.55601e-10	-1.18553	0.000129828	-1.55601e-10	-1.16079	0.000140894	-1.55601e-10	-1.15368
169406577	chr3:169406577:A:G	1.3432e-06	-1.55601e-10	-0.502663	0.000253262	-1.55601e-10	-0.492571	0.000270673	-1.55601e-10	-0.500778
169407094	chr3:169407094:A:G	5.371e-07	-1.55293	0.133644	0.000124781	-1.43563	0.235197	0.000140356	-1.44352	0.286012
169407286	chr3:169407286:G:A	6.53927e-07	-1.55601e-10	-1.22248	0.000120904	-1.55601e-10	-1.232	0.00013153	-1.55601e-10	-1.22245
169407453	chr3:169407453:CA:C	2.07774e-07	-1.01948	-1.34954	3.31742e-05	-1.17447	-1.35075	3.56602e-05	-1.17786	-1.3498
169408139	chr3:169408139:A:T	2.08139e-07	-1.09695	-1.27032	4.48483e-05	-0.957549	-1.26616	4.769e-05	-0.965656	-1.27131
169408218	chr3:169408218:A:T	9.22638e-07	-1.55601e-10	-0.878237	0.000171298	-1.55601e-10	-0.883595	0.000183094	-1.55601e-10	-0.89169
169408739	chr3:169408739:G:A	9.41561e-07	-1.55601e-10	-0.857935	0.000185404	-1.55601e-10	-0.804461	0.000204671	-1.55601e-10	-0.780285
169408804	chr3:169408804:T:C	8.74887e-07	-1.55601e-10	-0.931379	0.000162973	-1.55601e-10	-0.933414	0.000180871	-1.55601e-10	-0.903904
169408868	chr3:169408868:A:C	9.47338e-07	-1.55601e-10	-0.851818	0.000186454	-1.55601e-10	-0.798812	0.000205822	-1.55601e-10	-0.774679
169409275	chr3:169409275:T:C	9.18446e-07	-1.55601e-10	-0.882791	0.000178504	-1.55601e-10	-0.842384	0.000197103	-1.55601e-10	-0.817961
169409341	chr3:169409341:T:A	6.05214e-07	-1.29989	-3.55835e-10	0.000100427	-1.41756	-3.55835e-10	0.0001076	-1.42327	-3.55835e-10
169409385	chr3:169409385:G:A	4.2981e-07	-1.47795	-0.164178	8.72613e-05	-1.49447	-0.0636202	9.71123e-05	-1.48081	-0.0450079
169409648	chr3:169409648:C:T	1.90654e-07	-1.34335	-1.11166	3.07745e-05	-1.48886	-1.11145	3.33945e-05	-1.49449	-1.09881
169409850	chr3:169409850:C:G	1.93699e-06	-0.136581	-3.55835e-10	0.000282426	-0.38358	-3.55835e-10	0.00029966	-0.399041	-3.55835e-10
169410058	chr3:169410058:G:C	8.92405e-07	-1.55601e-10	-0.911554	0.000166226	-1.55601e-10	-0.913649	0.00018462	-1.55601e-10	-0.883391
169410137	chr3:169410137:G:A	9.15701e-07	-1.55601e-10	-0.885784	0.000177963	-1.55601e-10	-0.845421	0.000196494	-1.55601e-10	-0.821056
169410140	chr3:169410140:A:T	8.90782e-07	-1.55601e-10	-0.913374	0.000165927	-1.55601e-10	-0.915447	0.000184274	-1.55601e-10	-0.885264
169410486	chr3:169410486:A:G	1.26005e-07	-1.67617	-1.19298	3.30034e-05	-1.35948	-1.17091	3.49934e-05	-1.38221	-1.16432
169410560	chr3:169410560:C:A	8.75744e-07	-1.55601e-10	-0.9304	0.00016313	-1.55601e-10	-0.93245	0.00018107	-1.55601e-10	-0.902808
169411711	chr3:169411711:C:T	2.55624e-07	-1.72818	-0.433592	5.27626e-05	-1.72548	-0.33572	5.73316e-05	-1.72678	-0.326058
169411863	chr3:169411863:T:C	1.31316e-07	-1.69135	-1.13652	3.36431e-05	-1.40196	-1.10923	3.57553e-05	-1.42329	-1.1017
169411982	chr3:169411982:C:T	2.05365e-06	-1.55601e-10	-0.0780996	0.000446108	-1.55601e-10	0.0735648	0.00049499	-1.55601e-10	0.102848
169411984	chr3:169411984:T:C	9.21336e-07	-1.55601e-10	-0.879649	0.000171636	-1.55601e-10	-0.881619	0.000190821	-1.55601e-10	-0.850354
169412216	chr3:169412216:G:A	2.00778e-07	-1.13101	-1.27227	4.31025e-05	-0.995238	-1.26818	4.58453e-05	-1.00314	-1.27327
169412352	chr3:169412352:A:T	3.9556e-07	-1.72517	-3.55835e-10	7.39758e-05	-1.72326	-3.55835e-10	7.96161e-05	-1.72447	-3.55835e-10
169412481	chr3:169412481:C:T	1.85317e-07	-1.37617	-1.10724	3.01122e-05	-1.5149	-1.10717	3.26925e-05	-1.52015	-1.09439
169412794	chr3:169412794:T:C	1.06182e-07	-1.70966	-1.33066	2.10406e-05	-1.64879	-1.33176	2.26991e-05	-1.64582	-1.33354
169412821	chr3:169412821:T:C	9.58716e-07	-1.55601e-10	-0.839879	0.000186672	-1.55601e-10	-0.797643	0.000206357	-1.55601e-10	-0.77208
169412959	chr3:169412959:A:G	1.41389e-06	0.909458	-1.36083	0.000465833	1.47719	-1.36036	0.000421099	1.30043	-1.35925
169413076	chr3:169413076:T:A	3.49943e-07	-1.21312	-0.634582	8.28091e-05	-1.08032	-0.530136	8.96772e-05	-1.08465	-0.52082
169413328	chr3:169413328:C:T	1.07604e-07	-1.7144	-1.31262	2.11961e-05	-1.65916	-1.31402	2.28511e-05	-1.65642	-1.31627
169413773	chr3:169413773:G:A	1.91454e-07	-1.355	-1.09583	3.10085e-05	-1.49841	-1.09432	3.36841e-05	-1.50387	-1.08079
169413827	chr3:169413827:G:C	6.69094e-07	-1.55601e-10	-1.19955	0.000125588	-1.55601e-10	-1.19399	0.000135655	-1.55601e-10	-1.19157
169413943	chr3:169413943:G:A	9.54336e-07	-1.55601e-10	-0.844458	0.000185779	-1.55601e-10	-0.802439	0.000205318	-1.55601e-10	-0.777127
169413952	chr3:169413952:A:G	8.85089e-07	-1.55601e-10	-0.919785	0.000164466	-1.55601e-10	-0.924292	0.000180293	-1.55601e-10	-0.907104
169414290	chr3:169414290:C:T	2.67241e-06	-1.55601e-10	0.18526	0.000587593	-1.55601e-10	0.349038	0.000646717	-1.55601e-10	0.370219
169414310	chr3:169414310:AG:A	7.42441e-07	-1.09553	-3.55835e-10	0.000112039	-1.30815	-3.55835e-10	0.000120221	-1.31235	-3.55835e-10
169414414	chr3:169414414:A:G	9.09298e-07	-1.55601e-10	-0.892801	0.000176559	-1.55601e-10	-0.853343	0.000186924	-1.55601e-10	-0.870985
169414674	chr3:169414674:T:C	5.95169e-07	-1.55601e-10	-1.31663	0.000110632	-1.55601e-10	-1.32078	0.000120453	-1.55601e-10	-1.31043
169414930	chr3:169414930:G:A	9.19437e-07	-1.55601e-10	-0.881713	0.000171272	-1.55601e-10	-0.883745	0.000190389	-1.55601e-10	-0.852619
169415020	chr3:169415020:G:A	9.09019e-07	-1.55601e-10	-0.893108	0.000169336	-1.55601e-10	-0.895112	0.000188168	-1.55601e-10	-0.864354
169415153	chr3:169415153:A:G	3.82397e-07	-1.21254	-0.546475	9.10618e-05	-1.0796	-0.435862	9.86679e-05	-1.08382	-0.426111
169415161	chr3:169415161:C:T	9.97366e-07	-1.55601e-10	-0.800356	0.000196936	-1.55601e-10	-0.744118	0.000217638	-1.55601e-10	-0.718859
169415166	chr3:169415166:C:T	2.05553e-07	-1.10946	-1.27032	4.42314e-05	-0.9714	-1.26616	4.70376e-05	-0.979432	-1.27131
169415292	chr3:169415292:A:C	1.0787e-07	-1.72296	-1.30159	2.09047e-05	-1.68427	-1.30275	2.25418e-05	-1.68123	-1.30509
169415365	chr3:169415365:C:T	1.52083e-07	-1.61499	-1.06606	2.82478e-05	-1.6242	-1.06178	3.07451e-05	-1.61454	-1.06142
169415448	chr3:169415448:A:G	5.7092e-07	-1.55601e-10	-1.35823	0.00010665	-1.55601e-10	-1.35745	0.000114848	-1.55601e-10	-1.35808
169415772	chr3:169415772:A:AAAAG	1.4409e-06	0.928376	-1.36083	0.00047571	1.49815	-1.36034	0.000429901	1.3211	-1.35923
169416490	chr3:169416490:T:A	2.0609e-07	-1.1043	-1.27286	4.43706e-05	-0.965655	-1.26876	4.71876e-05	-0.973716	-1.27384
169416703	chr3:169416703:A:T	6.38762e-07	-1.55601e-10	-1.24594	0.000123557	-1.55601e-10	-1.21029	0.000130672	-1.55601e-10	-1.229
169416826	chr3:169416826:T:C	9.0568e-07	-1.55601e-10	-0.896788	0.000175831	-1.55601e-10	-0.857472	0.000186164	-1.55601e-10	-0.875059
169416833	chr3:169416833:A:C	1.15861e-07	-1.59326	-1.35982	3.22459e-05	-1.1928	-1.36081	3.3677e-05	-1.22419	-1.36069
169416972	chr3:169416972:A:T	1.06198e-07	-1.71658	-1.32359	2.08653e-05	-1.66408	-1.32483	2.24987e-05	-1.66143	-1.3268
169417258	chr3:169417258:C:T	1.97605e-07	-1.37559	-1.04361	3.21911e-05	-1.51334	-1.04197	3.49576e-05	-1.51871	-1.02884
169417700	chr3:169417700:A:C	1.44404e-06	-0.935848	0.505571	0.000415989	-0.546281	0.549943	0.000438411	-0.598249	0.579717
169418126	chr3:169418126:A:C	1.11182e-07	-1.72272	-1.27158	2.16583e-05	-1.67991	-1.2717	2.33396e-05	-1.67737	-1.27417
169418488	chr3:169418488:C:T	2.39331e-07	-1.63414	-0.593487	4.45369e-05	-1.68817	-0.542507	4.69671e-05	-1.69086	-0.561387
169418492	chr3:169418492:T:A	8.93367e-07	-1.55601e-10	-0.910477	0.000166422	-1.55601e-10	-0.91247	0.000184827	-1.55601e-10	-0.88227
169418653	chr3:169418653:T:C	9.05513e-07	-1.55601e-10	-0.896972	0.000168684	-1.55601e-10	-0.898971	0.00018742	-1.55601e-10	-0.868339
169418776	chr3:169418776:C:CTG	1.07726e-07	-1.72384	-1.30204	2.08416e-05	-1.68686	-1.30318	2.2472e-05	-1.68391	-1.30551
169418777	chr3:169418777:C:G	1.07758e-07	-1.72449	-1.30109	2.08189e-05	-1.68888	-1.30225	2.24456e-05	-1.68599	-1.30461
169418778	chr3:169418778:AC:A	1.07468e-07	-1.7258	-1.30248	2.06935e-05	-1.69352	-1.30366	2.23071e-05	-1.69081	-1.30598
169418782	chr3:169418782:CCAATATCATACTGA:C	1.08115e-07	-1.72106	-1.30122	2.10226e-05	-1.67901	-1.30239	2.26728e-05	-1.67579	-1.30473
169418844	chr3:169418844:A:G	2.02912e-06	-1.55601e-10	-0.0901152	0.000414731	-1.55601e-10	0.000633889	0.000461615	-1.55601e-10	0.0330421
169419020	chr3:169419020:T:C	1.07846e-07	-1.71348	-1.31129	2.12686e-05	-1.65705	-1.31271	2.29293e-05	-1.65427	-1.315
169419070	chr3:169419070:C:T	9.02785e-07	-1.55601e-10	-0.899989	0.000168177	-1.55601e-10	-0.901981	0.000186838	-1.55601e-10	-0.871446
169419271	chr3:169419271:C:T	1.08293e-07	-1.72393	-1.29671	2.09479e-05	-1.68708	-1.29789	2.25834e-05	-1.68413	-1.30034
169419513	chr3:169419513:A:C	1.9316e-07	-1.3842	-1.05775	3.14342e-05	-1.52126	-1.05784	3.41653e-05	-1.52642	-1.04406
169419613	chr3:169419613:C:T	2.5703e-06	-1.55601e-10	0.146303	0.000529612	-1.55601e-10	0.245148	0.000590702	-1.55601e-10	0.279622
169419927	chr3:169419927:C:G	8.90186e-07	-1.55601e-10	-0.914043	0.000165291	-1.55601e-10	-0.919292	0.000176734	-1.55601e-10	-0.927041
169420550	chr3:169420550:C:T	2.07604e-07	-1.10023	-1.26962	4.47167e-05	-0.961199	-1.26545	4.75499e-05	-0.969288	-1.27062
169420563	chr3:169420563:C:T	1.04734e-06	-1.55601e-10	-0.751465	0.000204634	-1.55601e-10	-0.705772	0.000226632	-1.55601e-10	-0.678363
169420651	chr3:169420651:C:A	1.07798e-07	-1.71563	-1.30958	2.12021e-05	-1.66186	-1.31103	2.28546e-05	-1.65918	-1.31336
169420873	chr3:169420873:C:T	1.08136e-07	-1.7149	-1.30719	2.1284e-05	-1.66071	-1.30833	2.29502e-05	-1.65781	-1.31055
169420900	chr3:169420900:T:C	2.09079e-07	-1.09604	-1.26672	4.50642e-05	-0.956582	-1.26233	4.7915e-05	-0.964691	-1.26757
169421485	chr3:169421485:C:T	1.98801e-07	-1.07391	-1.33926	3.19486e-05	-1.22219	-1.34068	3.43586e-05	-1.22539	-1.33945
169421651	chr3:169421651:T:C	6.27755e-07	-1.55601e-10	-1.26332	0.000116265	-1.55601e-10	-1.27112	0.000126278	-1.55601e-10	-1.26321
169422102	chr3:169422102:T:C	3.25719e-07	-1.59065	-0.328787	5.75424e-05	-1.71713	-0.257343	6.38522e-05	-1.71782	-0.227299
169422289	chr3:169422289:G:A	6.44513e-07	-1.55601e-10	-1.23698	0.000119253	-1.55601e-10	-1.24575	0.00012965	-1.55601e-10	-1.23685
169422583	chr3:169422583:A:G	1.81829e-06	-1.55601e-10	-0.199824	0.000389683	-1.55601e-10	-0.0616638	0.000427828	-1.55601e-10	-0.0429686
169422660	chr3:169422660:A:G	1.11558e-07	-1.72531	-1.26561	2.15084e-05	-1.6917	-1.26685	2.31749e-05	-1.68893	-1.26969
169423318	chr3:169423318:A:G	8.3744e-07	-1.55601e-10	-0.975125	0.000156055	-1.55601e-10	-0.976789	0.000172898	-1.55601e-10	-0.948989
169423351	chr3:169423351:AG:A	2.32365e-06	-1.55601e-10	0.045422	0.000474805	-1.55601e-10	0.135906	0.000526139	-1.55601e-10	0.163877
169423641	chr3:169423641:G:T	4.83793e-07	-1.52382	-3.55835e-10	8.64553e-05	-1.56737	-3.55835e-10	9.3254e-05	-1.56636	-3.55835e-10
169423746	chr3:169423746:T:A	1.95952e-07	-1.4316	-0.996005	3.23083e-05	-1.55603	-0.995647	3.51772e-05	-1.56077	-0.980526
169423770	chr3:169423770:C:T	8.03181e-07	-1.55601e-10	-1.01689	0.00015029	-1.55601e-10	-1.01443	0.000159727	-1.55601e-10	-1.02823
169423796	chr3:169423796:T:G	1.12079e-07	-1.71665	-1.26962	2.20113e-05	-1.66461	-1.27083	2.37189e-05	-1.66179	-1.27363
169424092	chr3:169424092:A:G	1.24161e-07	-1.66603	-1.21786	2.46561e-05	-1.59313	-1.22885	2.65729e-05	-1.58419	-1.23761
169424256	chr3:169424256:G:A	1.54382e-07	-1.60574	-1.0603	2.86706e-05	-1.61577	-1.05535	3.12432e-05	-1.60572	-1.05417
169424315	chr3:169424315:C:T	8.40572e-07	-1.55601e-10	-0.971392	0.000156636	-1.55601e-10	-0.973073	0.000173565	-1.55601e-10	-0.945138
169425065	chr3:169425065:G:T	5.47967e-07	-1.39926	-3.55835e-10	0.000102684	-1.39534	-3.55835e-10	0.000109229	-1.40824	-3.55835e-10
169425310	chr3:169425310:G:A	8.19491e-07	-0.996791	-3.55835e-10	0.000141907	-1.07183	-3.55835e-10	0.00015014	-1.09012	-3.55835e-10
169425593	chr3:169425593:C:T	3.18867e-06	-1.55601e-10	0.361885	0.00070684	-1.55601e-10	0.533807	0.000778594	-1.55601e-10	0.5558
169426250	chr3:169426250:A:G	1.11531e-07	-1.72622	-1.26495	2.1451e-05	-1.69503	-1.2662	2.31099e-05	-1.69238	-1.26905
169426431	chr3:169426431:C:A	8.73982e-07	-1.55601e-10	-0.932415	0.000169473	-1.55601e-10	-0.894306	0.000186949	-1.55601e-10	-0.870853
169427175	chr3:169427175:T:C	3.09148e-07	-1.66455	-0.307105	6.07918e-05	-1.71013	-0.209409	6.50666e-05	-1.71167	-0.214608
169427204	chr3:169427204:A:T	1.78798e-07	-1.43716	-1.08205	2.95678e-05	-1.56007	-1.08024	3.21567e-05	-1.56477	-1.0663
169428438	chr3:169428438:A:T	3.33158e-07	-1.29854	-0.598317	7.79444e-05	-1.17675	-0.494248	8.39817e-05	-1.18098	-0.490114
169428703	chr3:169428703:C:A	9.61621e-07	-1.55601e-10	-0.836854	0.000189431	-1.55601e-10	-0.782971	0.000209186	-1.55601e-10	-0.758466
169428709	chr3:169428709:C:T	1.61025e-07	-1.47673	-1.14719	2.48253e-05	-1.68747	-1.12766	2.67582e-05	-1.6891	-1.12575
169428991	chr3:169428991:C:CA	1.19541e-07	-1.67141	-1.25041	2.37089e-05	-1.60111	-1.26004	2.55741e-05	-1.59244	-1.26767
169429157	chr3:169429157:A:G	1.1323e-07	-1.72025	-1.2558	2.20478e-05	-1.67669	-1.25709	2.37644e-05	-1.6734	-1.2601
169429475	chr3:169429475:G:A	6.20938e-07	-1.55601e-10	-1.27424	0.000115062	-1.55601e-10	-1.28153	0.000124908	-1.55601e-10	-1.27411
169429809	chr3:169429809:G:C	7.77903e-07	-1.55601e-10	-1.04887	0.000142489	-1.55601e-10	-1.06773	0.000152466	-1.55601e-10	-1.07475
169430073	chr3:169430073:T:C	1.10883e-07	-1.71949	-1.27751	2.16172e-05	-1.67488	-1.27863	2.33093e-05	-1.67154	-1.2813
169430191	chr3:169430191:T:C	6.71705e-07	-1.55601e-10	-1.19565	0.000126039	-1.55601e-10	-1.1904	0.0001376	-1.55601e-10	-1.17734
169430556	chr3:169430556:CT:C	6.4522e-07	-1.23588	-3.55835e-10	0.00020285	-0.714532	-3.55835e-10	0.000193934	-0.83417	-3.55835e-10
169430623	chr3:169430623:G:A	2.07584e-07	-1.72217	-0.647771	4.18645e-05	-1.72696	-0.565598	4.52139e-05	-1.72652	-0.563766
169430632	chr3:169430632:A:G	1.79691e-07	-1.38362	-1.13061	2.93099e-05	-1.51896	-1.13011	3.18075e-05	-1.52421	-1.11777
169430647	chr3:169430647:C:A	1.74403e-07	-1.40437	-1.13973	2.85829e-05	-1.53498	-1.13921	3.10179e-05	-1.54001	-1.12711
169430682	chr3:169430682:C:G	1.46674e-07	-1.61816	-1.09909	2.72402e-05	-1.62772	-1.09458	2.96727e-05	-1.61822	-1.09324
169430695	chr3:169430695:T:C	1.58366e-06	0.982948	-1.32093	0.000519985	1.55488	-1.32808	0.000466118	1.37667	-1.33392
169431042	chr3:169431042:T:A	1.86243e-07	-1.38162	-1.0968	3.03665e-05	-1.51741	-1.09625	3.29797e-05	-1.52268	-1.08312
169431317	chr3:169431317:G:A	1.23356e-07	-1.6504	-1.24	2.46983e-05	-1.57069	-1.24957	2.66544e-05	-1.56107	-1.25767
169431427	chr3:169431427:G:A	7.16097e-07	-1.55601e-10	-1.13166	0.000131527	-1.55601e-10	-1.14779	0.000140891	-1.55601e-10	-1.1537
169431980	chr3:169431980:T:C	1.34187e-06	-1.55601e-10	-0.503653	0.000262156	-1.55601e-10	-0.458056	0.000270174	-1.55601e-10	-0.502623
169432290	chr3:169432290:C:T	6.51645e-07	-1.55601e-10	-1.22597	0.000120155	-1.55601e-10	-1.23822	0.000130339	-1.55601e-10	-1.23155
169432363	chr3:169432363:G:T	5.70169e-07	-1.55601e-10	-1.35954	0.000106319	-1.55601e-10	-1.36055	0.000114556	-1.55601e-10	-1.36062
169432721	chr3:169432721:G:A	1.2525e-06	-0.572573	-3.55835e-10	0.000284394	-0.376638	-3.55835e-10	0.000267685	-0.511877	-3.55835e-10
169432844	chr3:169432844:T:C	1.09672e-07	-1.72249	-1.28549	2.12708e-05	-1.68303	-1.28663	2.29288e-05	-1.67992	-1.28938
169433009	chr3:169433009:C:T	1.09758e-07	-1.72133	-1.28587	2.13311e-05	-1.67982	-1.28701	2.29966e-05	-1.67659	-1.28975
169433089	chr3:169433089:C:T	6.00179e-07	-1.55601e-10	-1.30825	0.000111574	-1.55601e-10	-1.31231	0.000121686	-1.55601e-10	-1.30024
169434195	chr3:169434195:T:G	1.11971e-07	-1.7248	-1.26244	2.16151e-05	-1.6899	-1.2637	2.32851e-05	-1.68704	-1.26684
169434365	chr3:169434365:C:A	1.98922e-07	-1.58672	-0.825838	3.70661e-05	-1.59755	-0.816744	4.04149e-05	-1.58675	-0.815736
169434875	chr3:169434875:C:T	3.16905e-07	-1.58672	-0.360154	9.3107e-05	-1.21505	-0.278202	0.000101667	-1.24281	-0.23718
169434976	chr3:169434976:C:T	6.68314e-07	-1.55601e-10	-1.20072	0.000125417	-1.55601e-10	-1.19536	0.000136924	-1.55601e-10	-1.18226
169434997	chr3:169434997:G:A	5.9311e-07	-1.55601e-10	-1.32009	0.000109972	-1.55601e-10	-1.32677	0.000118233	-1.55601e-10	-1.32903
169435122	chr3:169435122:C:T	2.06943e-06	1.17531	-1.24575	0.000638286	1.69206	-1.26027	0.000601041	1.56765	-1.27068
169435141	chr3:169435141:A:G	6.98153e-07	-1.55601e-10	-1.15704	0.000128335	-1.55601e-10	-1.17235	0.000139435	-1.55601e-10	-1.16409
169435558	chr3:169435558:T:A	2.49595e-06	-1.55601e-10	0.116951	0.000546321	-1.55601e-10	0.276209	0.000600905	-1.55601e-10	0.296747
169435685	chr3:169435685:G:C	9.64964e-07	-1.55601e-10	-0.833383	0.000187195	-1.55601e-10	-0.794845	0.000203621	-1.55601e-10	-0.785432
169435722	chr3:169435722:T:C	2.61531e-06	0.163662	-3.55835e-10	0.000338087	-0.203694	-3.55835e-10	0.000365474	-0.200494	-3.55835e-10
169435815	chr3:169435815:A:T	1.11143e-07	-1.71941	-1.27525	2.16615e-05	-1.67504	-1.27642	2.33508e-05	-1.6717	-1.27936
169435955	chr3:169435955:C:A	5.69408e-07	-1.55601e-10	-1.36088	0.000106304	-1.55601e-10	-1.36069	0.00011457	-1.55601e-10	-1.3605
169436071	chr3:169436071:A:T	5.16008e-07	-1.45935	-3.55835e-10	9.15545e-05	-1.51006	-3.55835e-10	9.9589e-05	-1.50064	-3.55835e-10
169436174	chr3:169436174:A:G	6.77388e-07	-1.55601e-10	-1.18723	0.000124637	-1.55601e-10	-1.20159	0.000135339	-1.55601e-10	-1.19391
169436569	chr3:169436569:G:A	1.85133e-07	-1.41133	-1.07308	3.03521e-05	-1.54144	-1.07269	3.29892e-05	-1.54651	-1.059
169436714	chr3:169436714:A:T	5.80475e-07	-1.55601e-10	-1.34163	0.000108734	-1.55601e-10	-1.33809	0.000117108	-1.55601e-10	-1.33859
169436723	chr3:169436723:A:T	1.62088e-07	-1.47367	-1.14367	4.78989e-05	-1.03538	-1.12253	5.10889e-05	-1.0544	-1.11372
169436740	chr3:169436740:G:T	2.13691e-07	-1.59137	-0.749572	3.98321e-05	-1.60219	-0.740135	4.33722e-05	-1.59161	-0.740265
169437530	chr3:169437530:G:A	1.23134e-07	-1.69528	-1.19692	3.05895e-05	-1.43073	-1.17561	3.27652e-05	-1.44251	-1.16981
169437670	chr3:169437670:T:C	1.80929e-07	-1.42793	-1.07944	2.97945e-05	-1.55345	-1.07922	3.23833e-05	-1.55846	-1.06559
169437688	chr3:169437688:G:A	1.31603e-07	-1.66165	-1.16403	2.86582e-05	-1.55268	-1.11888	3.08566e-05	-1.55607	-1.11627
169437875	chr3:169437875:T:C	1.62041e-06	1.02226	-1.3373	0.000498113	1.5272	-1.34337	0.000473475	1.40586	-1.34745
169438131	chr3:169438131:C:G	1.8875e-07	-1.60514	-0.859917	3.51853e-05	-1.61562	-0.850749	3.834e-05	-1.6056	-0.849598
169438271	chr3:169438271:T:C	6.03478e-07	-1.30277	-3.55835e-10	0.000184097	-0.811532	-3.55835e-10	0.000177075	-0.925119	-3.55835e-10
169438290	chr3:169438290:A:G	7.26219e-07	-1.55601e-10	-1.11762	0.000134858	-1.55601e-10	-1.12277	0.000146531	-1.55601e-10	-1.11445
169438655	chr3:169438655:T:C	1.97837e-07	-1.66308	-0.754948	4.35306e-05	-1.49064	-0.762894	4.7383e-05	-1.49732	-0.746107
169438686	chr3:169438686:G:GTACT	2.10251e-07	-1.34515	-1.01202	3.42214e-05	-1.48198	-1.01216	3.72188e-05	-1.4871	-0.997774
169438890	chr3:169438890:A:G	1.20692e-06	-1.55601e-10	-0.609651	0.000234025	-1.55601e-10	-0.57157	0.000258938	-1.55601e-10	-0.545099
169439032	chr3:169439032:C:T	1.35125e-06	-1.55601e-10	-0.496685	0.00028453	-1.55601e-10	-0.376159	0.00031122	-1.55601e-10	-0.361188
169439052	chr3:169439052:G:A	6.68511e-07	-1.55601e-10	-1.20042	0.000123169	-1.55601e-10	-1.21344	0.000133778	-1.55601e-10	-1.2055
169439073	chr3:169439073:T:A	1.31083e-07	-1.47042	-1.35922	2.6748e-05	-1.37966	-1.36088	2.87375e-05	-1.38264	-1.36085
169439146	chr3:169439146:TA:T	1.62848e-06	-1.55601e-10	-0.310073	0.00034711	-1.55601e-10	-0.177355	0.000380269	-1.55601e-10	-0.16081
169439285	chr3:169439285:T:C	1.52862e-06	-0.373355	-3.55835e-10	0.000394417	-0.0495884	-3.55835e-10	0.000415691	-0.0717486	-3.55835e-10
169439364	chr3:169439364:A:C	7.40204e-07	-1.55601e-10	-1.09855	0.000141495	-1.55601e-10	-1.07473	0.000150217	-1.55601e-10	-1.08961
169439420	chr3:169439420:T:C	2.17053e-07	-1.27221	-1.05312	3.48928e-05	-1.42316	-1.05156	3.79189e-05	-1.42889	-1.03735
169439669	chr3:169439669:C:T	5.71475e-07	-1.55601e-10	-1.35725	0.000106556	-1.55601e-10	-1.35833	0.000114802	-1.55601e-10	-1.35848
169440210	chr3:169440210:ATG:A	1.29075e-07	-1.69212	-1.15297	3.23524e-05	-1.42197	-1.12834	3.46718e-05	-1.43388	-1.12188
169440227	chr3:169440227:C:A	1.44616e-07	-1.495	-1.23639	3.01663e-05	-1.41045	-1.20982	3.24286e-05	-1.41285	-1.2098
169440473	chr3:169440473:A:G	1.01608e-07	-1.7236	-1.36075	2.00246e-05	-1.67137	-1.35866	2.14498e-05	-1.67714	-1.35883
169440603	chr3:169440603:G:A	1.6438e-06	1.0359	-1.33661	0.000505976	1.54205	-1.34256	0.000480885	1.42052	-1.34658
169440667	chr3:169440667:T:C	1.16672e-06	-1.55601e-10	-0.643526	0.000225994	-1.55601e-10	-0.606487	0.000250001	-1.55601e-10	-0.580224
169440730	chr3:169440730:G:A	6.75025e-07	-1.55601e-10	-1.19072	0.000124326	-1.55601e-10	-1.20409	0.000135066	-1.55601e-10	-1.19593
169441075	chr3:169441075:T:A	9.31027e-07	-1.55601e-10	-0.869186	0.000182992	-1.55601e-10	-0.817553	0.000201947	-1.55601e-10	-0.793684
169441237	chr3:169441237:T:A	1.13892e-06	-1.55601e-10	-0.667635	0.000220478	-1.55601e-10	-0.631201	0.000243795	-1.55601e-10	-0.605363
169441348	chr3:169441348:T:C	7.29349e-07	-1.11332	-3.55835e-10	0.000110502	-1.32196	-3.55835e-10	0.000118581	-1.3261	-3.55835e-10
169441706	chr3:169441706:A:G	1.2737e-06	-1.55601e-10	-0.555789	0.000247267	-1.55601e-10	-0.51653	0.000273879	-1.55601e-10	-0.489005
169441796	chr3:169441796:T:A	6.90977e-07	-1.55601e-10	-1.16737	0.000131597	-1.55601e-10	-1.14725	0.000146495	-1.55601e-10	-1.1147
169442514	chr3:169442514:T:A	1.32607e-07	-1.50097	-1.31711	2.28287e-05	-1.58578	-1.3132	2.45849e-05	-1.58845	-1.31111
169443114	chr3:169443114:C:A	2.25269e-07	-1.27549	-1.01268	3.62931e-05	-1.42458	-1.01079	3.94687e-05	-1.43042	-0.995766
169443715	chr3:169443715:C:T	2.28012e-07	-0.970089	-1.30599	4.94532e-05	-0.817238	-1.30873	5.29474e-05	-0.826139	-1.30625
169443864	chr3:169443864:C:A	6.12793e-07	-1.55601e-10	-1.28745	0.000114056	-1.55601e-10	-1.29031	0.000123545	-1.55601e-10	-1.28508
169443868	chr3:169443868:A:G	9.21861e-07	-1.55601e-10	-0.87908	0.000174526	-1.55601e-10	-0.864925	0.000189636	-1.55601e-10	-0.856581
169444373	chr3:169444373:C:T	6.17268e-07	-1.55601e-10	-1.28017	0.00011479	-1.55601e-10	-1.28389	0.000123223	-1.55601e-10	-1.28769
169444424	chr3:169444424:T:C	1.27142e-07	-1.7152	-1.14497	3.05387e-05	-1.48729	-1.12071	3.25128e-05	-1.50609	-1.11397
169444847	chr3:169444847:G:A	3.99254e-07	-1.71588	-3.55835e-10	7.37912e-05	-1.72576	-3.55835e-10	7.96255e-05	-1.72436	-3.55835e-10
169444877	chr3:169444877:T:C	6.99701e-07	-1.15482	-3.55835e-10	0.000136345	-1.11181	-3.55835e-10	0.000147076	-1.11074	-3.55835e-10
169444961	chr3:169444961:C:A	6.80834e-07	-1.55601e-10	-1.18215	0.000125364	-1.55601e-10	-1.19577	0.000136221	-1.55601e-10	-1.18741
169445064	chr3:169445064:A:G	9.03851e-07	0.454276	-1.35309	0.000286218	0.979444	-1.34969	0.000262474	0.814883	-1.34642
169445118	chr3:169445118:G:C	7.62114e-07	-1.55601e-10	-1.06938	0.000145851	-1.55601e-10	-1.04441	0.00015473	-1.55601e-10	-1.06001
169445431	chr3:169445431:A:G	1.46552e-07	-1.46985	-1.24825	3.06773e-05	-1.3806	-1.22288	3.29701e-05	-1.3832	-1.22289
169445458	chr3:169445458:C:T	6.74362e-07	-1.55601e-10	-1.19171	0.000124143	-1.55601e-10	-1.20556	0.000133104	-1.55601e-10	-1.21056
169446510	chr3:169446510:G:A	6.54708e-07	-1.55601e-10	-1.22128	0.000120751	-1.55601e-10	-1.23327	0.000131075	-1.55601e-10	-1.22592
169446955	chr3:169446955:T:C	9.31112e-07	-1.55601e-10	-0.869094	0.000183011	-1.55601e-10	-0.817449	0.000201968	-1.55601e-10	-0.79358
169447040	chr3:169447040:A:T	1.87292e-07	-1.41084	-1.06196	3.08941e-05	-1.5349	-1.06153	3.35902e-05	-1.53925	-1.0482
169447385	chr3:169447385:A:G	1.33171e-07	-1.69016	-1.12368	3.40711e-05	-1.40039	-1.09816	3.61717e-05	-1.42237	-1.09105
169447633	chr3:169447633:A:G	5.69422e-07	-1.55601e-10	-1.36085	0.000106285	-1.55601e-10	-1.36088	0.000114574	-1.55601e-10	-1.36047
169448058	chr3:169448058:C:T	1.10444e-06	0.656126	-1.3545	0.000355396	1.20318	-1.35695	0.000322018	1.03162	-1.3587
169448100	chr3:169448100:C:T	1.28876e-07	-1.68756	-1.15906	3.3084e-05	-1.39239	-1.13555	3.50906e-05	-1.41473	-1.12902
169448251	chr3:169448251:C:T	4.00206e-07	-1.7135	-3.55835e-10	7.36746e-05	-1.72734	-3.55835e-10	7.93568e-05	-1.72774	-3.55835e-10
169448343	chr3:169448343:A:G	7.07605e-07	-1.14359	-3.55835e-10	0.000156967	-0.970962	-3.55835e-10	0.000152883	-1.07202	-3.55835e-10
169449334	chr3:169449334:C:T	2.51417e-06	-1.55601e-10	0.124224	0.000469124	-1.55601e-10	0.12387	0.000496556	-1.55601e-10	0.106006
169449674	chr3:169449674:C:T	2.00219e-06	-1.55601e-10	-0.103479	0.000414543	-1.55601e-10	0.000178277	0.000448352	-1.55601e-10	0.0038896
169450229	chr3:169450229:T:G	1.0289e-07	-1.72668	-1.34513	2.05824e-05	-1.6565	-1.34606	2.22744e-05	-1.65048	-1.34777
169451501	chr3:169451501:C:T	6.91459e-07	-1.55601e-10	-1.16667	0.000127239	-1.55601e-10	-1.18093	0.0001364	-1.55601e-10	-1.1861
169451893	chr3:169451893:C:T	1.55716e-07	-1.39084	-1.2666	3.29632e-05	-1.28864	-1.24297	3.53948e-05	-1.2921	-1.24303
169451909	chr3:169451909:T:C	3.95919e-07	-1.72426	-3.55835e-10	7.38794e-05	-1.72456	-3.55835e-10	7.95369e-05	-1.72547	-3.55835e-10
169452177	chr3:169452177:G:A	6.91067e-07	-1.55601e-10	-1.16724	0.000127125	-1.55601e-10	-1.18183	0.00013816	-1.55601e-10	-1.17328
169452958	chr3:169452958:C:A	9.25354e-07	-1.55601e-10	-0.875297	0.000178208	-1.55601e-10	-0.844044	0.000188281	-1.55601e-10	-0.863752
169453042	chr3:169453042:G:A	1.32271e-07	-1.57485	-1.24577	2.65762e-05	-1.52703	-1.21995	2.86836e-05	-1.52537	-1.21999
169453474	chr3:169453474:A:C	1.01523e-06	-1.55601e-10	-0.782604	0.000195878	-1.55601e-10	-0.749507	0.000216027	-1.55601e-10	-0.726286
169453493	chr3:169453493:A:G	1.62491e-06	-1.55601e-10	-0.312265	0.000333633	-1.55601e-10	-0.216956	0.000360742	-1.55601e-10	-0.213525
169453664	chr3:169453664:C:T	5.69468e-07	-1.55601e-10	-1.36077	0.000106339	-1.55601e-10	-1.36037	0.000114618	-1.55601e-10	-1.36009
169453830	chr3:169453830:A:T	7.53835e-07	-1.55601e-10	-1.0803	0.000138262	-1.55601e-10	-1.09784	0.000150553	-1.55601e-10	-1.08737
169453911	chr3:169453911:A:G	9.42167e-07	-1.55601e-10	-0.857292	0.00017649	-1.55601e-10	-0.853734	0.000195718	-1.55601e-10	-0.825016
169453921	chr3:169453921:A:T	1.02286e-06	-1.55601e-10	-0.775113	0.000196118	-1.55601e-10	-0.748282	0.000210786	-1.55601e-10	-0.750845
169453947	chr3:169453947:G:A	1.55812e-07	-1.40688	-1.24994	3.29751e-05	-1.30687	-1.22438	3.54104e-05	-1.31026	-1.22442
169454555	chr3:169454555:T:C	1.30886e-07	-1.55463	-1.27652	2.62709e-05	-1.50435	-1.25418	2.83565e-05	-1.50263	-1.25421
169454886	chr3:169454886:A:G	1.52759e-07	-1.40749	-1.26912	3.22514e-05	-1.30762	-1.24582	3.46329e-05	-1.31101	-1.24588
169454922	chr3:169454922:C:T	1.12858e-07	-1.61946	-1.35989	2.02232e-05	-1.66062	-1.35955	2.17476e-05	-1.66234	-1.35985
169455882	chr3:169455882:G:A	1.15741e-07	-1.72264	-1.23148	2.60185e-05	-1.55938	-1.20881	2.8072e-05	-1.56923	-1.19769
169456164	chr3:169456164:C:A	6.62112e-07	-1.55601e-10	-1.21004	0.000124186	-1.55601e-10	-1.20521	0.000135516	-1.55601e-10	-1.1926
169456320	chr3:169456320:A:G	1.24544e-06	-1.55601e-10	-0.578229	0.000241748	-1.55601e-10	-0.539103	0.00026755	-1.55601e-10	-0.512384
169456412	chr3:169456412:T:C	6.58855e-07	-1.55601e-10	-1.21497	0.000122707	-1.55601e-10	-1.2172	0.000131779	-1.55601e-10	-1.22056
169456684	chr3:169456684:G:A	6.01898e-07	-1.55601e-10	-1.30539	0.000112342	-1.55601e-10	-1.30545	0.000120215	-1.55601e-10	-1.31241
169456727	chr3:169456727:G:A	1.25133e-07	-1.64431	-1.23179	2.31225e-05	-1.66054	-1.22565	2.51229e-05	-1.66232	-1.21559
169456821	chr3:169456821:C:T	1.89523e-07	-1.72637	-0.73459	3.65734e-05	-1.72727	-0.700405	3.97904e-05	-1.72626	-0.691807
169456873	chr3:169456873:CAT:C	5.6951e-07	-1.55601e-10	-1.3607	0.000106364	-1.55601e-10	-1.36013	0.000114598	-1.55601e-10	-1.36026
169456990	chr3:169456990:G:C	9.79086e-07	-0.818855	-3.55835e-10	0.000212523	-0.667945	-3.55835e-10	0.000223618	-0.691749	-3.55835e-10
169457336	chr3:169457336:A:G	6.36646e-07	-1.55601e-10	-1.24926	0.000118796	-1.55601e-10	-1.24959	0.000126804	-1.55601e-10	-1.25904
169457630	chr3:169457630:A:C	8.0921e-07	-1.55601e-10	-1.00942	0.000149904	-1.55601e-10	-1.017	0.000160232	-1.55601e-10	-1.02507
169459351	chr3:169459351:G:A	6.13359e-07	-1.55601e-10	-1.28652	0.000114454	-1.55601e-10	-1.28683	0.000122388	-1.55601e-10	-1.29449
169459730	chr3:169459730:T:G	5.72713e-07	-1.35509	-3.55835e-10	0.000127659	-1.17764	-3.55835e-10	0.000139737	-1.16192	-3.55835e-10
169459924	chr3:169459924:A:G	1.77829e-06	-1.55601e-10	-0.222066	0.000357705	-1.55601e-10	-0.147289	0.000395315	-1.55601e-10	-0.122007
169460172	chr3:169460172:C:A	7.58329e-07	-1.55601e-10	-1.07436	0.000140377	-1.55601e-10	-1.08266	0.000156014	-1.55601e-10	-1.05174
169460218	chr3:169460218:A:G	1.62442e-06	-1.55601e-10	-0.312569	0.000326583	-1.55601e-10	-0.238313	0.000360501	-1.55601e-10	-0.214196
169460750	chr3:169460750:C:T	7.4756e-07	-1.55601e-10	-1.08866	0.000138742	-1.55601e-10	-1.09438	0.000148424	-1.55601e-10	-1.10162
169461154	chr3:169461154:C:T	7.39928e-07	0.236035	-1.33496	0.000177	0.491338	-1.34219	0.000175689	0.41273	-1.3457
169461214	chr3:169461214:T:A	2.22114e-06	0.759068	-0.758767	0.000599249	1.07061	-0.701928	0.000610769	0.958292	-0.645263
169461472	chr3:169461472:A:G	6.03873e-07	-1.55601e-10	-1.30211	0.000114629	-1.55601e-10	-1.28529	0.000124217	-1.55601e-10	-1.27966
169461968	chr3:169461968:C:T	3.95478e-07	-1.72538	-3.55835e-10	7.40197e-05	-1.72267	-3.55835e-10	7.99431e-05	-1.72037	-3.55835e-10
169462088	chr3:169462088:C:T	1.52114e-07	-1.48454	-1.1963	2.38772e-05	-1.66703	-1.18704	2.59128e-05	-1.67619	-1.17076
169462354	chr3:169462354:C:G	2.35865e-07	-1.03983	-1.20238	5.15295e-05	-0.889761	-1.19508	5.47802e-05	-0.898727	-1.19963
169462529	chr3:169462529:A:G	6.01559e-07	-1.55601e-10	-1.30595	0.000112552	-1.55601e-10	-1.30358	0.000120784	-1.55601e-10	-1.30769
169462630	chr3:169462630:T:G	2.13543e-07	-0.994963	-1.34667	4.64578e-05	-0.840014	-1.34844	4.96505e-05	-0.8491	-1.34758
169463794	chr3:169463794:C:T	1.49906e-07	-1.55301	-1.14245	2.35293e-05	-1.72731	-1.14144	2.56845e-05	-1.72702	-1.12879
169464241	chr3:169464241:G:A	6.22445e-07	-1.55601e-10	-1.27182	0.000117066	-1.55601e-10	-1.26426	0.000125588	-1.55601e-10	-1.26868
169464399	chr3:169464399:A:G	6.90069e-07	-1.55601e-10	-1.16868	0.000127126	-1.55601e-10	-1.18182	0.000138172	-1.55601e-10	-1.17319
169464566	chr3:169464566:A:G	7.92698e-07	-1.55601e-10	-1.03003	0.000146658	-1.55601e-10	-1.0389	0.000163382	-1.55601e-10	-1.0056
169464808	chr3:169464808:T:A	2.37046e-06	-1.55601e-10	0.0653659	0.000465961	-1.55601e-10	0.117105	0.000519775	-1.55601e-10	0.151706
169465173	chr3:169465173:C:G	4.20399e-07	-1.66427	-3.55835e-10	9.23521e-05	-1.50139	-3.55835e-10	9.99264e-05	-1.49726	-3.55835e-10
169465655	chr3:169465655:A:G	2.80579e-06	1.48161	-1.24765	0.000946307	2.05654	-1.23097	0.000858233	1.87606	-1.22287
169465681	chr3:169465681:A:G	1.42682e-07	-1.39673	-1.34812	5.1663e-05	-0.730118	-1.35214	5.35613e-05	-0.765748	-1.35512
169466079	chr3:169466079:TGA:T	7.46332e-07	-1.55601e-10	-1.0903	0.000138189	-1.55601e-10	-1.09838	0.000153483	-1.55601e-10	-1.0681
169466320	chr3:169466320:C:T	1.56589e-07	-1.3403	-1.31155	2.47641e-05	-1.50944	-1.30816	2.82164e-05	-1.45485	-1.30694
169466458	chr3:169466458:TG:T	4.20122e-07	-1.66493	-3.55835e-10	9.22407e-05	-1.5026	-3.55835e-10	9.98038e-05	-1.49848	-3.55835e-10
169466635	chr3:169466635:C:T	1.5799e-07	-1.3321	-1.31085	2.49438e-05	-1.50294	-1.30744	2.84416e-05	-1.44764	-1.3062
169466933	chr3:169466933:T:C	1.35475e-07	-1.4363	-1.36038	2.35771e-05	-1.50764	-1.35908	2.5355e-05	-1.50968	-1.35904
169467217	chr3:169467217:C:T	1.91983e-06	-1.55601e-10	-0.145482	0.000411781	-1.55601e-10	-0.00650572	0.000451646	-1.55601e-10	0.0112096
169467540	chr3:169467540:TAA:T	1.31172e-07	-1.64677	-1.1822	3.87481e-05	-1.2037	-1.16621	4.1528e-05	-1.22984	-1.14548
169467611	chr3:169467611:A:G	1.40805e-07	-1.43685	-1.32125	2.01123e-05	-1.70208	-1.32359	2.17206e-05	-1.70231	-1.32112
169467729	chr3:169467729:G:A	4.49442e-07	-1.59747	-3.55835e-10	9.00402e-05	-1.52674	-3.55835e-10	9.02815e-05	-1.59876	-3.55835e-10
169467942	chr3:169467942:A:C	1.43548e-06	-1.55601e-10	-0.436222	0.000269197	-1.55601e-10	-0.431554	0.000291784	-1.55601e-10	-0.425675
169468036	chr3:169468036:C:T	6.10819e-07	-1.55601e-10	-1.29067	0.000113287	-1.55601e-10	-1.29707	0.000122614	-1.55601e-10	-1.29265
169468210	chr3:169468210:C:A	6.9367e-07	-1.55601e-10	-1.16348	0.000127567	-1.55601e-10	-1.17835	0.00013673	-1.55601e-10	-1.18368
169468505	chr3:169468505:G:A	1.02767e-07	-1.71213	-1.36087	2.07207e-05	-1.63524	-1.36062	2.21275e-05	-1.64532	-1.35955
169469115	chr3:169469115:C:CACTGAACAGATTATAA	6.64056e-07	-1.55601e-10	-1.20711	0.000123417	-1.55601e-10	-1.21143	0.000132692	-1.55601e-10	-1.21366
169469254	chr3:169469254:A:G	1.32167e-06	-1.55601e-10	-0.518826	0.000257906	-1.55601e-10	-0.474401	0.000265673	-1.55601e-10	-0.519422
169469561	chr3:169469561:T:G	6.66492e-07	-1.55601e-10	-1.20345	0.000123226	-1.55601e-10	-1.21298	0.000134423	-1.55601e-10	-1.2007
169469630	chr3:169469630:C:T	9.48024e-07	-1.55601e-10	-0.851094	0.000183003	-1.55601e-10	-0.817496	0.000193714	-1.55601e-10	-0.835308
169469827	chr3:169469827:C:T	9.7743e-07	-1.55601e-10	-0.820548	0.000185627	-1.55601e-10	-0.80326	0.000206947	-1.55601e-10	-0.769227
169469938	chr3:169469938:G:A	2.99899e-06	-1.55601e-10	0.300555	0.000576592	-1.55601e-10	0.330137	0.000612804	-1.55601e-10	0.316355
169470116	chr3:169470116:A:G	1.0394e-06	-1.55601e-10	-0.759075	0.000196627	-1.55601e-10	-0.745687	0.000215903	-1.55601e-10	-0.726861
169470179	chr3:169470179:G:A	9.09581e-07	-1.55601e-10	-0.89249	0.000172556	-1.55601e-10	-0.876277	0.000191924	-1.55601e-10	-0.84459
169470602	chr3:169470602:T:C	6.26103e-07	-1.55601e-10	-1.26596	0.000116244	-1.55601e-10	-1.27131	0.000127482	-1.55601e-10	-1.25371
169470789	chr3:169470789:T:C	6.15909e-07	-1.55601e-10	-1.28238	0.000114234	-1.55601e-10	-1.28875	0.000124468	-1.55601e-10	-1.27764
169470832	chr3:169470832:A:G	1.13055e-06	-0.675017	-3.55835e-10	0.000279672	-0.39338	-3.55835e-10	0.000295411	-0.413322	-3.55835e-10
169471028	chr3:169471028:T:C	4.32817e-07	-1.63516	-3.55835e-10	7.52507e-05	-1.70617	-3.55835e-10	8.26803e-05	-1.68671	-3.55835e-10
169471375	chr3:169471375:AAT:A	3.82695e-07	-0.400406	-1.35783	8.74005e-05	-0.197767	-1.35873	9.30464e-05	-0.210162	-1.35843
169471383	chr3:169471383:C:T	1.94366e-06	-1.55601e-10	-0.133148	0.00041757	-1.55601e-10	0.00745459	0.000457947	-1.55601e-10	0.0250637
169471428	chr3:169471428:C:T	5.69782e-07	-1.55601e-10	-1.36022	0.000106355	-1.55601e-10	-1.36021	0.000114545	-1.55601e-10	-1.36072
169471629	chr3:169471629:A:G	1.23928e-07	-1.70113	-1.18464	2.32016e-05	-1.70942	-1.17335	2.54837e-05	-1.70578	-1.15787
169471855	chr3:169471855:A:G	2.64688e-06	-1.55601e-10	0.175661	0.000577978	-1.55601e-10	0.332539	0.000635316	-1.55601e-10	0.352433
169471972	chr3:169471972:T:C	3.54034e-07	-0.505409	-1.33067	7.13456e-05	-0.429849	-1.32961	7.23407e-05	-0.482626	-1.33768
169472056	chr3:169472056:G:T	1.5698e-06	-1.55601e-10	-0.346771	0.000288062	-1.55601e-10	-0.363822	0.00030489	-1.55601e-10	-0.381737
169472372	chr3:169472372:C:T	6.20621e-07	-1.55601e-10	-1.27475	0.000115124	-1.55601e-10	-1.28099	0.000124574	-1.55601e-10	-1.27679
169473119	chr3:169473119:G:A	1.10934e-07	-1.69647	-1.30006	2.07085e-05	-1.71124	-1.28522	2.21749e-05	-1.71016	-1.29257
169473241	chr3:169473241:G:A	5.81697e-07	-1.55601e-10	-1.33953	0.000108334	-1.55601e-10	-1.34178	0.000117756	-1.55601e-10	-1.33307
169473398	chr3:169473398:G:A	1.19356e-07	-1.69555	-1.22781	3.06859e-05	-1.3814	-1.22179	3.27997e-05	-1.40392	-1.20735
169473640	chr3:169473640:A:G	1.51754e-07	-1.6808	-1.00241	2.76353e-05	-1.72142	-0.98648	3.05586e-05	-1.71913	-0.962912
169473685	chr3:169473685:C:T	5.87961e-07	-1.55601e-10	-1.32881	0.000110012	-1.55601e-10	-1.32641	0.000119259	-1.55601e-10	-1.32039
169473729	chr3:169473729:A:T	6.16551e-07	-0.194984	-1.08635	0.000119101	-0.202703	-1.04432	0.000130167	-0.209917	-1.02296
169473789	chr3:169473789:AC:A	1.1726e-07	-1.71901	-1.22207	2.4694e-05	-1.61294	-1.2075	2.67961e-05	-1.62458	-1.18885
169473928	chr3:169473928:A:G	5.29663e-07	-0.380513	-1.05272	0.00011066	-0.310815	-1.00972	0.000115482	-0.365463	-0.98711
169473965	chr3:169473965:G:A	5.46149e-07	-1.40258	-3.55835e-10	9.59514e-05	-1.46316	-3.55835e-10	0.00010261	-1.47076	-3.55835e-10
169474252	chr3:169474252:T:C	1.20337e-07	-1.67324	-1.24194	3.22213e-05	-1.3144	-1.23997	3.43867e-05	-1.33928	-1.22474
169474828	chr3:169474828:TA:T	1.39043e-07	-1.59682	-1.17387	3.54031e-05	-1.29671	-1.16349	3.85925e-05	-1.29859	-1.15004
169475079	chr3:169475079:A:ACAG	7.46745e-07	-1.55601e-10	-1.08975	0.000143444	-1.55601e-10	-1.06105	0.000158105	-1.55601e-10	-1.03843
169475125	chr3:169475125:A:C	5.72863e-07	-1.55601e-10	-1.35483	0.000106916	-1.55601e-10	-1.35496	0.000115347	-1.55601e-10	-1.35374
169475276	chr3:169475276:A:G	1.13379e-07	-1.6599	-1.31483	2.11069e-05	-1.66484	-1.31256	2.28212e-05	-1.65735	-1.31665
169475498	chr3:169475498:G:A	6.89238e-07	-1.55601e-10	-1.16989	0.000126709	-1.55601e-10	-1.18511	0.000137745	-1.55601e-10	-1.17629
169475595	chr3:169475595:C:T	1.92317e-06	1.13398	-1.27773	0.00023188	0.687933	-1.26871	0.000249416	0.685515	-1.26808
169475768	chr3:169475768:A:C	4.48759e-07	-0.849013	-0.749975	9.08813e-05	-0.803437	-0.714006	9.93458e-05	-0.817216	-0.685866
169475849	chr3:169475849:A:G	1.13463e-07	-1.67092	-1.30308	2.71817e-05	-1.43419	-1.29027	2.94565e-05	-1.42645	-1.29232
169475859	chr3:169475859:C:T	6.02191e-07	-1.55601e-10	-1.3049	0.000113619	-1.55601e-10	-1.29415	0.000124225	-1.55601e-10	-1.27959
169476358	chr3:169476358:A:G	6.14345e-07	-1.55601e-10	-1.28492	0.000117573	-1.55601e-10	-1.25994	0.000126838	-1.55601e-10	-1.25878
169476940	chr3:169476940:G:C	6.99593e-07	-1.55601e-10	-1.15498	0.000127341	-1.55601e-10	-1.18013	0.000138777	-1.55601e-10	-1.16882
169477044	chr3:169477044:G:A	5.52202e-07	-0.129214	-1.26235	0.000295219	0.933821	-1.2731	0.000169809	0.285566	-1.25258
169477561	chr3:169477561:C:T	1.45139e-07	-1.57891	-1.14887	2.48985e-05	-1.67425	-1.13794	2.69096e-05	-1.66115	-1.14806
169478082	chr3:169478082:C:G	6.7179e-07	-1.19553	-3.55835e-10	0.000219899	-0.633828	-3.55835e-10	0.000168308	-0.975893	-3.55835e-10
169478488	chr3:169478488:T:C	1.20231e-07	-1.56121	-1.35484	2.03696e-05	-1.66349	-1.34946	2.21872e-05	-1.64915	-1.35303
169478602	chr3:169478602:A:T	1.11264e-07	-1.64565	-1.34792	2.2701e-05	-1.55367	-1.35092	2.40396e-05	-1.57303	-1.34896
169478861	chr3:169478861:C:T	7.28392e-07	-1.11464	-3.55835e-10	0.000246741	-0.518659	-3.55835e-10	0.000185191	-0.880301	-3.55835e-10
169478918	chr3:169478918:T:C	1.65908e-06	-1.55601e-10	-0.291457	0.00030699	-1.55601e-10	-0.300181	0.000334462	-1.55601e-10	-0.289168
169479002	chr3:169479002:T:G	6.94305e-07	-1.16256	-3.55835e-10	0.000230026	-0.588805	-3.55835e-10	0.000174792	-0.938095	-3.55835e-10
169479190	chr3:169479190:C:T	1.29907e-07	-1.49394	-1.34471	2.19449e-05	-1.58671	-1.35176	2.32896e-05	-1.60612	-1.34756
169479545	chr3:169479545:A:G	1.3117e-07	-1.46889	-1.36009	2.72451e-05	-1.3653	-1.35683	2.71477e-05	-1.4405	-1.3599
169479694	chr3:169479694:G:A	1.15842e-07	-1.59468	-1.35856	2.01094e-05	-1.66512	-1.36069	2.14204e-05	-1.6778	-1.35955
169479714	chr3:169479714:C:T	4.53829e-07	-1.58775	-3.55835e-10	9.37913e-05	-1.48593	-3.55835e-10	9.9997e-05	-1.49655	-3.55835e-10
169480236	chr3:169480236:A:G	1.38173e-07	-1.42122	-1.35575	2.85688e-05	-1.31533	-1.35935	2.85022e-05	-1.3963	-1.3554
169480407	chr3:169480407:C:T	4.12809e-07	-1.68249	-3.55835e-10	7.72537e-05	-1.6799	-3.55835e-10	8.3623e-05	-1.67537	-3.55835e-10
169480631	chr3:169480631:C:T	8.13025e-07	-1.55601e-10	-1.00471	0.000163471	-1.55601e-10	-0.930364	0.000163169	-1.55601e-10	-1.0069
169480654	chr3:169480654:T:C	1.40328e-07	-1.52544	-1.23606	2.35372e-05	-1.64042	-1.228	2.55914e-05	-1.62387	-1.23557
169481021	chr3:169481021:G:A	4.99128e-06	1.3293	-0.519323	0.00521218	2.78407	-0.252312	0.00153399	1.71144	-0.477504
169481222	chr3:169481222:A:G	1.33278e-07	-1.46171	-1.35133	2.7322e-05	-1.36273	-1.35658	2.74429e-05	-1.43876	-1.35082
169481227	chr3:169481227:T:C	4.52597e-07	-1.59047	-3.55835e-10	8.73289e-05	-1.55732	-3.55835e-10	9.46214e-05	-1.55181	-3.55835e-10
169481316	chr3:169481316:G:A	6.37713e-06	1.84485	-0.789848	0.0126365	3.97699	-0.559646	0.00260392	2.51478	-0.751698
169481644	chr3:169481644:A:G	5.76015e-07	-1.55601e-10	-1.34934	0.000106957	-1.55601e-10	-1.35457	0.000115554	-1.55601e-10	-1.35195
169481958	chr3:169481958:G:A	5.45393e-06	1.72965	-0.831035	0.0104185	3.83291	-0.608572	0.00220286	2.39012	-0.794294
169482432	chr3:169482432:A:C	5.73352e-06	1.75445	-0.805844	0.011089	3.86551	-0.578798	0.00232478	2.41811	-0.768417
169482456	chr3:169482456:C:T	6.37735e-07	-1.24755	-3.55835e-10	0.000205034	-0.703824	-3.55835e-10	0.000158354	-1.03686	-3.55835e-10
169482576	chr3:169482576:C:T	8.43978e-07	-1.55601e-10	-0.967347	0.000170551	-1.55601e-10	-0.887966	0.000169056	-1.55601e-10	-0.97146
169482685	chr3:169482685:T:C	2.80351e-06	1.23529	-1.00214	0.00253451	2.65736	-0.846602	0.000858986	1.62036	-0.966293
169482779	chr3:169482779:T:C	5.79507e-06	1.77736	-0.818072	0.0112551	3.89458	-0.592996	0.0023544	2.44314	-0.78079
169483024	chr3:169483024:T:G	5.11811e-06	1.67697	-0.841909	0.00961745	3.76596	-0.621627	0.00205639	2.33276	-0.805738
169483139	chr3:169483139:G:A	4.81477e-06	1.66299	-0.88902	0.00893646	3.74906	-0.678166	0.00192952	2.31796	-0.854618
169483180	chr3:169483180:C:A	5.24846e-06	1.78948	-0.929266	0.010014	3.9118	-0.727062	0.00212834	2.45794	-0.89653
169483214	chr3:169483214:T:A	5.04198e-06	1.67672	-0.856641	0.00946181	3.76718	-0.639158	0.00202696	2.33355	-0.820947
169483499	chr3:169483499:A:C	5.87408e-06	1.86415	-0.891317	0.0115169	4.00535	-0.680775	0.0024009	2.53872	-0.856809
169483724	chr3:169483724:A:G	3.78084e-06	-1.55601e-10	0.532227	0.000746608	-1.55601e-10	0.588543	0.000784503	-1.55601e-10	0.563361
169484290	chr3:169484290:AAAG:A	6.24192e-07	-1.26902	-3.55835e-10	0.000198773	-0.734836	-3.55835e-10	0.000154369	-1.06234	-3.55835e-10
169484396	chr3:169484396:AT:A	5.54214e-06	1.79132	-0.876661	0.0106797	3.91236	-0.663265	0.00224941	2.45851	-0.841781
169484425	chr3:169484425:C:T	5.12507e-06	1.66551	-0.829083	0.00963764	3.75285	-0.606416	0.00205978	2.32125	-0.792582
169484456	chr3:169484456:T:C	2.72015e-06	-1.55601e-10	0.20297	0.000505763	-1.55601e-10	0.199071	0.000556368	-1.55601e-10	0.21974
169484741	chr3:169484741:A:G	7.88024e-07	-1.55601e-10	-1.03595	0.000150526	-1.55601e-10	-1.01286	0.000160902	-1.55601e-10	-1.0209
169484746	chr3:169484746:G:A	5.80978e-07	-1.55601e-10	-1.34076	0.000108758	-1.55601e-10	-1.33788	0.00011699	-1.55601e-10	-1.3396
169484760	chr3:169484760:G:T	5.9313e-06	1.83289	-0.850367	0.0117047	3.97286	-0.632108	0.00243517	2.51079	-0.814706
169484790	chr3:169484790:AT:A	1.52575e-07	-1.31772	-1.3601	3.2329e-05	-1.19059	-1.36044	3.17159e-05	-1.28433	-1.36054
169484838	chr3:169484838:T:C	5.74525e-06	1.83547	-0.884814	0.0112146	3.97118	-0.67321	0.00234716	2.50953	-0.850255
169484934	chr3:169484934:G:A	1.32773e-06	-1.55601e-10	-0.514251	0.000243708	-1.55601e-10	-0.531027	0.000268827	-1.55601e-10	-0.507621
169485174	chr3:169485174:G:A	6.41213e-06	1.92992	-0.869446	0.0128593	4.08973	-0.654904	0.00264105	2.61177	-0.834527
169485395	chr3:169485395:A:G	6.42946e-06	1.9052	-0.842027	0.0128791	4.05844	-0.622073	0.00264484	2.58481	-0.806135
169485561	chr3:169485561:C:G	1.76027e-06	-0.232252	-3.55835e-10	0.00027394	-0.414088	-3.55835e-10	0.000303001	-0.387953	-3.55835e-10
169485726	chr3:169485726:A:G	5.09101e-07	-1.47283	-3.55835e-10	0.000100224	-1.41959	-3.55835e-10	0.000106892	-1.42987	-3.55835e-10
169485759	chr3:169485759:G:C	6.30175e-07	-1.25948	-3.55835e-10	0.000201518	-0.721117	-3.55835e-10	0.000156179	-1.05069	-3.55835e-10
169486133	chr3:169486133:ACT:A	2.83188e-06	1.2322	-0.988976	0.00257052	2.6555	-0.830634	0.000868681	1.61773	-0.952443
169486167	chr3:169486167:G:A	1.43391e-06	-1.55601e-10	-0.437317	0.000263125	-1.55601e-10	-0.454369	0.000290489	-1.55601e-10	-0.430122
169486749	chr3:169486749:T:C	9.10074e-07	-1.55601e-10	-0.891949	0.000167741	-1.55601e-10	-0.904579	0.000183872	-1.55601e-10	-0.887449
169487034	chr3:169487034:G:T	1.11403e-06	-1.55601e-10	-0.689734	0.000204909	-1.55601e-10	-0.70443	0.000225353	-1.55601e-10	-0.684021
169487387	chr3:169487387:G:A	1.37693e-06	-1.55601e-10	-0.477862	0.000252646	-1.55601e-10	-0.495008	0.000278825	-1.55601e-10	-0.471104
169487417	chr3:169487417:A:G	6.03057e-07	-1.30346	-3.55835e-10	0.000188907	-0.785742	-3.55835e-10	0.000148099	-1.10381	-3.55835e-10
169487447	chr3:169487447:G:A	3.05398e-06	1.3628	-1.04407	0.00377508	3.13114	-0.921964	0.00106168	1.88971	-1.02379
169487594	chr3:169487594:A:G	3.08609e-06	1.32222	-0.993031	0.00281984	2.75357	-0.836135	0.000945261	1.707	-0.957225
169487822	chr3:169487822:GAAGT:G	7.91479e-07	-1.55601e-10	-1.03157	0.000146196	-1.55601e-10	-1.04205	0.000159521	-1.55601e-10	-1.02951
169488054	chr3:169488054:A:G	1.36759e-07	-1.46319	-1.32407	2.23867e-05	-1.59889	-1.31964	2.45091e-05	-1.5789	-1.32374
169488145	chr3:169488145:A:G	1.18295e-07	-1.57142	-1.36087	2.0578e-05	-1.64278	-1.36	2.18221e-05	-1.65798	-1.36079
169488173	chr3:169488173:A:C	1.32888e-06	-1.55601e-10	-0.513383	0.000243926	-1.55601e-10	-0.530132	0.000269063	-1.55601e-10	-0.506744
169488399	chr3:169488399:A:T	1.23069e-07	-1.5596	-1.33313	2.1267e-05	-1.62639	-1.34345	2.27043e-05	-1.64246	-1.33667
169488551	chr3:169488551:AT:A	1.26864e-07	-1.56996	-1.2924	2.18758e-05	-1.63245	-1.30916	2.34591e-05	-1.64881	-1.29762
169488553	chr3:169488553:A:C	1.23924e-07	-1.5902	-1.29561	2.14778e-05	-1.64802	-1.31196	2.30583e-05	-1.66293	-1.30073
169488705	chr3:169488705:A:G	1.51222e-07	-1.34538	-1.34135	3.22472e-05	-1.22331	-1.33026	3.14334e-05	-1.31334	-1.34048
169489228	chr3:169489228:G:A	8.43535e-07	-1.55601e-10	-0.967872	0.000170273	-1.55601e-10	-0.889593	0.000169302	-1.55601e-10	-0.970007
169489299	chr3:169489299:C:T	2.1788e-06	-1.55601e-10	-0.018944	0.000426486	-1.55601e-10	0.0285826	0.000449811	-1.55601e-10	0.00713833
169489687	chr3:169489687:C:T	1.82466e-07	-1.19725	-1.30166	3.89356e-05	-1.06842	-1.29666	3.813e-05	-1.16232	-1.29837
169489736	chr3:169489736:T:A	1.42006e-07	-1.59376	-1.15584	2.4296e-05	-1.65119	-1.1855	2.63708e-05	-1.66577	-1.16367
169490077	chr3:169490077:A:G	5.86541e-07	-1.55601e-10	-1.33123	0.000111373	-1.55601e-10	-1.31411	0.000118115	-1.55601e-10	-1.33003
169490133	chr3:169490133:T:A	5.96118e-07	-1.55601e-10	-1.31503	0.000110086	-1.55601e-10	-1.32574	0.000120776	-1.55601e-10	-1.30775
169490236	chr3:169490236:T:C	8.91974e-07	-1.55601e-10	-0.912037	0.000169368	-1.55601e-10	-0.894925	0.000182047	-1.55601e-10	-0.897425
169490238	chr3:169490238:G:T	1.23894e-07	-1.56163	-1.32441	2.14248e-05	-1.62618	-1.33627	2.28837e-05	-1.64308	-1.32818
169490247	chr3:169490247:T:C	1.13832e-07	-1.61029	-1.36047	1.93997e-05	-1.70139	-1.36035	2.13058e-05	-1.68184	-1.36087
169490485	chr3:169490485:A:G	1.23423e-07	-1.56486	-1.325	2.13647e-05	-1.62851	-1.33675	2.28225e-05	-1.64521	-1.32873
169490612	chr3:169490612:A:G	6.02188e-07	-1.55601e-10	-1.3049	0.000113314	-1.55601e-10	-1.29684	0.000121449	-1.55601e-10	-1.30219
169490997	chr3:169490997:T:C	5.81726e-07	-1.55601e-10	-1.33947	0.000107817	-1.55601e-10	-1.34656	0.000117599	-1.55601e-10	-1.33441
169491319	chr3:169491319:G:T	8.44636e-07	-1.55601e-10	-0.966569	0.000170524	-1.55601e-10	-0.88812	0.000169527	-1.55601e-10	-0.968675
169491436	chr3:169491436:T:G	6.23553e-07	-1.55601e-10	-1.27004	0.000115749	-1.55601e-10	-1.27557	0.000125553	-1.55601e-10	-1.26896
169491488	chr3:169491488:A:G	1.16027e-07	-1.59588	-1.35577	1.96356e-05	-1.69428	-1.35537	2.15652e-05	-1.67261	-1.358
169491789	chr3:169491789:G:A	1.20602e-07	-1.57614	-1.33683	2.09801e-05	-1.6372	-1.34623	2.23921e-05	-1.65312	-1.33987
169491794	chr3:169491794:G:A	1.99954e-07	-1.16877	-1.23861	6.38301e-05	-0.609599	-1.26117	5.01309e-05	-0.958448	-1.2286
169491943	chr3:169491943:T:G	5.84552e-07	-1.55601e-10	-1.33463	0.00010825	-1.55601e-10	-1.34255	0.000118231	-1.55601e-10	-1.32905
169492109	chr3:169492109:A:C	1.22976e-07	-1.56488	-1.3286	2.13044e-05	-1.62843	-1.33965	2.27464e-05	-1.64516	-1.33212
169492325	chr3:169492325:A:T	1.14905e-07	-1.60647	-1.35489	1.95475e-05	-1.69968	-1.35446	2.1429e-05	-1.67961	-1.35734
169492586	chr3:169492586:C:T	6.01399e-07	-1.55601e-10	-1.30622	0.000115025	-1.55601e-10	-1.28184	0.000121377	-1.55601e-10	-1.30279
169492935	chr3:169492935:C:T	2.66204e-06	-1.55601e-10	0.181375	0.000495011	-1.55601e-10	0.177582	0.000544398	-1.55601e-10	0.197991
169492936	chr3:169492936:G:A	6.78147e-07	-1.55601e-10	-1.18611	0.000127907	-1.55601e-10	-1.17569	0.000137487	-1.55601e-10	-1.17816
169493280	chr3:169493280:TC:T	1.12309e-06	-1.55601e-10	-0.681639	0.00021193	-1.55601e-10	-0.670742	0.000233705	-1.55601e-10	-0.647631
169493382	chr3:169493382:T:G	1.43791e-07	-1.61259	-1.12453	2.45358e-05	-1.67029	-1.15657	2.67324e-05	-1.68274	-1.13307
169493411	chr3:169493411:C:T	1.15382e-06	-1.55601e-10	-0.654641	0.000212219	-1.55601e-10	-0.66938	0.000233586	-1.55601e-10	-0.64814
169493970	chr3:169493970:A:G	4.65729e-07	-1.56187	-3.55835e-10	9.70555e-05	-1.45171	-3.55835e-10	0.000103179	-1.46522	-3.55835e-10
169493979	chr3:169493979:A:G	1.07265e-07	-1.71088	-1.31929	1.98064e-05	-1.7275	-1.31349	2.12424e-05	-1.72491	-1.32078
169494318	chr3:169494318:C:T	1.68145e-07	-1.71854	-0.862106	3.20962e-05	-1.72785	-0.830407	3.51427e-05	-1.7254	-0.816871
169494347	chr3:169494347:C:T	7.06331e-07	-1.55601e-10	-1.14539	0.00013378	-1.55601e-10	-1.1308	0.000143408	-1.55601e-10	-1.13599
169494579	chr3:169494579:T:G	1.35741e-07	-1.58931	-1.20541	2.70082e-05	-1.54488	-1.18598	2.88125e-05	-1.5187	-1.22218
169494948	chr3:169494948:A:T	1.42567e-06	-1.55601e-10	-0.443079	0.000314775	-1.55601e-10	-0.275138	0.000300494	-1.55601e-10	-0.396261
169495084	chr3:169495084:C:T	1.65279e-07	-1.72686	-0.870981	3.11184e-05	-1.72737	-0.861831	3.48198e-05	-1.7267	-0.824801
169495106	chr3:169495106:T:C	5.69418e-07	-1.55601e-10	-1.36086	0.000106369	-1.55601e-10	-1.36008	0.000114647	-1.55601e-10	-1.35983
169495216	chr3:169495216:C:A	4.13879e-07	-1.72735	0.0474535	8.32847e-05	-1.7279	0.123163	8.65073e-05	-1.727	0.0855408
169495410	chr3:169495410:C:T	1.23359e-06	-1.55601e-10	-0.587789	0.00022358	-1.55601e-10	-0.617227	0.00024518	-1.55601e-10	-0.599697
169495640	chr3:169495640:T:G	1.6468e-07	-1.64288	-0.958591	2.97167e-05	-1.69673	-0.938563	3.21573e-05	-1.70264	-0.928408
169495700	chr3:169495700:C:T	8.60835e-07	-1.55601e-10	-0.947572	0.00015868	-1.55601e-10	-0.960106	0.000172277	-1.55601e-10	-0.952586
169495702	chr3:169495702:C:T	1.4543e-07	-1.72641	-0.999363	2.73171e-05	-1.72705	-0.992436	3.0404e-05	-1.72628	-0.960832
169495771	chr3:169495771:A:G	1.23183e-07	-1.69407	-1.19773	2.30186e-05	-1.72095	-1.16974	2.39558e-05	-1.72054	-1.20493
169496112	chr3:169496112:T:C	1.0257e-07	-1.71438	-1.36055	1.96395e-05	-1.68894	-1.36051	2.08832e-05	-1.70188	-1.36087
169496125	chr3:169496125:G:A	1.1795e-07	-1.70165	-1.23357	2.27018e-05	-1.68837	-1.21619	2.3977e-05	-1.68509	-1.23951
169496302	chr3:169496302:T:C	1.11556e-06	-1.65323	0.96487	0.000250084	-1.54679	1.04159	0.000260002	-1.57162	1.03062
169496748	chr3:169496748:T:C	7.39925e-07	-1.09892	-3.55835e-10	0.00011872	-1.25023	-3.55835e-10	0.000130136	-1.23311	-3.55835e-10
169496890	chr3:169496890:A:G	7.78933e-07	-1.55601e-10	-1.04755	0.000143383	-1.55601e-10	-1.06148	0.000157086	-1.55601e-10	-1.0449
169497054	chr3:169497054:C:T	2.35708e-06	-1.55601e-10	0.0597052	0.00052916	-1.55601e-10	0.244294	0.000501971	-1.55601e-10	0.116853
169497311	chr3:169497311:A:G	5.71602e-07	-1.55601e-10	-1.35703	0.000106873	-1.55601e-10	-1.35535	0.000115082	-1.55601e-10	-1.35604
169497359	chr3:169497359:C:T	1.2519e-07	-1.55131	-1.32433	2.60539e-05	-1.44298	-1.32385	2.58891e-05	-1.52543	-1.32244
169497457	chr3:169497457:C:T	1.0369e-07	-1.72807	-1.336	1.93848e-05	-1.72455	-1.33796	2.07943e-05	-1.72367	-1.34334
169497511	chr3:169497511:A:C	6.71371e-07	-1.55601e-10	-1.19615	0.000126189	-1.55601e-10	-1.18921	0.000135424	-1.55601e-10	-1.19328
169497549	chr3:169497549:A:G	1.71545e-07	-1.27988	-1.28075	3.79844e-05	-1.11063	-1.27919	3.62934e-05	-1.23664	-1.27342
169497613	chr3:169497613:A:G	1.05126e-07	-1.72803	-1.32229	1.96373e-05	-1.72475	-1.32481	2.10352e-05	-1.72388	-1.33161
169497614	chr3:169497614:T:C	1.0974e-06	-1.55601e-10	-0.704776	0.000205521	-1.55601e-10	-0.701448	0.000222668	-1.55601e-10	-0.696007
169498020	chr3:169498020:A:T	1.3555e-06	-1.55601e-10	-0.493545	0.000253825	-1.55601e-10	-0.490352	0.000275152	-1.55601e-10	-0.484366
169498140	chr3:169498140:A:G	1.77088e-07	-1.25412	-1.27471	3.88739e-05	-1.09363	-1.27305	3.74263e-05	-1.21218	-1.26713
169498197	chr3:169498197:AAATT:A	1.82903e-07	-1.22939	-1.26713	4.03054e-05	-1.06513	-1.26539	3.87076e-05	-1.18643	-1.25923
169498200	chr3:169498200:T:G	3.94446e-07	-1.72799	-3.55835e-10	7.3809e-05	-1.72552	-3.55835e-10	7.93735e-05	-1.72753	-3.55835e-10
169498248	chr3:169498248:T:C	1.74922e-07	-1.27133	-1.26981	3.8301e-05	-1.11343	-1.26809	3.69546e-05	-1.22998	-1.26202
169498455	chr3:169498455:C:T	1.66863e-07	-1.32914	-1.25916	3.61786e-05	-1.18124	-1.25729	3.51671e-05	-1.29075	-1.25083
169498481	chr3:169498481:G:A	1.72246e-07	-1.27424	-1.28231	3.76921e-05	-1.11683	-1.28072	3.63637e-05	-1.23306	-1.27506
169498588	chr3:169498588:C:G	1.6602e-07	-1.23255	-1.36082	2.71271e-05	-1.3658	-1.36066	2.96084e-05	-1.35319	-1.36044
169498667	chr3:169498667:A:C	1.72159e-07	-1.28145	-1.27561	3.76114e-05	-1.12575	-1.27394	3.63292e-05	-1.24102	-1.26805
169498935	chr3:169498935:G:A	1.70674e-07	-1.20484	-1.36088	2.77756e-05	-1.34203	-1.3608	3.03262e-05	-1.32902	-1.36066
169499388	chr3:169499388:A:G	1.02294e-07	-1.72783	-1.34979	1.91337e-05	-1.72545	-1.3501	2.05465e-05	-1.72473	-1.35427
169499393	chr3:169499393:A:G	1.5317e-07	-1.35662	-1.31731	3.30512e-05	-1.21209	-1.31685	3.2144e-05	-1.31857	-1.3129
169499899	chr3:169499899:T:G	1.66079e-07	-1.23292	-1.36009	2.71053e-05	-1.36685	-1.36042	2.95727e-05	-1.35419	-1.36065
169499936	chr3:169499936:C:G	1.41279e-06	-1.55601e-10	-0.45215	0.000271089	-1.55601e-10	-0.424549	0.000287767	-1.55601e-10	-0.439537
169500572	chr3:169500572:A:G	2.09965e-07	-1.51419	-0.844343	4.82321e-05	-1.34175	-0.809225	5.03634e-05	-1.3729	-0.809519
169501119	chr3:169501119:T:C	5.70448e-07	-1.55601e-10	-1.35905	0.000106385	-1.55601e-10	-1.35993	0.000114834	-1.55601e-10	-1.3582
169501136	chr3:169501136:A:T	4.63155e-07	-1.56741	-3.55835e-10	8.10543e-05	-1.63188	-3.55835e-10	8.72949e-05	-1.6324	-3.55835e-10
169501482	chr3:169501482:G:GA	5.80037e-07	-1.55601e-10	-1.34238	0.000107907	-1.55601e-10	-1.34573	0.000116945	-1.55601e-10	-1.33998
169501758	chr3:169501758:T:C	1.8279e-07	-1.21512	-1.28202	4.03057e-05	-1.04755	-1.28296	3.86111e-05	-1.17073	-1.27742
169501885	chr3:169501885:C:T	1.65703e-07	-1.2344	-1.36087	2.70627e-05	-1.36804	-1.3608	2.95368e-05	-1.35541	-1.36064
169501989	chr3:169501989:A:G	1.6836e-07	-1.59487	-0.984499	3.39487e-05	-1.55442	-0.947723	3.73482e-05	-1.53065	-0.950757
169502077	chr3:169502077:T:C	6.94375e-07	-1.16246	-3.55835e-10	0.000112477	-1.30425	-3.55835e-10	0.000123002	-1.28949	-3.55835e-10
169502081	chr3:169502081:T:C	5.71913e-07	-1.35649	-3.55835e-10	9.66339e-05	-1.45607	-3.55835e-10	0.000105487	-1.4431	-3.55835e-10
169502147	chr3:169502147:G:A	2.18527e-07	-1.55425	-0.764312	4.95836e-05	-1.39678	-0.726557	5.1906e-05	-1.42554	-0.726712
169502308	chr3:169502308:G:T	1.01303e-07	-1.72806	-1.3593	1.89843e-05	-1.72383	-1.35956	2.04225e-05	-1.72733	-1.35772
169502332	chr3:169502332:A:G	1.67581e-07	-1.22313	-1.36088	2.73216e-05	-1.35849	-1.36083	2.98234e-05	-1.34569	-1.36071
169502423	chr3:169502423:T:A	2.19337e-07	-1.55091	-0.763957	4.98289e-05	-1.39217	-0.726228	5.21483e-05	-1.42118	-0.726413
169502663	chr3:169502663:C:T	2.18463e-07	-1.54422	-0.774642	4.97503e-05	-1.38274	-0.737245	5.20471e-05	-1.41212	-0.737423
169503064	chr3:169503064:C:T	2.14066e-07	-1.5661	-0.773086	4.83316e-05	-1.41319	-0.735724	5.06322e-05	-1.44122	-0.735885
169503196	chr3:169503196:T:C	5.6973e-07	-1.55601e-10	-1.36031	0.000106337	-1.55601e-10	-1.36039	0.000114591	-1.55601e-10	-1.36032
169503236	chr3:169503236:A:C	1.43262e-07	-1.57667	-1.16413	3.16962e-05	-1.42712	-1.14368	3.3192e-05	-1.45451	-1.14487
169503372	chr3:169503372:A:G	2.60642e-06	-1.55601e-10	0.16026	0.000606982	-1.55601e-10	0.381502	0.000559412	-1.55601e-10	0.225196
169503436	chr3:169503436:T:A	1.20375e-06	-1.55601e-10	-0.612278	0.00022175	-1.55601e-10	-0.625447	0.000242713	-1.55601e-10	-0.609808
169503769	chr3:169503769:T:C	1.42489e-07	-1.57079	-1.17542	3.15831e-05	-1.41878	-1.1556	3.3063e-05	-1.44654	-1.15673
169503936	chr3:169503936:T:C	1.45398e-06	-1.55601e-10	-0.423416	0.000279172	-1.55601e-10	-0.395171	0.000296601	-1.55601e-10	-0.409302
169503991	chr3:169503991:T:C	6.65841e-07	-1.55601e-10	-1.20442	0.000122086	-1.55601e-10	-1.22227	0.000131533	-1.55601e-10	-1.22243
169504484	chr3:169504484:G:A	1.49912e-07	-1.54439	-1.15103	3.35832e-05	-1.38288	-1.13009	3.51028e-05	-1.41217	-1.13124
169504818	chr3:169504818:C:T	1.20623e-07	-1.70707	-1.20573	2.2522e-05	-1.72639	-1.18611	2.39991e-05	-1.72791	-1.19576
169504983	chr3:169504983:T:C	1.03807e-07	-1.72794	-1.33499	1.95043e-05	-1.72084	-1.33553	2.09006e-05	-1.71966	-1.34225
169505003	chr3:169505003:C:T	1.45628e-07	-1.57162	-1.1528	3.22954e-05	-1.42013	-1.13194	3.38102e-05	-1.44783	-1.1331
169505115	chr3:169505115:G:A	2.03696e-07	-1.188	-1.20085	3.81912e-05	-1.19421	-1.19018	4.20853e-05	-1.1536	-1.20839
169505167	chr3:169505167:G:A	1.47148e-07	-1.56554	-1.14849	3.27187e-05	-1.41163	-1.12742	3.42399e-05	-1.43971	-1.12858
169505236	chr3:169505236:AC:A	1.05366e-07	-1.7122	-1.33584	1.9959e-05	-1.69653	-1.33679	2.13786e-05	-1.70831	-1.33099
169505251	chr3:169505251:A:G	5.70757e-07	-1.55601e-10	-1.35851	0.000106428	-1.55601e-10	-1.35953	0.000114908	-1.55601e-10	-1.35755
169505278	chr3:169505278:T:G	1.50346e-07	-1.54575	-1.14678	3.36901e-05	-1.38406	-1.12573	3.52138e-05	-1.41338	-1.12687
169505421	chr3:169505421:C:T	1.43113e-07	-1.57431	-1.16753	3.16783e-05	-1.42396	-1.1474	3.31706e-05	-1.4515	-1.14852
169505569	chr3:169505569:G:A	1.39025e-07	-1.59559	-1.17523	3.04812e-05	-1.45429	-1.1556	3.19636e-05	-1.48037	-1.15672
169505810	chr3:169505810:C:T	5.89814e-06	-1.55601e-10	0.976918	0.00121983	-1.55601e-10	1.07947	0.00129959	-1.55601e-10	1.06811
169506512	chr3:169506512:C:T	1.83621e-06	-1.55601e-10	-0.190014	0.000409396	-1.55601e-10	-0.0123138	0.000388073	-1.55601e-10	-0.140495
169507018	chr3:169507018:C:T	1.58465e-07	-1.49869	-1.14125	3.61501e-05	-1.31955	-1.11977	3.77015e-05	-1.35092	-1.12107
169507530	chr3:169507530:G:A	6.52473e-07	-1.55601e-10	-1.2247	0.000119778	-1.55601e-10	-1.24136	0.000129049	-1.55601e-10	-1.2415
169507822	chr3:169507822:G:A	5.10242e-07	-1.47059	-3.55835e-10	0.000115241	-1.27997	-3.55835e-10	0.000120482	-1.31019	-3.55835e-10
169507843	chr3:169507843:A:G	1.66285e-07	-1.49858	-1.09319	3.80101e-05	-1.31939	-1.06976	3.96435e-05	-1.35065	-1.07111
169507902	chr3:169507902:T:C	1.67785e-07	-1.45933	-1.12346	3.87865e-05	-1.26758	-1.10135	4.03767e-05	-1.30087	-1.10256
169507940	chr3:169507940:A:G	1.7232e-07	-1.44023	-1.11589	4.00896e-05	-1.24244	-1.09344	4.1696e-05	-1.27662	-1.09467
169508204	chr3:169508204:C:CAGG	1.04784e-07	-1.72783	-1.32574	1.96868e-05	-1.72037	-1.32668	2.10687e-05	-1.71915	-1.33475
169508377	chr3:169508377:T:C	1.72345e-07	-1.44608	-1.1099	4.00294e-05	-1.25027	-1.08711	4.16408e-05	-1.28421	-1.0884
169508823	chr3:169508823:G:A	1.07877e-07	-1.70553	-1.31895	2.05473e-05	-1.68567	-1.3186	2.20189e-05	-1.69959	-1.3102
169508883	chr3:169508883:C:G	1.65691e-07	-1.47369	-1.12166	3.8135e-05	-1.28645	-1.09941	3.9725e-05	-1.31905	-1.10066
169508910	chr3:169508910:A:G	1.29112e-06	-1.55601e-10	-0.542208	0.000246979	-1.55601e-10	-0.517695	0.000270318	-1.55601e-10	-0.502091
169509046	chr3:169509046:G:C	1.04902e-07	-1.72779	-1.32466	1.97096e-05	-1.72025	-1.32564	2.10907e-05	-1.71902	-1.33384
169509400	chr3:169509400:A:G	1.83276e-06	-1.55601e-10	-0.191897	0.000408307	-1.55601e-10	-0.0149789	0.00038714	-1.55601e-10	-0.142903
169509772	chr3:169509772:T:C	1.09441e-07	-1.64925	-1.36083	2.01923e-05	-1.66092	-1.36078	2.13503e-05	-1.68049	-1.36014
169509953	chr3:169509953:C:T	1.07971e-06	-1.55601e-10	-0.721028	0.000200974	-1.55601e-10	-0.723823	0.00021776	-1.55601e-10	-0.718296
169510207	chr3:169510207:A:G	1.92498e-07	-1.20827	-1.23711	3.12083e-05	-1.3436	-1.24271	3.42405e-05	-1.32949	-1.23879
169510523	chr3:169510523:G:A	1.04786e-07	-1.7275	-1.32606	1.97075e-05	-1.71909	-1.3269	2.10952e-05	-1.71778	-1.33486
169511528	chr3:169511528:G:A	1.37247e-06	-1.55601e-10	-0.481105	0.000263159	-1.55601e-10	-0.454241	0.000279708	-1.55601e-10	-0.467942
169511701	chr3:169511701:G:A	7.23987e-07	-1.55601e-10	-1.1207	0.000139356	-1.55601e-10	-1.08997	0.000149586	-1.55601e-10	-1.09382
169511785	chr3:169511785:A:C	8.89408e-07	-1.55601e-10	-0.914919	0.000166589	-1.55601e-10	-0.911469	0.000181973	-1.55601e-10	-0.897833
169512241	chr3:169512241:C:A	7.33391e-07	-1.55601e-10	-1.10779	0.000143739	-1.55601e-10	-1.059	0.000150632	-1.55601e-10	-1.08685
169512405	chr3:169512405:A:G	2.04102e-06	-1.55601e-10	-0.0842676	0.000457983	-1.55601e-10	0.0998341	0.000431834	-1.55601e-10	-0.0336481
169512557	chr3:169512557:C:T	1.32909e-06	-1.55601e-10	-0.513225	0.000244993	-1.55601e-10	-0.525767	0.000267339	-1.55601e-10	-0.513172
169512588	chr3:169512588:A:G	1.38071e-06	-1.55601e-10	-0.475124	0.000264327	-1.55601e-10	-0.449808	0.000289355	-1.55601e-10	-0.434037
169512713	chr3:169512713:C:T	6.56516e-07	-1.21853	-3.55835e-10	0.000107185	-1.35244	-3.55835e-10	0.000117114	-1.33854	-3.55835e-10
169512799	chr3:169512799:C:T	2.42975e-06	-1.55601e-10	0.0900697	0.000463233	-1.55601e-10	0.111233	0.000490837	-1.55601e-10	0.0944215
169512805	chr3:169512805:C:T	1.37961e-06	-1.55601e-10	-0.47592	0.000264454	-1.55601e-10	-0.449331	0.000281109	-1.55601e-10	-0.462947
169513292	chr3:169513292:G:A	1.46077e-06	-1.55601e-10	-0.418758	0.000280487	-1.55601e-10	-0.390469	0.000297622	-1.55601e-10	-0.405865
169513293	chr3:169513293:C:A	1.46106e-06	-1.55601e-10	-0.418559	0.000280543	-1.55601e-10	-0.39027	0.000297681	-1.55601e-10	-0.405668
169513560	chr3:169513560:C:T	1.3185e-06	-1.55601e-10	-0.521226	0.000252772	-1.55601e-10	-0.494509	0.000268624	-1.55601e-10	-0.508375
169513925	chr3:169513925:C:T	1.06063e-07	-1.68069	-1.36076	2.03497e-05	-1.65312	-1.36082	2.15343e-05	-1.67194	-1.3601
169514024	chr3:169514024:T:A	6.66563e-07	-1.20334	-3.55835e-10	9.76712e-05	-1.44539	-3.55835e-10	0.000107061	-1.42829	-3.55835e-10
169514132	chr3:169514132:G:A	1.39083e-06	-1.55601e-10	-0.467816	0.00026635	-1.55601e-10	-0.442186	0.000291568	-1.55601e-10	-0.426415
169514263	chr3:169514263:A:G	1.38457e-06	-1.55601e-10	-0.472332	0.000265129	-1.55601e-10	-0.446781	0.000290242	-1.55601e-10	-0.430973
169514733	chr3:169514733:C:T	6.31203e-07	-1.55601e-10	-1.25785	0.000118532	-1.55601e-10	-1.25181	0.000127763	-1.55601e-10	-1.25152
169514734	chr3:169514734:G:A	1.79971e-07	-1.6707	-0.841976	3.44492e-05	-1.64176	-0.845746	3.73666e-05	-1.66184	-0.81907
169515391	chr3:169515391:C:T	1.43074e-07	-1.70742	-1.03469	2.70838e-05	-1.70709	-1.02098	2.87003e-05	-1.70457	-1.04021
169515840	chr3:169515840:C:T	1.04072e-07	-1.72679	-1.3336	1.94054e-05	-1.72726	-1.33419	2.07737e-05	-1.7268	-1.3412
169515901	chr3:169515901:A:T	6.0925e-07	-1.29325	-3.55835e-10	0.000100273	-1.4191	-3.55835e-10	0.000109435	-1.40636	-3.55835e-10
169515903	chr3:169515903:C:A	6.10321e-07	-1.29149	-3.55835e-10	0.00010042	-1.41763	-3.55835e-10	0.000109598	-1.40487	-3.55835e-10
169516041	chr3:169516041:T:C	1.03724e-07	-1.72782	-1.33592	1.93899e-05	-1.72578	-1.33647	2.07691e-05	-1.72507	-1.34315
169516127	chr3:169516127:G:A	6.67599e-07	-1.55601e-10	-1.20179	0.000127741	-1.55601e-10	-1.177	0.000137199	-1.55601e-10	-1.18025
169516305	chr3:169516305:C:T	1.05519e-07	-1.72478	-1.32181	1.96183e-05	-1.72809	-1.32244	2.09644e-05	-1.72793	-1.33093
169516415	chr3:169516415:C:T	1.01411e-07	-1.72745	-1.35884	1.89419e-05	-1.72651	-1.35911	2.03946e-05	-1.72592	-1.3605
169516472	chr3:169516472:T:C	5.91957e-07	-1.32204	-3.55835e-10	9.7855e-05	-1.44351	-3.55835e-10	0.000106742	-1.43127	-3.55835e-10
169516505	chr3:169516505:T:A	1.41509e-06	-1.55601e-10	-0.450524	0.000271739	-1.55601e-10	-0.422156	0.000288592	-1.55601e-10	-0.436676
169516741	chr3:169516741:T:C	1.05861e-07	-1.72586	-1.31749	2.0303e-05	-1.70517	-1.31106	2.20642e-05	-1.6971	-1.31064
169517609	chr3:169517609:C:T	1.08224e-07	-1.66953	-1.35174	1.99798e-05	-1.67952	-1.35275	2.11157e-05	-1.69577	-1.3559
169517688	chr3:169517688:T:C	5.93903e-07	-1.31876	-3.55835e-10	9.8109e-05	-1.44092	-3.55835e-10	0.000107025	-1.42863	-3.55835e-10
169518027	chr3:169518027:A:C	6.59977e-07	-1.55601e-10	-1.21327	0.000126005	-1.55601e-10	-1.19068	0.000135305	-1.55601e-10	-1.19416
169518081	chr3:169518081:T:A	1.40407e-07	-1.67697	-1.08396	2.52892e-05	-1.72167	-1.07495	2.73469e-05	-1.71893	-1.07416
169518096	chr3:169518096:G:A	1.02332e-07	-1.71808	-1.35917	1.90067e-05	-1.72264	-1.35957	2.04368e-05	-1.72633	-1.35802
169518175	chr3:169518175:T:C	1.17238e-07	-1.69963	-1.24164	2.23079e-05	-1.6781	-1.24395	2.37257e-05	-1.67139	-1.26374
169518176	chr3:169518176:G:A	8.05692e-07	-1.55601e-10	-1.01377	0.000149077	-1.55601e-10	-1.02253	0.000161306	-1.55601e-10	-1.01839
169518178	chr3:169518178:G:A	9.5221e-07	-1.55601e-10	-0.846689	0.000176459	-1.55601e-10	-0.853907	0.00019066	-1.55601e-10	-0.8512
169518183	chr3:169518183:C:T	7.84853e-07	-1.55601e-10	-1.03998	0.000151642	-1.55601e-10	-1.00547	0.000157528	-1.55601e-10	-1.04209
169518237	chr3:169518237:C:T	6.15863e-07	-1.55601e-10	-1.28245	0.000115794	-1.55601e-10	-1.27518	0.000125436	-1.55601e-10	-1.26989
169518298	chr3:169518298:T:C	9.26757e-07	-1.55601e-10	-0.873782	0.000171735	-1.55601e-10	-0.881046	0.000185549	-1.55601e-10	-0.878368
169518412	chr3:169518412:T:C	6.72909e-07	-1.55601e-10	-1.19386	0.000129121	-1.55601e-10	-1.16625	0.00013522	-1.55601e-10	-1.19478
169518542	chr3:169518542:T:C	1.03229e-07	-1.71832	-1.3502	1.91139e-05	-1.72562	-1.35096	2.04865e-05	-1.72704	-1.35488
169518726	chr3:169518726:T:C	1.04368e-07	-1.7252	-1.33235	2.00284e-05	-1.70262	-1.32722	2.17675e-05	-1.69429	-1.32698
169518861	chr3:169518861:G:GCT	1.06479e-07	-1.72617	-1.31136	2.04224e-05	-1.70567	-1.3047	2.21865e-05	-1.69782	-1.30439
169519015	chr3:169519015:C:T	5.71219e-07	-1.3577	-3.55835e-10	9.51639e-05	-1.4714	-3.55835e-10	0.000103739	-1.45981	-3.55835e-10
169519567	chr3:169519567:C:T	4.81203e-07	-1.52919	-3.55835e-10	8.15633e-05	-1.62562	-3.55835e-10	8.83379e-05	-1.62052	-3.55835e-10
169519572	chr3:169519572:C:A	5.71321e-07	-1.35752	-3.55835e-10	9.51637e-05	-1.4714	-3.55835e-10	0.000103743	-1.45977	-3.55835e-10
169519610	chr3:169519610:G:A	5.84195e-07	-1.33524	-3.55835e-10	9.70809e-05	-1.45145	-3.55835e-10	0.000105887	-1.43932	-3.55835e-10
169519613	chr3:169519613:C:G	1.78205e-06	-1.55601e-10	-0.219955	0.000395329	-1.55601e-10	-0.0472798	0.00037563	-1.55601e-10	-0.173086
169520004	chr3:169520004:C:T	2.00413e-06	-1.55601e-10	-0.102509	0.000455673	-1.55601e-10	0.094779	0.00042613	-1.55601e-10	-0.0469455
169520051	chr3:169520051:G:T	8.45202e-07	-1.55601e-10	-0.965898	0.000156318	-1.55601e-10	-0.975103	0.000169433	-1.55601e-10	-0.969231
169520105	chr3:169520105:G:A	8.89444e-07	-1.55601e-10	-0.914877	0.000180221	-1.55601e-10	-0.832811	0.000183095	-1.55601e-10	-0.891683
169520111	chr3:169520111:C:T	1.74997e-06	-1.55601e-10	-0.238119	0.0003373	-1.55601e-10	-0.206025	0.000357499	-1.55601e-10	-0.222556
169520164	chr3:169520164:G:A	1.63703e-07	-1.35991	-1.24751	2.73407e-05	-1.47372	-1.2449	2.96527e-05	-1.46217	-1.24996
169520227	chr3:169520227:T:C	1.27924e-07	-1.66827	-1.18577	2.53067e-05	-1.60946	-1.18647	2.81664e-05	-1.59631	-1.16725
169520228	chr3:169520228:G:A	6.69641e-07	-1.55601e-10	-1.19873	0.00012338	-1.55601e-10	-1.21173	0.000134033	-1.55601e-10	-1.20361
169520229	chr3:169520229:T:C	1.68545e-07	-1.34716	-1.23111	2.80954e-05	-1.46285	-1.22854	3.04626e-05	-1.45107	-1.23412
169520637	chr3:169520637:T:G	1.02701e-07	-1.71742	-1.35624	1.90107e-05	-1.72521	-1.35678	2.0405e-05	-1.72676	-1.35915
169520675	chr3:169520675:C:T	1.11562e-07	-1.69707	-1.29382	2.08182e-05	-1.70429	-1.28688	2.196e-05	-1.71531	-1.29716
169520992	chr3:169520992:A:G	9.62541e-07	-1.55601e-10	-0.835897	0.000195966	-1.55601e-10	-0.749055	0.000198326	-1.55601e-10	-0.811775
169521598	chr3:169521598:C:T	1.65809e-07	-1.34691	-1.24773	2.7638e-05	-1.46269	-1.24512	2.99823e-05	-1.45091	-1.25017
169521741	chr3:169521741:A:G	5.72125e-07	-1.55601e-10	-1.35612	0.00010682	-1.55601e-10	-1.35585	0.000115327	-1.55601e-10	-1.35392
169521790	chr3:169521790:A:G	1.09504e-07	-1.68011	-1.3294	1.9955e-05	-1.71021	-1.32331	2.12623e-05	-1.71367	-1.33108
169522127	chr3:169522127:T:C	1.08717e-07	-1.72385	-1.29288	2.09607e-05	-1.69889	-1.28546	2.27942e-05	-1.68987	-1.28531
169522353	chr3:169522353:A:G	9.86272e-07	-1.55601e-10	-0.811542	0.000183659	-1.55601e-10	-0.813919	0.000198916	-1.55601e-10	-0.808807
169522446	chr3:169522446:C:T	1.0292e-07	-1.71812	-1.35341	1.90562e-05	-1.72551	-1.3541	2.04387e-05	-1.72697	-1.35729
169522662	chr3:169522662:T:G	9.72022e-07	-1.55601e-10	-0.826095	0.000181035	-1.55601e-10	-0.828308	0.000196046	-1.55601e-10	-0.823341
169522689	chr3:169522689:T:A	1.62347e-07	-1.36885	-1.24689	2.71612e-05	-1.48093	-1.24428	2.94525e-05	-1.46956	-1.24935
169522905	chr3:169522905:C:T	4.53695e-07	-1.58805	-3.55835e-10	7.7227e-05	-1.68025	-3.55835e-10	8.28098e-05	-1.68514	-3.55835e-10
169523657	chr3:169523657:C:A	5.88619e-07	-1.55601e-10	-1.32769	0.000109567	-1.55601e-10	-1.33046	0.000118365	-1.55601e-10	-1.32792
169523674	chr3:169523674:T:A	6.16889e-07	-1.55601e-10	-1.28079	0.000114333	-1.55601e-10	-1.28788	0.000123362	-1.55601e-10	-1.28657
169523853	chr3:169523853:G:A	1.0775e-07	-1.66644	-1.35921	2.07804e-05	-1.63401	-1.35898	2.18813e-05	-1.65574	-1.36032
169523979	chr3:169523979:C:A	8.79366e-07	-1.55601e-10	-0.926273	0.000162584	-1.55601e-10	-0.9358	0.000176268	-1.55601e-10	-0.929683
169524417	chr3:169524417:T:C	1.35043e-07	-1.68676	-1.11312	2.53097e-05	-1.6946	-1.10121	2.63931e-05	-1.70799	-1.1206
169524458	chr3:169524458:G:A	1.03767e-07	-1.70345	-1.35988	1.97944e-05	-1.68192	-1.35968	2.09955e-05	-1.69672	-1.36066
169525029	chr3:169525029:A:G	6.1701e-07	-1.55601e-10	-1.28059	0.000115805	-1.55601e-10	-1.27509	0.000124824	-1.55601e-10	-1.27478
169525180	chr3:169525180:C:T	6.5075e-07	-1.55601e-10	-1.22735	0.000120003	-1.55601e-10	-1.23948	0.000130263	-1.55601e-10	-1.23214
169525321	chr3:169525321:T:A	8.44651e-07	-1.55601e-10	-0.966551	0.000156218	-1.55601e-10	-0.975748	0.000169323	-1.55601e-10	-0.969881
169525497	chr3:169525497:C:T	1.37834e-07	-1.67395	-1.10547	2.58027e-05	-1.6829	-1.09361	2.68314e-05	-1.69872	-1.1134
169525964	chr3:169525964:G:T	1.05545e-07	-1.72043	-1.3259	2.04055e-05	-1.69081	-1.32038	2.22158e-05	-1.68089	-1.32
169526227	chr3:169526227:T:G	1.65294e-07	-1.35033	-1.24741	2.7568e-05	-1.46554	-1.24481	2.99042e-05	-1.45382	-1.24987
169526236	chr3:169526236:T:C	1.11775e-07	-1.69953	-1.28946	2.08723e-05	-1.70634	-1.28223	2.20195e-05	-1.71681	-1.29295
169527081	chr3:169527081:G:A	7.47345e-07	-1.55601e-10	-1.08895	0.000143999	-1.55601e-10	-1.05719	0.000154566	-1.55601e-10	-1.06107
169527124	chr3:169527124:C:T	5.68989e-07	-1.36161	-3.55835e-10	9.48442e-05	-1.47476	-3.55835e-10	0.000103387	-1.46321	-3.55835e-10
169527622	chr3:169527622:A:C	1.84481e-06	-1.55601e-10	-0.185345	0.000355597	-1.55601e-10	-0.1532	0.000390201	-1.55601e-10	-0.135027
169527985	chr3:169527985:T:G	5.60052e-07	-1.37744	-3.55835e-10	9.36093e-05	-1.48787	-3.55835e-10	0.000101987	-1.47685	-3.55835e-10
169528146	chr3:169528146:A:G	5.67923e-07	-1.36349	-3.55835e-10	9.46984e-05	-1.4763	-3.55835e-10	0.0001032	-1.46502	-3.55835e-10
169529474	chr3:169529474:C:T	1.03151e-06	-1.55601e-10	-0.766699	0.000201265	-1.55601e-10	-0.722374	0.000215899	-1.55601e-10	-0.726878
169529594	chr3:169529594:T:C	1.50688e-06	-1.55601e-10	-0.387678	0.000329936	-1.55601e-10	-0.2281	0.000316502	-1.55601e-10	-0.344361
169529950	chr3:169529950:T:G	6.9245e-07	-1.55601e-10	-1.16524	0.000129578	-1.55601e-10	-1.16271	0.000141063	-1.55601e-10	-1.15248
169530034	chr3:169530034:A:G	5.51562e-07	-1.39272	-3.55835e-10	9.23735e-05	-1.50116	-3.55835e-10	0.000100739	-1.48915	-3.55835e-10
169530194	chr3:169530194:G:T	6.17532e-06	-1.55601e-10	1.02284	0.00120573	-1.55601e-10	1.06785	0.00133248	-1.55601e-10	1.0931
169530975	chr3:169530975:G:C	1.55125e-07	-1.628	-1.03324	2.9569e-05	-1.58064	-1.05963	3.13076e-05	-1.61019	-1.04764
169530980	chr3:169530980:T:A	4.24367e-07	-1.65487	-3.55835e-10	8.23912e-05	-1.61552	-3.55835e-10	8.91345e-05	-1.61154	-3.55835e-10
169531230	chr3:169531230:C:T	6.76001e-07	-1.55601e-10	-1.18928	0.000123858	-1.55601e-10	-1.20786	0.000133451	-1.55601e-10	-1.20795
169531269	chr3:169531269:C:G	1.41331e-06	-1.55601e-10	-0.451786	0.000259304	-1.55601e-10	-0.468996	0.00028203	-1.55601e-10	-0.459677
169531527	chr3:169531527:T:C	1.08071e-07	-1.70152	-1.32117	2.38745e-05	-1.52569	-1.3285	2.47918e-05	-1.56252	-1.32866
169531670	chr3:169531670:C:T	7.08854e-06	-1.55601e-10	1.16076	0.00138608	-1.55601e-10	1.20724	0.00153736	-1.55601e-10	1.23613
169531674	chr3:169531674:A:G	8.89516e-07	-1.55601e-10	-0.914797	0.000167108	-1.55601e-10	-0.908355	0.000183684	-1.55601e-10	-0.888472
169531681	chr3:169531681:T:G	5.87472e-07	-1.55601e-10	-1.32965	0.000109783	-1.55601e-10	-1.32849	0.000117795	-1.55601e-10	-1.33274
169531957	chr3:169531957:C:T	1.58873e-07	-1.64108	-0.996288	3.02511e-05	-1.596	-1.02146	3.20323e-05	-1.62362	-1.01133
169532002	chr3:169532002:A:G	1.62696e-07	-1.69856	-0.915031	3.11707e-05	-1.67411	-0.913405	3.38832e-05	-1.68939	-0.889376
169532084	chr3:169532084:A:G	1.2541e-07	-1.68434	-1.18955	2.40294e-05	-1.6555	-1.19222	2.58236e-05	-1.67343	-1.17697
169532130	chr3:169532130:C:T	1.07586e-07	-1.70565	-1.32153	2.3589e-05	-1.53738	-1.32883	2.45233e-05	-1.57308	-1.32899
169532296	chr3:169532296:T:C	1.14678e-07	-1.69701	-1.26634	2.23498e-05	-1.65645	-1.26373	2.34156e-05	-1.67414	-1.27415
169532604	chr3:169532604:T:C	9.16427e-07	-1.55601e-10	-0.884992	0.000174321	-1.55601e-10	-0.866099	0.000186356	-1.55601e-10	-0.874032
169532815	chr3:169532815:G:C	1.16592e-07	-1.70574	-1.24106	2.26182e-05	-1.67014	-1.23811	2.37121e-05	-1.68592	-1.24978
169532858	chr3:169532858:CAT:C	1.12431e-07	-1.72358	-1.25955	2.1485e-05	-1.71927	-1.24037	2.29089e-05	-1.72227	-1.2479
169532908	chr3:169532908:TAAC:T	6.20607e-07	-1.55601e-10	-1.27478	0.000117943	-1.55601e-10	-1.2568	0.000126752	-1.55601e-10	-1.25945
169533178	chr3:169533178:TC:T	1.16496e-07	-1.70136	-1.24626	2.26536e-05	-1.6633	-1.24337	2.37323e-05	-1.68006	-1.2548
169533320	chr3:169533320:C:T	6.29597e-07	-1.55601e-10	-1.26039	0.000119771	-1.55601e-10	-1.24142	0.000129099	-1.55601e-10	-1.24111
169533366	chr3:169533366:G:A	7.1729e-07	-1.55601e-10	-1.12999	0.000135158	-1.55601e-10	-1.12055	0.000147404	-1.55601e-10	-1.10851
169533507	chr3:169533507:C:T	1.18498e-07	-1.69749	-1.23309	2.30938e-05	-1.65737	-1.23007	2.41584e-05	-1.67492	-1.24214
169533563	chr3:169533563:T:C	1.14248e-07	-1.65635	-1.31075	2.05237e-05	-1.68463	-1.32079	2.22761e-05	-1.68847	-1.3097
169533703	chr3:169533703:T:C	5.748e-07	-1.55601e-10	-1.35145	0.000107202	-1.55601e-10	-1.35228	0.000115417	-1.55601e-10	-1.35314
169533954	chr3:169533954:T:A	1.42306e-07	-1.64993	-1.09756	2.70749e-05	-1.60724	-1.12115	2.87184e-05	-1.63381	-1.11034
169534015	chr3:169534015:T:A	1.06826e-07	-1.71495	-1.31933	2.30206e-05	-1.56377	-1.32683	2.39907e-05	-1.59704	-1.32698
169534213	chr3:169534213:GT:G	1.1007e-06	-1.55601e-10	-0.70177	0.000235308	-1.55601e-10	-0.566101	0.00022999	-1.55601e-10	-0.663654
169534464	chr3:169534464:T:C	5.91047e-07	-1.55601e-10	-1.32358	0.000110851	-1.55601e-10	-1.31881	0.000119314	-1.55601e-10	-1.31993
169534839	chr3:169534839:A:G	9.67711e-06	-1.55601e-10	1.47204	0.00189647	-1.55601e-10	1.52075	0.00210688	-1.55601e-10	1.55128
169535194	chr3:169535194:C:T	1.31206e-07	-1.61227	-1.21643	2.53187e-05	-1.5636	-1.23185	2.66728e-05	-1.5936	-1.22445
169535680	chr3:169535680:C:T	2.52505e-07	-1.69332	-0.480718	5.33864e-05	-1.71799	-0.331451	5.14433e-05	-1.71918	-0.442026
169536043	chr3:169536043:C:T	1.40675e-06	-1.55601e-10	-0.456437	0.000266012	-1.55601e-10	-0.443457	0.00028293	-1.55601e-10	-0.456491
169536190	chr3:169536190:G:T	1.27556e-07	-1.61455	-1.24238	2.46339e-05	-1.56661	-1.25627	2.59393e-05	-1.59635	-1.24958
169536205	chr3:169536205:T:C	1.3667e-07	-1.60091	-1.187	2.64445e-05	-1.55007	-1.20188	2.79765e-05	-1.58126	-1.18907
169536378	chr3:169536378:T:A	1.09898e-07	-1.6966	-1.30933	2.4304e-05	-1.51844	-1.31791	2.51971e-05	-1.55688	-1.31808
169536514	chr3:169536514:T:C	5.17498e-07	-1.70265	0.246186	0.000106555	-1.6293	0.270961	0.000116369	-1.64627	0.301342
169537192	chr3:169537192:G:C	1.0159e-07	-1.72779	-1.35674	1.9051e-05	-1.72644	-1.35344	2.04952e-05	-1.72748	-1.35402
169537757	chr3:169537757:A:G	4.0348e-07	-1.70535	-3.55835e-10	7.58689e-05	-1.69799	-3.55835e-10	8.14758e-05	-1.70138	-3.55835e-10
169537821	chr3:169537821:T:G	1.32635e-07	-1.55524	-1.26264	2.62601e-05	-1.50024	-1.2587	2.76717e-05	-1.53345	-1.24783
169538247	chr3:169538247:C:T	7.6036e-07	-1.38646	0.314776	0.000156086	-1.30162	0.325031	0.00017541	-1.29651	0.36195
169538452	chr3:169538452:C:T	1.20574e-07	-1.72177	-1.19144	2.2031e-05	-1.72705	-1.20749	2.36437e-05	-1.72631	-1.21228
169538581	chr3:169538581:G:A	1.96639e-07	-1.21404	-1.21006	4.81654e-05	-0.949042	-1.20331	4.90746e-05	-0.988309	-1.22004
169538768	chr3:169538768:C:T	1.04039e-07	-1.72756	-1.33314	2.11549e-05	-1.63581	-1.33932	2.2222e-05	-1.66123	-1.33938
169538823	chr3:169538823:C:T	1.03975e-07	-1.72818	-1.33314	2.08564e-05	-1.65002	-1.33932	2.19569e-05	-1.67323	-1.33938
169538979	chr3:169538979:C:T	9.57612e-07	-1.55601e-10	-0.841031	0.000179813	-1.55601e-10	-0.835079	0.000197354	-1.55601e-10	-0.816688
169539343	chr3:169539343:C:T	2.74377e-07	-1.44992	-0.641047	6.70001e-05	-1.19287	-0.629432	7.19841e-05	-1.22259	-0.602652
169539445	chr3:169539445:C:T	2.75609e-07	-1.4469	-0.639592	6.73664e-05	-1.18885	-0.628002	7.23736e-05	-1.21865	-0.601194
169539697	chr3:169539697:C:A	2.71283e-07	-1.43173	-0.670578	6.66863e-05	-1.16786	-0.659133	7.15593e-05	-1.19826	-0.6329
169539923	chr3:169539923:G:C	3.95878e-07	-1.72437	-3.55835e-10	7.4107e-05	-1.72149	-3.55835e-10	7.9666e-05	-1.72385	-3.55835e-10
169540068	chr3:169540068:C:T	1.80438e-07	-1.47685	-1.03323	4.32188e-05	-1.23183	-1.0289	4.60969e-05	-1.25983	-1.01111
169540673	chr3:169540673:T:G	1.19352e-06	-1.55601e-10	-0.620812	0.000233534	-1.55601e-10	-0.573671	0.000251215	-1.55601e-10	-0.575379
169540779	chr3:169540779:A:T	2.06571e-07	-1.72237	-0.652459	4.1103e-05	-1.72807	-0.582851	4.21653e-05	-1.72798	-0.632109
169541583	chr3:169541583:C:A	1.04389e-07	-1.72421	-1.33314	2.01974e-05	-1.68213	-1.33932	2.1394e-05	-1.6992	-1.33938
169541818	chr3:169541818:C:T	5.27814e-07	-1.47213	0.0354045	0.000128275	-1.22396	0.0511403	0.00013942	-1.25213	0.087933
169542336	chr3:169542336:AAG:A	1.0583e-07	-1.71399	-1.32965	1.98222e-05	-1.70399	-1.33621	2.1113e-05	-1.71554	-1.33626
169542521	chr3:169542521:G:C	6.36426e-07	-1.55601e-10	-1.24961	0.000117818	-1.55601e-10	-1.25786	0.000127484	-1.55601e-10	-1.2537
169542534	chr3:169542534:G:C	5.54937e-07	-1.46921	0.0825925	0.000135051	-1.21994	0.0985912	0.000146852	-1.24826	0.135993
169543109	chr3:169543109:G:A	1.03519e-06	-1.55601e-10	-0.763132	0.000195802	-1.55601e-10	-0.749896	0.000213308	-1.55601e-10	-0.738955
169543162	chr3:169543162:A:G	2.75136e-07	-1.47439	-0.613814	6.65534e-05	-1.22732	-0.601671	7.16674e-05	-1.25541	-0.57424
169543418	chr3:169543418:G:T	2.7765e-07	-1.4843	-0.59481	6.68965e-05	-1.24137	-0.582476	7.20852e-05	-1.26909	-0.554749
169543597	chr3:169543597:G:A	2.26742e-06	-1.55601e-10	0.0209249	0.00043415	-1.55601e-10	0.0463938	0.000461757	-1.55601e-10	0.03335
169543637	chr3:169543637:T:A	9.01131e-07	-1.55601e-10	-0.901823	0.000168845	-1.55601e-10	-0.898015	0.000182826	-1.55601e-10	-0.893156
169543697	chr3:169543697:G:A	8.76155e-07	-1.55601e-10	-0.929931	0.000164387	-1.55601e-10	-0.924775	0.000180095	-1.55601e-10	-0.908205
169544077	chr3:169544077:G:A	5.3861e-07	-1.47219	0.0557054	0.000130932	-1.22389	0.0715687	0.000142347	-1.25207	0.108647
169544127	chr3:169544127:C:G	1.04497e-07	-1.72339	-1.33292	2.01565e-05	-1.68434	-1.33912	2.13584e-05	-1.70106	-1.33918
169544299	chr3:169544299:A:G	1.54055e-07	-1.72813	-0.940035	3.04297e-05	-1.7219	-0.889676	3.1628e-05	-1.72135	-0.926294
169544311	chr3:169544311:A:T	2.77202e-07	-1.46	-0.62073	6.74347e-05	-1.20718	-0.608661	7.25654e-05	-1.23585	-0.581351
169544487	chr3:169544487:A:C	1.79434e-06	-1.55601e-10	-0.21308	0.000341037	-1.55601e-10	-0.195005	0.000363991	-1.55601e-10	-0.204559
169544491	chr3:169544491:G:A	5.56739e-07	-1.47323	0.0898514	0.000135329	-1.22504	0.105748	0.0001472	-1.25321	0.143312
169544619	chr3:169544619:C:G	8.31916e-07	-1.55601e-10	-0.981742	0.00015555	-1.55601e-10	-0.980032	0.000166237	-1.55601e-10	-0.988278
169544800	chr3:169544800:C:T	2.08075e-06	-1.55601e-10	-0.0649911	0.000398084	-1.55601e-10	-0.0403347	0.000423619	-1.55601e-10	-0.052856
169544926	chr3:169544926:G:T	5.34428e-07	-1.42428	-3.55835e-10	0.000105812	-1.36533	-3.55835e-10	0.000112009	-1.38311	-3.55835e-10
169545000	chr3:169545000:C:T	2.62851e-07	-0.954345	-1.17954	5.166e-05	-0.887162	-1.19515	5.30156e-05	-0.947399	-1.18371
169545095	chr3:169545095:G:A	3.87079e-07	-0.981221	-0.765623	8.03923e-05	-0.866498	-0.773581	8.88447e-05	-0.858633	-0.756166
169545210	chr3:169545210:C:T	2.47546e-07	-0.931537	-1.26234	4.8824e-05	-0.863882	-1.27489	4.99135e-05	-0.924959	-1.26644
169545217	chr3:169545217:C:T	2.02942e-07	-1.70883	-0.683724	3.99536e-05	-1.72568	-0.6136	4.10565e-05	-1.72599	-0.660749
169545275	chr3:169545275:G:A	7.68488e-07	-1.55601e-10	-1.06105	0.000145003	-1.55601e-10	-1.05024	0.000156717	-1.55601e-10	-1.04725
169545290	chr3:169545290:C:T	6.56861e-07	-1.55601e-10	-1.218	0.00012248	-1.55601e-10	-1.21905	0.00013231	-1.55601e-10	-1.21654
169545378	chr3:169545378:A:G	2.06471e-06	-1.55601e-10	-0.072728	0.000394996	-1.55601e-10	-0.0481211	0.000420345	-1.55601e-10	-0.0606141
169545421	chr3:169545421:G:T	1.75556e-06	-1.55601e-10	-0.234929	0.000374687	-1.55601e-10	-0.100907	0.000366856	-1.55601e-10	-0.196721
169545540	chr3:169545540:T:C	6.74084e-07	-1.3401	0.14798	0.000135897	-1.2631	0.148003	0.000153465	-1.25669	0.188474
169545558	chr3:169545558:T:C	5.69409e-07	-1.55601e-10	-1.36087	0.000106408	-1.55601e-10	-1.35971	0.000114686	-1.55601e-10	-1.35949
169545718	chr3:169545718:T:C	7.90016e-07	-1.34276	0.309335	0.000158762	-1.26761	0.308019	0.000179664	-1.26091	0.350307
169545824	chr3:169545824:T:C	2.06899e-07	-1.17075	-1.20249	5.51998e-05	-0.815195	-1.20084	5.77219e-05	-0.854203	-1.19185
169546345	chr3:169546345:T:G	2.75556e-07	-1.19856	-0.888125	7.30029e-05	-0.850525	-0.885973	7.68643e-05	-0.888747	-0.870901
169546483	chr3:169546483:T:C	2.11151e-07	-1.7026	-0.650301	4.14846e-05	-1.72317	-0.578505	4.25765e-05	-1.72362	-0.626772
169546526	chr3:169546526:G:A	1.69145e-06	-1.55601e-10	-0.272131	0.000360241	-1.55601e-10	-0.140223	0.000353208	-1.55601e-10	-0.234633
169546570	chr3:169546570:G:A	1.65504e-06	-1.55601e-10	-0.293896	0.000314355	-1.55601e-10	-0.276475	0.0003356	-1.55601e-10	-0.285769
169546619	chr3:169546619:T:C	1.10682e-07	-1.72356	-1.27525	2.0819e-05	-1.72029	-1.27085	2.22393e-05	-1.72313	-1.2767
169546919	chr3:169546919:A:T	2.01291e-07	-1.17877	-1.22195	5.35688e-05	-0.825625	-1.22041	5.59965e-05	-0.864424	-1.21198
169547711	chr3:169547711:C:T	1.9854e-07	-1.18179	-1.23269	5.28011e-05	-0.829238	-1.23123	5.51782e-05	-0.868015	-1.22311
169547917	chr3:169547917:T:C	2.24022e-07	-1.28732	-1.00641	4.60516e-05	-1.19566	-1.00157	5.08186e-05	-1.18966	-0.983761
169547992	chr3:169547992:T:A	6.92433e-07	-1.32562	0.160362	0.000139809	-1.24713	0.160412	0.000157926	-1.24061	0.201048
169548160	chr3:169548160:G:C	1.95307e-07	-1.70967	-0.721231	3.83813e-05	-1.7258	-0.653625	3.94432e-05	-1.72612	-0.700703
169548259	chr3:169548259:AGT:A	1.70065e-06	-1.55601e-10	-0.26671	0.000362327	-1.55601e-10	-0.13445	0.000355165	-1.55601e-10	-0.229107
169548438	chr3:169548438:T:C	4.87933e-06	-1.55601e-10	0.78729	0.000902672	-1.55601e-10	0.778362	0.00100752	-1.55601e-10	0.81356
169548576	chr3:169548576:T:G	5.6978e-07	-1.55601e-10	-1.36022	0.000106656	-1.55601e-10	-1.35739	0.000114913	-1.55601e-10	-1.35752
169548581	chr3:169548581:C:T	9.24894e-07	-1.55601e-10	-0.875795	0.000173619	-1.55601e-10	-0.870133	0.000190267	-1.55601e-10	-0.85326
169548675	chr3:169548675:G:A	9.30177e-07	-1.55601e-10	-0.870099	0.000174658	-1.55601e-10	-0.86417	0.000191406	-1.55601e-10	-0.847292
169548740	chr3:169548740:G:A	2.10053e-07	-1.15625	-1.20186	5.62732e-05	-0.796633	-1.20015	5.8821e-05	-0.836036	-1.19115
169548814	chr3:169548814:G:A	2.06672e-07	-1.7248	-0.649545	3.92966e-05	-1.7219	-0.633959	4.2194e-05	-1.72537	-0.634041
169548899	chr3:169548899:T:C	1.20973e-06	-1.55601e-10	-0.60732	0.000229721	-1.55601e-10	-0.590132	0.000250708	-1.55601e-10	-0.577399
169548920	chr3:169548920:G:A	6.56346e-07	-1.55601e-10	-1.21879	0.000122383	-1.55601e-10	-1.21984	0.000132206	-1.55601e-10	-1.21732
169549059	chr3:169549059:C:T	1.13591e-06	-1.55601e-10	-0.670287	0.000215481	-1.55601e-10	-0.654125	0.000235036	-1.55601e-10	-0.641949
169549066	chr3:169549066:C:T	2.72192e-07	-1.25241	-0.846557	7.10021e-05	-0.920094	-0.844194	7.49253e-05	-0.956669	-0.828529
169549118	chr3:169549118:C:T	8.94962e-07	-1.33218	0.423488	0.000180103	-1.25567	0.422203	0.000204097	-1.24888	0.465785
169549144	chr3:169549144:T:C	2.08856e-06	-1.55601e-10	-0.0612451	0.000403402	-1.55601e-10	-0.0270637	0.000428777	-1.55601e-10	-0.0407525
169549267	chr3:169549267:C:T	2.14348e-06	-1.55601e-10	-0.0352874	0.000414772	-1.55601e-10	0.00073053	0.000440664	-1.55601e-10	-0.0134062
169549740	chr3:169549740:T:G	1.0514e-07	-1.71742	-1.33276	1.98932e-05	-1.69764	-1.33898	2.11446e-05	-1.71126	-1.33904
169549974	chr3:169549974:C:T	2.05216e-07	-1.17197	-1.20944	5.4747e-05	-0.816448	-1.20783	5.72366e-05	-0.855436	-1.19906
169550008	chr3:169550008:C:T	4.28202e-07	-0.929743	-0.716136	8.92586e-05	-0.811063	-0.724397	9.87333e-05	-0.802967	-0.7063
169550059	chr3:169550059:A:C	1.45002e-06	-1.55601e-10	-0.426143	0.000276125	-1.55601e-10	-0.406144	0.000294337	-1.55601e-10	-0.416963
169550135	chr3:169550135:A:G	5.69807e-07	-1.55601e-10	-1.36018	0.000106294	-1.55601e-10	-1.36079	0.000114545	-1.55601e-10	-1.36072
169550203	chr3:169550203:G:A	6.32171e-07	-1.35561	0.0992976	0.00012725	-1.28005	0.0992038	0.000143583	-1.27376	0.13898
169550467	chr3:169550467:G:T	1.89939e-06	-1.55601e-10	-0.156184	0.000365846	-1.55601e-10	-0.124785	0.000402749	-1.55601e-10	-0.103376
169551180	chr3:169551180:C:A	3.97758e-07	-0.958059	-0.761571	8.27181e-05	-0.842027	-0.769533	9.14319e-05	-0.834018	-0.752077
169551196	chr3:169551196:C:G	2.01748e-07	-1.17978	-1.21867	5.3668e-05	-0.827085	-1.21709	5.61101e-05	-0.865796	-1.20858
169551388	chr3:169551388:T:G	2.05601e-06	-1.55601e-10	-0.0769528	0.000397052	-1.55601e-10	-0.0429299	0.000422033	-1.55601e-10	-0.0566067
169551816	chr3:169551816:A:G	1.63847e-06	-1.55601e-10	-0.303958	0.000311315	-1.55601e-10	-0.286192	0.000332413	-1.55601e-10	-0.295312
169552302	chr3:169552302:TTTTC:T	6.8453e-07	-1.37791	0.201166	0.000137383	-1.30538	0.201158	0.00015519	-1.29928	0.242245
169552715	chr3:169552715:G:A	1.17326e-06	-0.637929	-3.55835e-10	0.000496636	0.180861	-3.55835e-10	0.000310605	-0.363169	-3.55835e-10
169553562	chr3:169553562:C:T	1.68881e-06	-1.55601e-10	-0.273695	0.000359649	-1.55601e-10	-0.141868	0.000352647	-1.55601e-10	-0.236223
169554253	chr3:169554253:A:C	2.07785e-07	-1.12496	-1.24401	5.61e-05	-0.757277	-1.24258	5.85209e-05	-0.797449	-1.23486
169554333	chr3:169554333:G:A	2.84332e-07	-1.14099	-0.914343	7.65013e-05	-0.777454	-0.912235	8.03909e-05	-0.817189	-0.8976
169554507	chr3:169554507:C:T	5.17958e-07	-1.45558	-3.55835e-10	8.74644e-05	-1.55577	-3.55835e-10	9.52518e-05	-1.54517	-3.55835e-10
169555314	chr3:169555314:G:A	1.58183e-07	-1.7181	-0.923623	2.99483e-05	-1.71256	-0.914963	3.17118e-05	-1.71669	-0.928312
169555357	chr3:169555357:AT:A	7.41049e-07	-1.55601e-10	-1.09741	0.000138483	-1.55601e-10	-1.09625	0.000148179	-1.55601e-10	-1.10327
169555862	chr3:169555862:G:A	2.45299e-07	-1.14264	-1.06036	6.61179e-05	-0.780747	-1.05481	6.88946e-05	-0.821394	-1.04772
169555928	chr3:169555928:A:G	1.98534e-07	-1.11543	-1.29909	5.38068e-05	-0.745271	-1.29633	5.58184e-05	-0.786675	-1.29291
169556136	chr3:169556136:T:C	2.09167e-07	-1.12729	-1.23505	4.13993e-05	-1.06332	-1.24041	4.30089e-05	-1.11329	-1.22699
169556254	chr3:169556254:G:GT	4.97372e-07	-1.49614	-3.55835e-10	0.000113489	-1.29529	-3.55835e-10	0.000124901	-1.27416	-3.55835e-10
169556377	chr3:169556377:G:T	3.81949e-06	-1.55601e-10	0.542399	0.000700347	-1.55601e-10	0.524579	0.000768175	-1.55601e-10	0.542328
169556440	chr3:169556440:T:A	1.55923e-06	-1.55601e-10	-0.353526	0.000297043	-1.55601e-10	-0.333122	0.000316449	-1.55601e-10	-0.344526
169556485	chr3:169556485:A:C	5.69473e-07	-1.55601e-10	-1.36076	0.000106287	-1.55601e-10	-1.36086	0.000114529	-1.55601e-10	-1.36086
169556603	chr3:169556603:A:T	2.54832e-07	-1.12869	-1.03618	6.90213e-05	-0.762258	-1.03032	7.19027e-05	-0.803299	-1.02308
169556789	chr3:169556789:T:C	1.86431e-07	-1.71534	-0.762078	3.33542e-05	-1.72071	-0.7991	3.55322e-05	-1.72505	-0.806201
169556860	chr3:169556860:G:A	1.10239e-07	-1.72437	-1.27845	2.07409e-05	-1.72084	-1.27405	2.2161e-05	-1.72354	-1.27982
169556994	chr3:169556994:C:T	1.18948e-06	-1.55601e-10	-0.624201	0.000222575	-1.55601e-10	-0.621734	0.000245861	-1.55601e-10	-0.596924
169557086	chr3:169557086:C:T	3.96638e-07	-1.72245	-3.55835e-10	7.53994e-05	-1.7042	-3.55835e-10	8.10746e-05	-1.70632	-3.55835e-10
169557336	chr3:169557336:G:A	1.11017e-07	-1.72414	-1.27165	2.08947e-05	-1.72044	-1.26706	2.23188e-05	-1.72325	-1.27301
169557545	chr3:169557545:A:G	1.26886e-06	-1.55601e-10	-0.5596	0.000235836	-1.55601e-10	-0.563859	0.000259551	-1.55601e-10	-0.542738
169557605	chr3:169557605:A:G	2.0411e-07	-1.11253	-1.27428	5.53799e-05	-0.74179	-1.27099	5.74822e-05	-0.783191	-1.26702
169557650	chr3:169557650:G:A	5.69474e-07	-1.55601e-10	-1.36076	0.000106287	-1.55601e-10	-1.36086	0.000114529	-1.55601e-10	-1.36086
169557840	chr3:169557840:A:G	6.8258e-07	-1.55601e-10	-1.17959	0.000127255	-1.55601e-10	-1.1808	0.000137531	-1.55601e-10	-1.17784
169557953	chr3:169557953:G:C	3.63048e-07	-0.883898	-0.927041	7.64496e-05	-0.761671	-0.928694	8.36652e-05	-0.754724	-0.920143
169558338	chr3:169558338:C:T	2.00619e-07	-1.13232	-1.27175	5.41465e-05	-0.76689	-1.26841	5.62321e-05	-0.807812	-1.26439
169558437	chr3:169558437:C:T	2.08314e-07	-1.09241	-1.27401	5.68024e-05	-0.716695	-1.27072	5.89242e-05	-0.758684	-1.26675
169558606	chr3:169558606:G:A	2.07121e-07	-1.0989	-1.27327	5.64041e-05	-0.724484	-1.26997	5.85217e-05	-0.766311	-1.26598
169558818	chr3:169558818:C:T	1.24028e-06	-1.55601e-10	-0.582378	0.000230165	-1.55601e-10	-0.588199	0.00025311	-1.55601e-10	-0.567866
169558846	chr3:169558846:T:C	2.43023e-06	-1.55601e-10	0.0902662	0.000466545	-1.55601e-10	0.118358	0.000504996	-1.55601e-10	0.122861
169558893	chr3:169558893:A:T	2.03809e-07	-1.10232	-1.28597	5.54316e-05	-0.728942	-1.28291	5.75007e-05	-0.770683	-1.27921
169558987	chr3:169558987:T:C	2.19358e-07	-1.05294	-1.26183	6.04539e-05	-0.666796	-1.25832	6.26695e-05	-0.709736	-1.25408
169559183	chr3:169559183:T:C	2.0438e-07	-1.11762	-1.26787	5.539e-05	-0.748118	-1.26448	5.75035e-05	-0.789472	-1.26037
169559250	chr3:169559250:T:C	2.04914e-07	-1.10256	-1.28032	5.57394e-05	-0.729199	-1.27711	5.78294e-05	-0.770918	-1.27327
169559322	chr3:169559322:G:A	2.05293e-07	-1.11597	-1.26506	5.56628e-05	-0.746039	-1.26165	5.77895e-05	-0.787394	-1.25749
169559652	chr3:169559652:A:C	2.08904e-07	-1.71741	-0.646189	3.73271e-05	-1.72233	-0.684943	3.97856e-05	-1.72607	-0.692114
169560475	chr3:169560475:A:G	2.68462e-07	-1.08586	-1.0269	7.35653e-05	-0.707883	-1.02094	7.65594e-05	-0.750018	-1.0136
169560569	chr3:169560569:T:G	2.6677e-07	-1.08527	-1.03381	5.28627e-05	-1.01854	-1.04076	5.52025e-05	-1.07059	-1.02009
169560867	chr3:169560867:T:C	8.86914e-07	-0.917726	-3.55835e-10	0.000124404	-1.20346	-3.55835e-10	0.000136722	-1.18374	-3.55835e-10
169561143	chr3:169561143:A:C	5.86011e-07	-1.55601e-10	-1.33214	0.000108626	-1.55601e-10	-1.33909	0.000117066	-1.55601e-10	-1.33896
169561459	chr3:169561459:C:G	9.87884e-07	-1.55601e-10	-0.809908	0.000184369	-1.55601e-10	-0.810057	0.000202951	-1.55601e-10	-0.788723
169561606	chr3:169561606:T:C	2.12593e-07	-1.16594	-1.18016	5.68785e-05	-0.80934	-1.17674	5.92026e-05	-0.84932	-1.1714
169561653	chr3:169561653:G:T	2.18023e-07	-1.15674	-1.16413	5.8476e-05	-0.797772	-1.16061	6.08601e-05	-0.838071	-1.15504
169561794	chr3:169561794:G:A	1.9897e-06	-1.55601e-10	-0.109732	0.000384522	-1.55601e-10	-0.0749964	0.000408705	-1.55601e-10	-0.0886966
169561938	chr3:169561938:G:A	1.61181e-07	-1.26707	-1.35588	2.69914e-05	-1.37557	-1.35591	2.86424e-05	-1.39225	-1.35455
169561979	chr3:169561979:C:A	1.13435e-06	-0.671661	-3.55835e-10	0.000475485	0.137339	-3.55835e-10	0.000299383	-0.399966	-3.55835e-10
169562519	chr3:169562519:G:A	4.07884e-07	-1.69449	-3.55835e-10	7.38272e-05	-1.72527	-3.55835e-10	7.97521e-05	-1.72277	-3.55835e-10
169562584	chr3:169562584:G:A	1.55913e-06	-1.55601e-10	-0.353594	0.00029702	-1.55601e-10	-0.333198	0.000316426	-1.55601e-10	-0.344601
169562825	chr3:169562825:G:A	5.96429e-07	-1.55601e-10	-1.31451	0.000112332	-1.55601e-10	-1.30554	0.00012138	-1.55601e-10	-1.30276
169562941	chr3:169562941:A:G	1.87062e-07	-1.7222	-0.751834	3.35539e-05	-1.7257	-0.788145	3.58131e-05	-1.72781	-0.79557
169563725	chr3:169563725:G:A	3.76209e-07	-1.57072	-0.204611	6.97177e-05	-1.63301	-0.149529	7.10378e-05	-1.63506	-0.203416
169563889	chr3:169563889:G:A	5.70382e-07	-1.55601e-10	-1.35917	0.00010657	-1.55601e-10	-1.3582	0.000114753	-1.55601e-10	-1.35891
169564174	chr3:169564174:T:A	2.59819e-07	-1.16234	-0.98315	5.78992e-05	-0.971048	-0.997246	5.90539e-05	-1.04398	-0.979261
169564256	chr3:169564256:A:G	6.16754e-07	-1.55601e-10	-1.281	0.000113757	-1.55601e-10	-1.29293	0.000122603	-1.55601e-10	-1.29274
169564829	chr3:169564829:A:ATTT	2.3204e-07	-1.72503	-0.533537	4.64993e-05	-1.72718	-0.460374	4.7491e-05	-1.72695	-0.514203
169565406	chr3:169565406:A:C	1.22823e-06	-1.55601e-10	-0.592146	0.000235055	-1.55601e-10	-0.56718	0.000252221	-1.55601e-10	-0.571385
169566133	chr3:169566133:C:T	1.99989e-07	-1.1378	-1.26942	4.03627e-05	-1.06482	-1.26427	4.17971e-05	-1.11529	-1.25357
169566789	chr3:169566789:G:A	4.77632e-07	-1.31292	-0.223717	0.000122344	-1.01029	-0.209867	0.000131558	-1.04386	-0.178381
169567279	chr3:169567279:T:G	2.02024e-06	-1.55601e-10	-0.0945015	0.000393097	-1.55601e-10	-0.052942	0.000422348	-1.55601e-10	-0.0558596
169567390	chr3:169567390:G:A	4.09858e-06	-1.55601e-10	0.612922	0.000751234	-1.55601e-10	0.59472	0.000824357	-1.55601e-10	0.612914
169567646	chr3:169567646:C:T	6.30612e-06	-1.55601e-10	1.0438	0.00124505	-1.55601e-10	1.09994	0.0013163	-1.55601e-10	1.08089
169567669	chr3:169567669:G:T	1.27069e-06	-1.55601e-10	-0.558158	0.000241341	-1.55601e-10	-0.540786	0.000257129	-1.55601e-10	-0.552114
169567751	chr3:169567751:T:C	5.98507e-07	-1.55601e-10	-1.31104	0.000113437	-1.55601e-10	-1.29575	0.000122503	-1.55601e-10	-1.29355
169568120	chr3:169568120:G:A	6.37802e-07	-1.55601e-10	-1.24745	0.000119105	-1.55601e-10	-1.247	0.0001285	-1.55601e-10	-1.24576
169568223	chr3:169568223:C:T	1.0958e-07	-1.70151	-1.30731	2.00022e-05	-1.71521	-1.31594	2.1376e-05	-1.72335	-1.31607
169568478	chr3:169568478:C:A	2.92291e-07	-1.12866	-0.899063	7.9142e-05	-0.763877	-0.891876	8.24966e-05	-0.804763	-0.88417
169568527	chr3:169568527:G:A	7.48674e-07	-1.20708	0.119907	0.000172996	-1.04287	0.169141	0.000192088	-1.03608	0.192347
169568960	chr3:169568960:C:A	1.00396e-06	-1.55601e-10	-0.793764	0.000188051	-1.55601e-10	-0.790286	0.000206062	-1.55601e-10	-0.773511
169570372	chr3:169570372:A:T	9.89929e-07	-1.55601e-10	-0.80784	0.000185459	-1.55601e-10	-0.804162	0.000200929	-1.55601e-10	-0.798738
169570522	chr3:169570522:A:C	2.20417e-07	-1.1265	-1.18345	5.96578e-05	-0.759745	-1.17863	6.2015e-05	-0.800791	-1.17352
169570663	chr3:169570663:T:C	5.69524e-07	-1.55601e-10	-1.36067	0.000106287	-1.55601e-10	-1.36085	0.000114528	-1.55601e-10	-1.36087
169570703	chr3:169570703:A:G	2.22332e-07	-1.13282	-1.16848	6.00363e-05	-0.768598	-1.16345	6.24303e-05	-0.809483	-1.15816
169570755	chr3:169570755:C:T	2.21349e-07	-1.12399	-1.18175	5.9929e-05	-0.756972	-1.17687	6.22923e-05	-0.798093	-1.17176
169571125	chr3:169571125:T:C	1.99802e-07	-1.68889	-0.719261	3.89886e-05	-1.71626	-0.647472	4.00314e-05	-1.71702	-0.695008
169571335	chr3:169571335:TAA:T	2.20965e-07	-1.11545	-1.19202	5.99316e-05	-0.74652	-1.18727	6.22752e-05	-0.787831	-1.1823
169571397	chr3:169571397:A:G	2.30824e-07	-1.10722	-1.1566	6.27687e-05	-0.736172	-1.15137	6.5235e-05	-0.777726	-1.14597
169571668	chr3:169571668:A:G	1.01974e-06	-1.55601e-10	-0.778171	0.000191038	-1.55601e-10	-0.774525	0.000209396	-1.55601e-10	-0.757464
169571701	chr3:169571701:A:G	2.21088e-07	-1.70829	-0.598618	4.10703e-05	-1.72813	-0.583586	4.42618e-05	-1.72709	-0.584482
169571787	chr3:169571787:G:A	6.25441e-07	-1.55601e-10	-1.26702	0.000115484	-1.55601e-10	-1.27787	0.000125414	-1.55601e-10	-1.27007
169571975	chr3:169571975:C:A	8.31085e-07	-1.55601e-10	-0.982741	0.000155632	-1.55601e-10	-0.979501	0.000170825	-1.55601e-10	-0.961049
169571999	chr3:169571999:TTAAAC:T	6.95395e-07	-1.16099	-3.55835e-10	0.000152101	-1.00245	-3.55835e-10	0.00016134	-1.01817	-3.55835e-10
169572016	chr3:169572016:T:C	2.12502e-07	-1.70482	-0.641701	3.93331e-05	-1.72783	-0.627098	4.24156e-05	-1.7262	-0.62797
169572195	chr3:169572195:T:C	4.11532e-07	-1.01581	-0.669779	0.000108041	-0.712254	-0.632228	0.000108293	-0.755289	-0.661556
169572248	chr3:169572248:C:T	1.95548e-07	-1.72413	-0.705537	3.891e-05	-1.72763	-0.638114	3.99919e-05	-1.72744	-0.68557
169572282	chr3:169572282:C:T	3.0784e-07	-1.10375	-0.872146	8.39858e-05	-0.731647	-0.864703	8.75028e-05	-0.77324	-0.856779
169572631	chr3:169572631:C:T	1.7989e-06	-1.55601e-10	-0.210542	0.000340494	-1.55601e-10	-0.196601	0.000361275	-1.55601e-10	-0.212051
169572721	chr3:169572721:C:A	4.24353e-07	-0.862335	-0.792575	8.94324e-05	-0.739294	-0.79422	9.79053e-05	-0.73218	-0.78551
169572857	chr3:169572857:T:C	3.6823e-07	-1.17502	-0.621748	8.14955e-05	-0.983727	-0.642722	8.42346e-05	-1.05753	-0.610554
169573236	chr3:169573236:G:A	2.2043e-07	-1.19789	-1.11201	4.89183e-05	-1.0129	-1.12395	4.98716e-05	-1.08371	-1.10852
169573419	chr3:169573419:T:C	5.85381e-07	-1.55601e-10	-1.33321	0.000109861	-1.55601e-10	-1.32778	0.000118329	-1.55601e-10	-1.32822
169573681	chr3:169573681:T:A	8.05136e-07	-1.55601e-10	-1.01446	0.000150731	-1.55601e-10	-1.0115	0.00016531	-1.55601e-10	-0.993868
169573695	chr3:169573695:A:G	8.03807e-07	-1.55601e-10	-1.01612	0.000150481	-1.55601e-10	-1.01316	0.000165029	-1.55601e-10	-0.99557
169573999	chr3:169573999:T:C	5.83466e-07	-1.55601e-10	-1.33649	0.000108362	-1.55601e-10	-1.34152	0.00011761	-1.55601e-10	-1.33432
169574054	chr3:169574054:A:G	1.03171e-06	-0.766502	-3.55835e-10	0.00023967	-0.547733	-3.55835e-10	0.000251606	-0.573826	-3.55835e-10
169574380	chr3:169574380:G:C	4.32207e-07	-1.23722	-0.399345	0.000113465	-0.926691	-0.368814	0.000114513	-0.96717	-0.39383
169574385	chr3:169574385:G:T	4.01819e-07	-1.70947	-3.55835e-10	7.36164e-05	-1.72813	-3.55835e-10	7.93775e-05	-1.72748	-3.55835e-10
169574856	chr3:169574856:A:C	5.14585e-07	-1.46211	-3.55835e-10	9.04079e-05	-1.52267	-3.55835e-10	9.82341e-05	-1.51434	-3.55835e-10
169575485	chr3:169575485:T:C	1.45425e-07	-1.5774	-1.14841	2.58503e-05	-1.63531	-1.13936	2.78507e-05	-1.63325	-1.14158
169575562	chr3:169575562:C:T	3.95322e-07	-1.72577	-3.55835e-10	7.41065e-05	-1.72149	-3.55835e-10	7.97359e-05	-1.72297	-3.55835e-10
169576016	chr3:169576016:G:A	5.85635e-07	-1.55601e-10	-1.33278	0.000108716	-1.55601e-10	-1.33826	0.000118065	-1.55601e-10	-1.33046
169576028	chr3:169576028:T:A	6.17511e-07	-1.55601e-10	-1.27978	0.000116435	-1.55601e-10	-1.26967	0.000125378	-1.55601e-10	-1.27035
169576176	chr3:169576176:C:T	7.1868e-07	-1.55601e-10	-1.12806	0.000131902	-1.55601e-10	-1.14494	0.000142458	-1.55601e-10	-1.14264
169576337	chr3:169576337:C:G	4.64692e-07	-1.5641	-3.55835e-10	0.000118923	-1.24852	-3.55835e-10	0.000107846	-1.42098	-3.55835e-10
169576880	chr3:169576880:C:A	6.69794e-07	-1.55601e-10	-1.1985	0.000125522	-1.55601e-10	-1.19452	0.000136479	-1.55601e-10	-1.18552
169577208	chr3:169577208:C:T	1.85088e-07	-1.70361	-0.781036	3.74552e-05	-1.67514	-0.728717	3.90678e-05	-1.67366	-0.762731
169577648	chr3:169577648:A:G	3.45255e-07	-1.11612	-0.745068	7.48687e-05	-0.95956	-0.751702	8.1639e-05	-0.957065	-0.742318
169577895	chr3:169577895:G:A	2.20815e-07	-1.05488	-1.25327	4.38478e-05	-0.989227	-1.25705	4.53933e-05	-1.04144	-1.24488
169577967	chr3:169577967:A:C	4.92456e-07	-1.03857	-0.467496	0.000139921	-0.601175	-0.484746	0.000145511	-0.648983	-0.472456
169578666	chr3:169578666:G:C	6.22457e-07	-1.55601e-10	-1.2718	0.000116526	-1.55601e-10	-1.26888	0.000126435	-1.55601e-10	-1.26196
169579503	chr3:169579503:T:C	4.24598e-07	-1.65433	-3.55835e-10	8.02868e-05	-1.64139	-3.55835e-10	8.60187e-05	-1.64712	-3.55835e-10
169579545	chr3:169579545:C:G	1.83637e-07	-1.47142	-1.02109	3.8061e-05	-1.37243	-1.01538	4.18149e-05	-1.36983	-0.998604
169579800	chr3:169579800:C:T	5.28296e-07	-1.06366	-0.372157	0.00014923	-0.633284	-0.388226	0.000155455	-0.680416	-0.374918
169579803	chr3:169579803:C:T	3.22547e-07	-1.66946	-0.259765	5.88063e-05	-1.6991	-0.253654	6.25957e-05	-1.70548	-0.259518
169580009	chr3:169580009:G:A	1.92314e-07	-1.70665	-0.739693	3.89332e-05	-1.67973	-0.685421	4.05617e-05	-1.67833	-0.720534
169580020	chr3:169580020:C:A	8.26202e-07	-1.21195	0.22332	0.000223258	-0.892874	0.274203	0.000224335	-0.934566	0.246016
169580312	chr3:169580312:T:C	2.93101e-06	-1.55601e-10	0.277628	0.000537743	-1.55601e-10	0.260383	0.00058878	-1.55601e-10	0.276362
169580326	chr3:169580326:G:A	2.93687e-06	-1.55601e-10	0.279625	0.000538823	-1.55601e-10	0.26239	0.000589968	-1.55601e-10	0.278379
169580750	chr3:169580750:G:A	2.17557e-07	-1.71829	-0.604723	4.40195e-05	-1.69744	-0.544923	4.57377e-05	-1.69641	-0.582359
169580772	chr3:169580772:T:C	1.18542e-06	-0.627623	-3.55835e-10	0.000504449	0.196468	-3.55835e-10	0.000314429	-0.35093	-3.55835e-10
169581023	chr3:169581023:C:T	6.59942e-07	-1.55601e-10	-1.21332	0.000122003	-1.55601e-10	-1.22296	0.00013266	-1.55601e-10	-1.2139
169581033	chr3:169581033:G:A	2.39112e-07	-1.72395	-0.504587	4.52913e-05	-1.72576	-0.488125	4.87165e-05	-1.72756	-0.48811
169581164	chr3:169581164:A:C	7.98876e-07	-1.02227	-3.55835e-10	0.000172625	-0.875875	-3.55835e-10	0.000180496	-0.905981	-3.55835e-10
169581259	chr3:169581259:T:C	1.02223e-07	-1.72795	-1.35037	2.06274e-05	-1.64637	-1.35401	2.17216e-05	-1.66935	-1.35403
169581291	chr3:169581291:A:G	3.04093e-07	-1.06887	-0.919273	8.60458e-05	-0.640724	-0.931394	8.9272e-05	-0.68753	-0.922472
169581440	chr3:169581440:CT:C	1.79995e-06	-1.55601e-10	-0.209961	0.000342646	-1.55601e-10	-0.190301	0.000374582	-1.55601e-10	-0.175878
169582152	chr3:169582152:A:C	4.00921e-07	-1.71171	-3.55835e-10	7.58572e-05	-1.69814	-3.55835e-10	8.14891e-05	-1.70122	-3.55835e-10
169582325	chr3:169582325:A:C	2.32181e-07	-1.28885	-0.969109	4.9237e-05	-1.1397	-0.990649	5.08029e-05	-1.20139	-0.972347
169582431	chr3:169582431:C:T	4.45674e-07	-0.861626	-0.74426	0.000135445	-0.376862	-0.741573	0.000140209	-0.429604	-0.728952
169582443	chr3:169582443:C:T	1.03664e-06	-1.55601e-10	-0.761736	0.00018959	-1.55601e-10	-0.782135	0.000211551	-1.55601e-10	-0.747225
169582694	chr3:169582694:G:A	1.27579e-06	-1.55601e-10	-0.55415	0.000244888	-1.55601e-10	-0.526198	0.000261068	-1.55601e-10	-0.536909
169583107	chr3:169583107:G:A	1.22485e-06	-1.55601e-10	-0.594902	0.000234867	-1.55601e-10	-0.567976	0.000250476	-1.55601e-10	-0.578326
169583379	chr3:169583379:T:C	1.95792e-07	-1.07017	-1.35825	3.2096e-05	-1.20001	-1.35825	3.39291e-05	-1.22019	-1.35722
169583715	chr3:169583715:A:C	1.50097e-06	-1.55601e-10	-0.391606	0.000291073	-1.55601e-10	-0.353423	0.000313272	-1.55601e-10	-0.354617
169583758	chr3:169583758:G:A	8.55442e-07	-1.55601e-10	-0.953856	0.000160395	-1.55601e-10	-0.94936	0.000173736	-1.55601e-10	-0.94415
169583844	chr3:169583844:A:T	3.96445e-07	-1.72294	-3.55835e-10	7.362e-05	-1.72808	-3.55835e-10	7.93559e-05	-1.72775	-3.55835e-10
169583924	chr3:169583924:A:G	5.88279e-07	-1.55601e-10	-1.32827	0.000110725	-1.55601e-10	-1.31994	0.000118268	-1.55601e-10	-1.32873
169584301	chr3:169584301:C:G	5.69408e-07	-1.55601e-10	-1.36088	0.000106286	-1.55601e-10	-1.36086	0.000114528	-1.55601e-10	-1.36087
169584332	chr3:169584332:G:A	1.37207e-07	-1.66197	-1.12201	2.56519e-05	-1.64753	-1.13485	2.71034e-05	-1.66453	-1.1375
169584333	chr3:169584333:G:A	1.62329e-07	-1.42745	-1.1884	2.99297e-05	-1.4361	-1.19205	3.12494e-05	-1.46126	-1.19843
169584337	chr3:169584337:G:A	6.04932e-07	-1.55601e-10	-1.30036	0.000114185	-1.55601e-10	-1.28917	0.000121608	-1.55601e-10	-1.30088
169584490	chr3:169584490:A:G	5.38487e-07	-1.41671	-3.55835e-10	0.000101482	-1.40712	-3.55835e-10	0.000110463	-1.39701	-3.55835e-10
169584496	chr3:169584496:T:C	5.5167e-07	-1.39252	-3.55835e-10	0.000104069	-1.38195	-3.55835e-10	0.000113323	-1.37144	-3.55835e-10
169584716	chr3:169584716:T:C	2.62553e-07	-0.81424	-1.32078	4.19961e-05	-0.968555	-1.32087	4.43347e-05	-0.992745	-1.31718
169585031	chr3:169585031:G:A	6.65971e-07	-1.55601e-10	-1.20423	0.000123945	-1.55601e-10	-1.20716	0.000133809	-1.55601e-10	-1.20528
169585300	chr3:169585300:A:G	5.70873e-07	-1.55601e-10	-1.35831	0.000106853	-1.55601e-10	-1.35554	0.000115078	-1.55601e-10	-1.35608
169585330	chr3:169585330:A:G	1.74285e-07	-1.70622	-0.83856	3.1427e-05	-1.70185	-0.87748	3.48188e-05	-1.68933	-0.862207
169585844	chr3:169585844:G:C	6.54329e-07	-1.55601e-10	-1.22186	0.000123621	-1.55601e-10	-1.20977	0.000133771	-1.55601e-10	-1.20556
169585926	chr3:169585926:A:G	5.97733e-07	-1.55601e-10	-1.31233	0.000111878	-1.55601e-10	-1.30959	0.00012052	-1.55601e-10	-1.30988
169586153	chr3:169586153:A:G	7.44452e-07	-1.09283	-3.55835e-10	0.000154142	-0.989121	-3.55835e-10	0.000162012	-1.01402	-3.55835e-10
169586283	chr3:169586283:C:T	1.49606e-07	-1.66005	-1.03741	2.91031e-05	-1.61616	-1.04	3.06854e-05	-1.62839	-1.04951
169586523	chr3:169586523:C:T	5.98027e-07	-1.55601e-10	-1.31184	0.000111935	-1.55601e-10	-1.30908	0.000120581	-1.55601e-10	-1.30937
169586528	chr3:169586528:G:A	2.11242e-06	-1.55601e-10	-0.0498856	0.000439281	-1.55601e-10	0.0581431	0.000439835	-1.55601e-10	-0.0152899
169587107	chr3:169587107:T:C	1.15054e-07	-1.63013	-1.32994	2.07495e-05	-1.673	-1.32148	2.28786e-05	-1.64264	-1.32885
169587133	chr3:169587133:G:A	1.52712e-07	-1.6433	-1.03362	2.98431e-05	-1.59481	-1.03623	3.14294e-05	-1.60819	-1.04575
169587674	chr3:169587674:G:A	5.97936e-07	-1.55601e-10	-1.31199	0.000111918	-1.55601e-10	-1.30923	0.000120566	-1.55601e-10	-1.30949
169587916	chr3:169587916:A:G	1.48151e-07	-1.65701	-1.05023	2.88445e-05	-1.61231	-1.05277	3.04118e-05	-1.62476	-1.0621
169588167	chr3:169588167:T:C	9.4508e-07	-1.71169	0.857485	0.00018039	-1.70744	0.875564	0.00019992	-1.69614	0.892371
169588184	chr3:169588184:A:G	6.85272e-07	-1.52972	0.35406	0.000130682	-1.61364	0.459414	0.000132711	-1.60042	0.386898
169588213	chr3:169588213:A:G	1.25752e-07	-1.69763	-1.17354	2.29787e-05	-1.71887	-1.17356	2.52053e-05	-1.70505	-1.16959
169588473	chr3:169588473:G:C	6.16687e-07	-1.55601e-10	-1.28111	0.000116594	-1.55601e-10	-1.2683	0.000123961	-1.55601e-10	-1.28172
169588808	chr3:169588808:G:A	5.97153e-07	-1.55601e-10	-1.3133	0.000111766	-1.55601e-10	-1.31059	0.0001204	-1.55601e-10	-1.31087
169588916	chr3:169588916:G:A	2.36005e-06	-1.55601e-10	0.0609643	0.000493154	-1.55601e-10	0.173824	0.000492075	-1.55601e-10	0.0969424
169589079	chr3:169589079:A:C	5.7472e-07	-1.55601e-10	-1.35159	0.00010782	-1.55601e-10	-1.34653	0.000116108	-1.55601e-10	-1.34717
169589092	chr3:169589092:T:C	7.8001e-07	-1.55601e-10	-1.04617	0.000146091	-1.55601e-10	-1.04277	0.00015812	-1.55601e-10	-1.03834
169589127	chr3:169589127:A:G	4.39478e-07	-1.61989	-3.55835e-10	7.67652e-05	-1.68625	-3.55835e-10	8.31882e-05	-1.68058	-3.55835e-10
169589335	chr3:169589335:A:G	4.67795e-07	-1.67887	0.121428	9.16285e-05	-1.64451	0.135257	9.60698e-05	-1.6726	0.135985
169589809	chr3:169589809:C:A	4.13989e-07	-1.67963	-3.55835e-10	8.80713e-05	-1.54885	-3.55835e-10	8.85826e-05	-1.61775	-3.55835e-10
169590129	chr3:169590129:A:G	1.20817e-06	-1.68458	1.07597	0.000232947	-1.67814	1.10195	0.000259327	-1.66125	1.11766
169590134	chr3:169590134:T:C	6.34766e-07	-1.55601e-10	-1.25222	0.000118402	-1.55601e-10	-1.25291	0.000127893	-1.55601e-10	-1.25049
169590323	chr3:169590323:A:G	2.21514e-07	-1.61414	-0.690847	3.86891e-05	-1.68271	-0.688728	4.16815e-05	-1.67683	-0.694805
169590613	chr3:169590613:G:A	5.39024e-07	-1.41571	-3.55835e-10	9.07654e-05	-1.51872	-3.55835e-10	0.000101147	-1.48512	-3.55835e-10
169590805	chr3:169590805:A:G	6.46636e-07	-1.58794	0.354251	0.000116848	-1.65882	0.392696	0.000121544	-1.64856	0.347146
169590891	chr3:169590891:C:T	6.69105e-07	-1.55601e-10	-1.19953	0.00012594	-1.55601e-10	-1.19119	0.00013577	-1.55601e-10	-1.19073
169591190	chr3:169591190:G:A	6.87337e-07	-1.55601e-10	-1.17265	0.000127865	-1.55601e-10	-1.17603	0.00013805	-1.55601e-10	-1.17407
169591373	chr3:169591373:CCTT:C	1.1823e-07	-1.69765	-1.23519	2.15046e-05	-1.71886	-1.23987	2.34927e-05	-1.70504	-1.23996
169591439	chr3:169591439:G:A	1.19671e-07	-1.69048	-1.23024	2.17003e-05	-1.71467	-1.235	2.37583e-05	-1.69867	-1.23509
169591885	chr3:169591885:AACAGT:A	1.4155e-07	-1.70562	-1.04721	2.59329e-05	-1.72291	-1.04858	2.81229e-05	-1.71227	-1.05283
169592797	chr3:169592797:AATTACATGT:A	6.35087e-07	-1.55601e-10	-1.25171	0.000118462	-1.55601e-10	-1.2524	0.000127958	-1.55601e-10	-1.24998
169592819	chr3:169592819:A:G	8.57664e-07	-1.55601e-10	-0.951262	0.00015756	-1.55601e-10	-0.967189	0.000171115	-1.55601e-10	-0.959352
169592947	chr3:169592947:T:G	1.96108e-07	-1.72706	-0.699754	3.6341e-05	-1.72524	-0.708813	3.86963e-05	-1.7271	-0.718845
169593212	chr3:169593212:A:G	6.11913e-07	-1.55601e-10	-1.28888	0.000115623	-1.55601e-10	-1.27666	0.00012301	-1.55601e-10	-1.28942
169593229	chr3:169593229:C:T	3.24722e-07	-1.72327	-0.199235	6.07002e-05	-1.72608	-0.194967	6.62104e-05	-1.72511	-0.18374
169593440	chr3:169593440:C:T	6.37154e-07	-1.55601e-10	-1.24846	0.000118846	-1.55601e-10	-1.24917	0.000128378	-1.55601e-10	-1.24671
169593493	chr3:169593493:A:T	6.09988e-07	-1.55601e-10	-1.29203	0.000114247	-1.55601e-10	-1.28863	0.00012305	-1.55601e-10	-1.2891
169593528	chr3:169593528:A:G	6.42069e-07	-1.55601e-10	-1.24078	0.000118344	-1.55601e-10	-1.2534	0.000128682	-1.55601e-10	-1.24434
169593747	chr3:169593747:G:A	4.07183e-07	-1.69621	-3.55835e-10	7.67767e-05	-1.6861	-3.55835e-10	8.2458e-05	-1.6894	-3.55835e-10
169593977	chr3:169593977:C:T	6.14482e-07	-1.55601e-10	-1.28469	0.000115121	-1.55601e-10	-1.28102	0.000124002	-1.55601e-10	-1.28139
169594070	chr3:169594070:G:A	4.7809e-07	-1.71497	0.179292	9.01902e-05	-1.72694	0.201864	9.8087e-05	-1.72751	0.211678
169594249	chr3:169594249:G:T	3.97057e-07	-1.72139	-3.55835e-10	7.38358e-05	-1.72515	-3.55835e-10	7.96552e-05	-1.72398	-3.55835e-10
169594578	chr3:169594578:G:A	6.17071e-07	-1.55601e-10	-1.28049	0.000116717	-1.55601e-10	-1.26725	0.000124081	-1.55601e-10	-1.28075
169594715	chr3:169594715:G:C	6.09412e-07	-1.55601e-10	-1.29298	0.00011413	-1.55601e-10	-1.28966	0.000122926	-1.55601e-10	-1.29011
169594823	chr3:169594823:A:G	1.12206e-06	-1.6199	0.937342	0.000216559	-1.60857	0.959436	0.000243148	-1.58368	0.975665
169594921	chr3:169594921:A:G	6.61399e-07	-1.55601e-10	-1.21112	0.000124066	-1.55601e-10	-1.20619	0.000133572	-1.55601e-10	-1.20705
169594967	chr3:169594967:G:C	3.32429e-07	-1.72665	-0.172401	6.49686e-05	-1.71981	-0.133283	7.03454e-05	-1.72343	-0.124839
169594978	chr3:169594978:G:A	6.26516e-07	-1.55601e-10	-1.2653	0.000117416	-1.55601e-10	-1.26128	0.000126448	-1.55601e-10	-1.26186
169595045	chr3:169595045:G:C	1.69618e-07	-1.46245	-1.10948	3.66195e-05	-1.32505	-1.10137	3.84013e-05	-1.36122	-1.09238
169595319	chr3:169595319:C:T	4.42685e-07	-1.61262	-3.55835e-10	7.92762e-05	-1.65406	-3.55835e-10	8.499e-05	-1.65916	-3.55835e-10
169595820	chr3:169595820:C:T	1.21256e-07	-1.694	-1.21357	2.20039e-05	-1.71678	-1.219	2.40746e-05	-1.70176	-1.21877
169596439	chr3:169596439:T:C	1.49725e-07	-1.64161	-1.05506	2.92911e-05	-1.59214	-1.05757	3.08515e-05	-1.60569	-1.06681
169596819	chr3:169596819:T:C	2.315e-07	-1.38044	-0.880456	3.91547e-05	-1.49219	-0.867285	4.30012e-05	-1.46972	-0.870741
169597241	chr3:169597241:G:A	1.02342e-06	-1.55601e-10	-0.774565	0.000189391	-1.55601e-10	-0.783183	0.000206384	-1.55601e-10	-0.771953
169598232	chr3:169598232:A:G	3.72205e-07	-1.61102	-0.175009	7.59247e-05	-1.58178	-0.115474	7.87262e-05	-1.59945	-0.136261
169598245	chr3:169598245:G:A	8.36988e-07	-1.55601e-10	-0.975664	0.000157826	-1.55601e-10	-0.965503	0.000169651	-1.55601e-10	-0.967945
169598377	chr3:169598377:A:G	1.13813e-07	-1.66548	-1.30543	2.19308e-05	-1.6391	-1.30001	2.30937e-05	-1.65493	-1.3072
169598654	chr3:169598654:G:A	5.71561e-07	-1.55601e-10	-1.3571	0.000106794	-1.55601e-10	-1.3561	0.000115053	-1.55601e-10	-1.3563
169599249	chr3:169599249:C:T	5.95307e-07	-1.55601e-10	-1.3164	0.000111497	-1.55601e-10	-1.313	0.000119588	-1.55601e-10	-1.31763
169599281	chr3:169599281:C:T	1.0991e-07	-1.68405	-1.32177	1.98566e-05	-1.72096	-1.3175	2.14237e-05	-1.71898	-1.31821
169599348	chr3:169599348:T:C	7.48679e-07	-1.55601e-10	-1.08716	0.00014132	-1.55601e-10	-1.07597	0.000151488	-1.55601e-10	-1.08118
169600068	chr3:169600068:C:T	1.86125e-07	-1.71948	-0.759577	3.60885e-05	-1.72478	-0.716239	3.75353e-05	-1.72717	-0.749244
169600082	chr3:169600082:G:A	1.11508e-07	-1.67739	-1.31399	2.04914e-05	-1.69186	-1.31513	2.19919e-05	-1.70421	-1.3068
169600161	chr3:169600161:A:G	8.78299e-07	-1.72774	0.800254	0.000170904	-1.72817	0.84227	0.000184392	-1.7279	0.84327
169602140	chr3:169602140:C:T	4.88803e-07	-1.72735	0.213832	9.32801e-05	-1.72813	0.236744	9.95508e-05	-1.72813	0.227105
169602145	chr3:169602145:A:G	2.15265e-07	-1.69558	-0.638024	4.1112e-05	-1.66192	-0.648776	4.56679e-05	-1.65343	-0.626863
169602242	chr3:169602242:A:G	5.79108e-07	-1.55601e-10	-1.34398	0.000107951	-1.55601e-10	-1.34532	0.000116284	-1.55601e-10	-1.34566
169602628	chr3:169602628:C:T	1.88879e-07	-1.71789	-0.74648	3.49349e-05	-1.72747	-0.746041	3.75884e-05	-1.72158	-0.753419
169602677	chr3:169602677:G:A	1.94629e-06	-1.55601e-10	-0.131793	0.000377899	-1.55601e-10	-0.0923713	0.000396062	-1.55601e-10	-0.120118
169602703	chr3:169602703:T:C	1.05504e-06	-1.55601e-10	-0.744143	0.000198204	-1.55601e-10	-0.737699	0.000214991	-1.55601e-10	-0.731094
169602805	chr3:169602805:A:G	5.5501e-07	-1.72791	0.341419	0.000106169	-1.72815	0.366189	0.000113313	-1.72783	0.356291
169603210	chr3:169603210:C:T	5.28941e-07	-1.72783	0.29323	0.000101211	-1.72655	0.316752	0.000108123	-1.72526	0.306842
169603250	chr3:169603250:A:T	5.85086e-07	-1.55601e-10	-1.33372	0.000109012	-1.55601e-10	-1.33554	0.000117304	-1.55601e-10	-1.33692
169603384	chr3:169603384:A:G	5.18831e-07	-1.72783	0.273935	9.92636e-05	-1.72655	0.297336	0.000106053	-1.72527	0.287525
169603409	chr3:169603409:G:A	1.24526e-07	-1.71263	-1.16833	2.30658e-05	-1.7103	-1.17835	2.5088e-05	-1.71916	-1.16014
169603432	chr3:169603432:G:A	5.79779e-07	-1.55601e-10	-1.34283	0.000107672	-1.55601e-10	-1.34791	0.000116152	-1.55601e-10	-1.34679
169603641	chr3:169603641:T:C	6.13005e-07	-1.55601e-10	-1.2871	0.000115345	-1.55601e-10	-1.27907	0.000124205	-1.55601e-10	-1.27976
169604205	chr3:169604205:T:C	8.45747e-07	-1.55601e-10	-0.965254	0.000156278	-1.55601e-10	-0.975363	0.000170514	-1.55601e-10	-0.962873
169604225	chr3:169604225:C:T	1.23969e-06	-1.55601e-10	-0.582855	0.000240774	-1.55601e-10	-0.543137	0.000249131	-1.55601e-10	-0.583711
169604324	chr3:169604324:C:T	5.7393e-07	-1.55601e-10	-1.35297	0.000107435	-1.55601e-10	-1.35011	0.000115955	-1.55601e-10	-1.34849
169604374	chr3:169604374:C:T	1.07681e-07	-1.69971	-1.32659	1.96493e-05	-1.72635	-1.3226	2.11805e-05	-1.72529	-1.32332
169604437	chr3:169604437:GT:G	1.18564e-07	-1.71508	-1.21494	2.19354e-05	-1.72193	-1.21696	2.38714e-05	-1.72632	-1.20269
169604537	chr3:169604537:T:C	1.19777e-07	-1.71775	-1.20209	2.21969e-05	-1.71587	-1.21118	2.41459e-05	-1.72296	-1.19461
169605170	chr3:169605170:T:C	1.24931e-07	-1.72074	-1.15698	2.31016e-05	-1.71913	-1.16797	2.52172e-05	-1.725	-1.14916
169605185	chr3:169605185:T:C	1.13249e-07	-1.61907	-1.35682	1.97397e-05	-1.68683	-1.35754	2.13686e-05	-1.68216	-1.35761
169605344	chr3:169605344:C:T	5.69488e-07	-1.55601e-10	-1.36074	0.000106309	-1.55601e-10	-1.36064	0.000114548	-1.55601e-10	-1.3607
169605551	chr3:169605551:G:A	5.98196e-07	-1.55601e-10	-1.31156	0.000111712	-1.55601e-10	-1.31108	0.000119912	-1.55601e-10	-1.31493
169606183	chr3:169606183:G:A	6.06723e-07	-1.55601e-10	-1.2974	0.000113891	-1.55601e-10	-1.29176	0.000122523	-1.55601e-10	-1.29339
169606306	chr3:169606306:G:A	4.20279e-07	-1.66456	-3.55835e-10	7.73475e-05	-1.67869	-3.55835e-10	8.37289e-05	-1.67411	-3.55835e-10
169606434	chr3:169606434:T:A	1.44258e-07	-1.72466	-1.00921	2.72047e-05	-1.72812	-0.995485	2.93284e-05	-1.7275	-0.995639
169606573	chr3:169606573:G:A	5.69417e-07	-1.55601e-10	-1.36086	0.000106349	-1.55601e-10	-1.36027	0.000114575	-1.55601e-10	-1.36046
169606622	chr3:169606622:A:G	1.21292e-07	-1.58975	-1.31752	2.45384e-05	-1.51286	-1.3139	2.59287e-05	-1.5363	-1.31004
169606639	chr3:169606639:C:T	1.23713e-07	-1.56947	-1.31805	2.51436e-05	-1.48795	-1.31444	2.6532e-05	-1.51273	-1.31061
169606704	chr3:169606704:C:T	6.39751e-07	-1.55601e-10	-1.24439	0.000120272	-1.55601e-10	-1.23724	0.000129169	-1.55601e-10	-1.24057
169606793	chr3:169606793:G:A	5.69733e-07	-1.55601e-10	-1.36031	0.000106362	-1.55601e-10	-1.36015	0.000114597	-1.55601e-10	-1.36026
169606995	chr3:169606995:C:G	6.54697e-07	-1.70059	0.479286	0.000120429	-1.68011	0.444175	0.00012355	-1.68908	0.404036
169607018	chr3:169607018:G:A	3.95618e-07	-1.72502	-3.55835e-10	7.36687e-05	-1.72742	-3.55835e-10	7.93482e-05	-1.72784	-3.55835e-10
169607446	chr3:169607446:G:A	1.22478e-07	-1.58499	-1.31255	2.48168e-05	-1.50675	-1.30873	2.62192e-05	-1.53053	-1.30467
169607489	chr3:169607489:T:G	7.40999e-07	-1.55601e-10	-1.09748	0.000138873	-1.55601e-10	-1.09344	0.000150258	-1.55601e-10	-1.08934
169607781	chr3:169607781:C:T	1.19166e-07	-1.72656	-1.1984	2.23261e-05	-1.71972	-1.20152	2.3832e-05	-1.72304	-1.20762
169607782	chr3:169607782:A:G	1.78163e-07	-1.72194	-0.800833	3.36189e-05	-1.71088	-0.801033	3.5701e-05	-1.7158	-0.810714
169607785	chr3:169607785:C:T	1.65545e-07	-1.23537	-1.36086	2.75575e-05	-1.35013	-1.36059	3.0216e-05	-1.33278	-1.36054
169607833	chr3:169607833:C:T	1.65381e-07	-1.2367	-1.36052	2.75206e-05	-1.35122	-1.36084	3.01719e-05	-1.33392	-1.36086
169608657	chr3:169608657:C:G	1.38996e-07	-1.7088	-1.06224	2.56056e-05	-1.71746	-1.06672	2.79912e-05	-1.72359	-1.04621
169608778	chr3:169608778:T:A	1.72236e-07	-1.68231	-0.874302	3.22762e-05	-1.66783	-0.884838	3.47672e-05	-1.67743	-0.875587
169609344	chr3:169609344:T:C	1.15253e-07	-1.62576	-1.33258	2.09907e-05	-1.65765	-1.32527	2.2695e-05	-1.6545	-1.32505
169609368	chr3:169609368:T:C	2.1582e-06	-1.55601e-10	-0.0284442	0.000446634	-1.55601e-10	0.0747419	0.000447027	-1.55601e-10	0.00092829
169609648	chr3:169609648:C:T	1.73554e-07	-1.65664	-0.892346	3.26335e-05	-1.639	-0.902653	3.50636e-05	-1.65074	-0.893789
169609734	chr3:169609734:A:T	1.08082e-06	-1.55601e-10	-0.72	0.000205045	-1.55601e-10	-0.703767	0.000219466	-1.55601e-10	-0.710492
169609929	chr3:169609929:AATTT:A	5.80688e-07	-1.55601e-10	-1.34126	0.000108642	-1.55601e-10	-1.33894	0.000117021	-1.55601e-10	-1.33933
169610118	chr3:169610118:C:T	1.13315e-07	-1.62687	-1.34843	1.9797e-05	-1.69163	-1.34983	2.14238e-05	-1.68722	-1.34997
169610429	chr3:169610429:C:T	5.76533e-07	-1.55601e-10	-1.34844	0.000107404	-1.55601e-10	-1.3504	0.000115775	-1.55601e-10	-1.35004
169611282	chr3:169611282:T:G	7.67732e-07	-1.55601e-10	-1.06203	0.000142283	-1.55601e-10	-1.06918	0.00015388	-1.55601e-10	-1.06552
169611311	chr3:169611311:T:C	5.72619e-07	-1.55601e-10	-1.35525	0.000107173	-1.55601e-10	-1.35255	0.000115345	-1.55601e-10	-1.35376
169611622	chr3:169611622:G:A	3.94423e-07	-1.72805	-3.55835e-10	7.42202e-05	-1.71996	-3.55835e-10	8.01569e-05	-1.7177	-3.55835e-10
169611710	chr3:169611710:G:A	1.13662e-07	-1.72799	-1.24425	2.1444e-05	-1.70903	-1.25252	2.3164e-05	-1.71187	-1.24722
169611888	chr3:169611888:T:C	1.17303e-07	-1.6358	-1.30491	2.14638e-05	-1.66538	-1.29525	2.32068e-05	-1.66242	-1.29482
169611923	chr3:169611923:A:T	5.85347e-07	-1.55601e-10	-1.33327	0.000109839	-1.55601e-10	-1.32798	0.000118687	-1.55601e-10	-1.3252
169612824	chr3:169612824:T:A	1.21448e-07	-1.54691	-1.35908	2.09041e-05	-1.63041	-1.35664	2.2945e-05	-1.61183	-1.35676
169612856	chr3:169612856:G:A	1.2508e-07	-1.51631	-1.36022	2.12973e-05	-1.60755	-1.36087	2.3425e-05	-1.58703	-1.36086
169613043	chr3:169613043:T:C	5.75161e-07	-1.55601e-10	-1.35082	0.000107424	-1.55601e-10	-1.35021	0.000115704	-1.55601e-10	-1.35065
169613083	chr3:169613083:T:C	1.2862e-07	-1.68471	-1.1639	2.49902e-05	-1.6445	-1.16402	2.62031e-05	-1.6645	-1.17131
169613376	chr3:169613376:G:A	5.752e-07	-1.55601e-10	-1.35076	0.000107432	-1.55601e-10	-1.35014	0.000115712	-1.55601e-10	-1.35058
169614085	chr3:169614085:T:C	6.41052e-07	-1.55601e-10	-1.24236	0.000121218	-1.55601e-10	-1.22941	0.000130198	-1.55601e-10	-1.23263
169614623	chr3:169614623:A:T	4.09813e-07	-1.68977	-3.55835e-10	7.48573e-05	-1.71141	-3.55835e-10	8.04714e-05	-1.71379	-3.55835e-10
169615916	chr3:169615916:C:A	5.9037e-07	-1.55601e-10	-1.32472	0.000110733	-1.55601e-10	-1.31988	0.000119225	-1.55601e-10	-1.32067
169616508	chr3:169616508:G:A	6.12365e-07	-1.55601e-10	-1.28815	0.00011486	-1.55601e-10	-1.28329	0.000123006	-1.55601e-10	-1.28946
169616799	chr3:169616799:G:A	9.6573e-07	-0.83259	-3.55835e-10	0.000157311	-0.968771	-3.55835e-10	0.000172054	-0.953881	-3.55835e-10
169617476	chr3:169617476:A:T	1.11234e-07	-1.67709	-1.31675	2.17378e-05	-1.62805	-1.3199	2.3151e-05	-1.64373	-1.31592
169617622	chr3:169617622:C:T	9.4199e-07	-1.55601e-10	-0.857479	0.000176749	-1.55601e-10	-0.852269	0.000191561	-1.55601e-10	-0.846481
169617645	chr3:169617645:C:T	6.16249e-07	-1.55601e-10	-1.28182	0.000114482	-1.55601e-10	-1.28658	0.000123481	-1.55601e-10	-1.28561
169617841	chr3:169617841:T:C	5.76958e-07	-1.55601e-10	-1.3477	0.000107785	-1.55601e-10	-1.34686	0.000116093	-1.55601e-10	-1.3473
169618045	chr3:169618045:C:T	5.74483e-07	-1.55601e-10	-1.352	0.000107321	-1.55601e-10	-1.35118	0.000115603	-1.55601e-10	-1.35153
169618265	chr3:169618265:C:T	5.79356e-07	-1.55601e-10	-1.34356	0.000108243	-1.55601e-10	-1.34262	0.00011658	-1.55601e-10	-1.34311
169618266	chr3:169618266:G:A	1.01879e-06	-1.55601e-10	-0.779103	0.000191758	-1.55601e-10	-0.770761	0.000210252	-1.55601e-10	-0.753383
169618385	chr3:169618385:G:A	6.01855e-07	-1.55601e-10	-1.30546	0.000111977	-1.55601e-10	-1.30871	0.000120437	-1.55601e-10	-1.31056
169618440	chr3:169618440:G:A	6.31846e-07	-1.55601e-10	-1.25683	0.000117407	-1.55601e-10	-1.26135	0.000126268	-1.55601e-10	-1.26328
169618955	chr3:169618955:G:A	1.19384e-06	-1.55601e-10	-0.620543	0.000224256	-1.55601e-10	-0.614209	0.000243386	-1.55601e-10	-0.607041
169619002	chr3:169619002:G:C	1.12e-07	-1.64101	-1.34596	2.19022e-05	-1.59475	-1.34566	2.34622e-05	-1.60625	-1.34004
169620218	chr3:169620218:T:C	5.86481e-07	-1.55601e-10	-1.33133	0.000110212	-1.55601e-10	-1.32459	0.00011786	-1.55601e-10	-1.33219
169620219	chr3:169620219:C:T	5.86481e-07	-1.55601e-10	-1.33133	0.000110212	-1.55601e-10	-1.32459	0.00011786	-1.55601e-10	-1.33219
169620512	chr3:169620512:A:G	7.46892e-07	-1.55601e-10	-1.08955	0.000137689	-1.55601e-10	-1.102	0.000148146	-1.55601e-10	-1.10349
169621202	chr3:169621202:C:G	1.08546e-06	-1.55601e-10	-0.715713	0.000203799	-1.55601e-10	-0.709865	0.000229412	-1.55601e-10	-0.666172
169621252	chr3:169621252:C:T	5.7141e-07	-1.55601e-10	-1.35737	0.000106729	-1.55601e-10	-1.3567	0.000114968	-1.55601e-10	-1.35703
169622421	chr3:169622421:A:C	1.1007e-07	-1.6627	-1.34165	2.15762e-05	-1.61653	-1.33888	2.30216e-05	-1.62602	-1.33924
169623074	chr3:169623074:C:T	5.69441e-07	-1.55601e-10	-1.36082	0.000106333	-1.55601e-10	-1.36042	0.000114529	-1.55601e-10	-1.36086
169623083	chr3:169623083:A:G	1.36972e-07	-1.58625	-1.19945	2.36806e-05	-1.67521	-1.18713	2.58589e-05	-1.6632	-1.18584
169623200	chr3:169623200:G:A	5.99779e-07	-1.55601e-10	-1.30891	0.000111668	-1.55601e-10	-1.31147	0.000120857	-1.55601e-10	-1.30708
169623227	chr3:169623227:T:C	1.90573e-07	-1.70575	-0.749692	3.4792e-05	-1.72714	-0.750466	3.73034e-05	-1.72631	-0.756297
169623296	chr3:169623296:T:C	1.58874e-07	-1.29611	-1.34125	4.02061e-05	-0.995069	-1.33791	3.80836e-05	-1.12082	-1.34108
169623555	chr3:169623555:C:T	1.08632e-06	-1.55601e-10	-0.714925	0.00020518	-1.55601e-10	-0.703111	0.000220484	-1.55601e-10	-0.705865
169623648	chr3:169623648:T:C	1.91626e-07	-1.40055	-1.04938	4.74371e-05	-1.13163	-1.03596	4.55278e-05	-1.2421	-1.04126
169623895	chr3:169623895:T:G	1.13534e-07	-1.64398	-1.32939	2.23893e-05	-1.59238	-1.32604	2.38647e-05	-1.60288	-1.32641
169624408	chr3:169624408:C:A	1.70945e-06	-1.55601e-10	-0.261548	0.000348318	-1.55601e-10	-0.17388	0.000352081	-1.55601e-10	-0.237829
169624458	chr3:169624458:T:C	6.0344e-07	-1.55601e-10	-1.30283	0.000112337	-1.55601e-10	-1.3055	0.00012161	-1.55601e-10	-1.30087
169624527	chr3:169624527:C:T	6.00268e-07	-1.55601e-10	-1.3081	0.00011176	-1.55601e-10	-1.31065	0.000120959	-1.55601e-10	-1.30624
169624581	chr3:169624581:CT:C	6.21297e-07	-1.55601e-10	-1.27367	0.000115767	-1.55601e-10	-1.27542	0.000124717	-1.55601e-10	-1.27564
169624703	chr3:169624703:T:C	4.86934e-07	-1.51734	-3.55835e-10	0.000104235	-1.38035	-3.55835e-10	0.000113905	-1.36633	-3.55835e-10
169624758	chr3:169624758:C:T	6.45735e-07	-1.55601e-10	-1.23508	0.000119802	-1.55601e-10	-1.24115	0.000129214	-1.55601e-10	-1.24022
169625435	chr3:169625435:G:T	1.51805e-07	-1.42437	-1.2585	2.93987e-05	-1.38397	-1.26208	3.19015e-05	-1.38855	-1.25049
169625575	chr3:169625575:A:T	5.72788e-07	-1.55601e-10	-1.35496	0.000107013	-1.55601e-10	-1.35405	0.00011526	-1.55601e-10	-1.3545
169625830	chr3:169625830:T:C	5.68397e-07	-1.36265	-3.55835e-10	0.000112252	-1.30625	-3.55835e-10	0.000109903	-1.40209	-3.55835e-10
169626363	chr3:169626363:T:G	1.8598e-07	-1.72648	-0.75335	3.48326e-05	-1.72251	-0.75393	3.72564e-05	-1.72403	-0.759836
169626929	chr3:169626929:A:G	1.19952e-07	-1.71474	-1.20364	2.25265e-05	-1.70597	-1.20633	2.40399e-05	-1.7056	-1.21637
169627409	chr3:169627409:A:T	3.20485e-07	-1.71215	-0.223485	6.18694e-05	-1.68324	-0.218731	6.7834e-05	-1.68871	-0.195913
169627533	chr3:169627533:A:C	5.91894e-07	-1.55601e-10	-1.32215	0.000109995	-1.55601e-10	-1.32656	0.000118642	-1.55601e-10	-1.32558
169627809	chr3:169627809:G:A	2.02371e-07	-1.72817	-0.667199	3.82866e-05	-1.71399	-0.667907	4.08977e-05	-1.71645	-0.674167
169627830	chr3:169627830:A:G	2.13606e-07	-0.980942	-1.3604	4.13378e-05	-0.945479	-1.35974	4.43183e-05	-0.949806	-1.36049
169627879	chr3:169627879:A:G	1.42248e-07	-1.71677	-1.03114	2.62741e-05	-1.72524	-1.03318	2.78505e-05	-1.72508	-1.04976
169627986	chr3:169627986:C:T	5.80914e-07	-1.55601e-10	-1.34087	0.00010848	-1.55601e-10	-1.34043	0.000116554	-1.55601e-10	-1.34334
169627987	chr3:169627987:G:A	6.19469e-07	-1.55601e-10	-1.27661	0.000114651	-1.55601e-10	-1.28511	0.000124486	-1.55601e-10	-1.27749
169628036	chr3:169628036:C:T	2.91496e-07	-1.485	-0.545446	5.96363e-05	-1.38992	-0.54881	6.2491e-05	-1.40884	-0.557825
169628636	chr3:169628636:C:T	6.04212e-07	-1.30155	-3.55835e-10	0.000123975	-1.20692	-3.55835e-10	0.000132976	-1.21152	-3.55835e-10
169628750	chr3:169628750:A:T	1.36438e-07	-1.54459	-1.24501	2.50445e-05	-1.55495	-1.25139	2.74618e-05	-1.53681	-1.25209
169628760	chr3:169628760:A:T	5.73257e-07	-1.55601e-10	-1.35414	0.000106921	-1.55601e-10	-1.35491	0.000115385	-1.55601e-10	-1.35342
169629601	chr3:169629601:G:A	9.71843e-07	-0.82628	-3.55835e-10	0.000204183	-0.707979	-3.55835e-10	0.000218144	-0.716533	-3.55835e-10
169629611	chr3:169629611:G:A	1.04635e-06	-1.55601e-10	-0.752414	0.000191555	-1.55601e-10	-0.771821	0.000205653	-1.55601e-10	-0.7755
169629844	chr3:169629844:C:T	4.14174e-07	-1.67919	-3.55835e-10	7.4824e-05	-1.71186	-3.55835e-10	8.077e-05	-1.71008	-3.55835e-10
169629946	chr3:169629946:GT:G	9.66436e-07	-1.55601e-10	-0.831859	0.000182383	-1.55601e-10	-0.820889	0.000195996	-1.55601e-10	-0.823593
169630044	chr3:169630044:C:T	1.21008e-07	-1.66709	-1.24253	2.21859e-05	-1.67479	-1.25275	2.42982e-05	-1.66631	-1.24498
169630215	chr3:169630215:A:G	3.99189e-07	-1.71604	-3.55835e-10	8.05725e-05	-1.63784	-3.55835e-10	8.35143e-05	-1.67667	-3.55835e-10
169630288	chr3:169630288:C:A	7.81058e-07	-0.977327	-0.0674974	0.00012403	-1.16037	-0.0461038	0.000140687	-1.13178	-0.0233674
169630946	chr3:169630946:T:C	6.33393e-07	-1.55601e-10	-1.25438	0.000118346	-1.55601e-10	-1.25338	0.000128162	-1.55601e-10	-1.2484
169631156	chr3:169631156:T:G	4.81123e-07	-1.7279	0.198553	9.08307e-05	-1.71369	0.19569	0.000101154	-1.71658	0.231539
169631352	chr3:169631352:A:G	1.44287e-06	-1.55601e-10	-0.431086	0.000273088	-1.55601e-10	-0.417203	0.000293493	-1.55601e-10	-0.419837
169631381	chr3:169631381:A:T	1.96941e-07	-1.40585	-1.01672	3.59288e-05	-1.42353	-1.02192	3.99179e-05	-1.39714	-1.01772
169631567	chr3:169631567:C:T	4.55342e-07	-1.58443	-3.55835e-10	8.64506e-05	-1.56742	-3.55835e-10	9.35814e-05	-1.56286	-3.55835e-10
169631743	chr3:169631743:A:G	1.70234e-06	-1.55601e-10	-0.265715	0.000322773	-1.55601e-10	-0.250048	0.000362208	-1.55601e-10	-0.209472
169632037	chr3:169632037:G:T	5.71294e-07	-1.55601e-10	-1.35757	0.000106576	-1.55601e-10	-1.35814	0.00011496	-1.55601e-10	-1.35711
169632218	chr3:169632218:ATGTT:A	1.40922e-07	-1.71539	-1.04188	2.5636e-05	-1.72795	-1.05504	2.81323e-05	-1.72774	-1.03704
169632235	chr3:169632235:G:A	1.17584e-07	-1.68285	-1.25547	2.15802e-05	-1.68924	-1.26598	2.35973e-05	-1.68197	-1.25859
169632327	chr3:169632327:C:A	7.25206e-07	-1.55601e-10	-1.11902	0.000136514	-1.55601e-10	-1.11057	0.000145835	-1.55601e-10	-1.11921
169632513	chr3:169632513:G:A	9.16864e-07	-1.55601e-10	-0.884515	0.000175055	-1.55601e-10	-0.861897	0.000187815	-1.55601e-10	-0.866234
169632851	chr3:169632851:T:C	9.70641e-07	-1.55601e-10	-0.827518	0.000183181	-1.55601e-10	-0.816521	0.000196842	-1.55601e-10	-0.819286
169632945	chr3:169632945:C:T	1.88532e-07	-1.40762	-1.05859	3.44383e-05	-1.42432	-1.06351	3.82468e-05	-1.39825	-1.05938
169633052	chr3:169633052:C:G	2.00317e-07	-1.30219	-1.10339	4.23091e-05	-1.17869	-1.10331	4.48073e-05	-1.19861	-1.10071
169633205	chr3:169633205:G:A	4.01036e-07	-1.71142	-3.55835e-10	8.14863e-05	-1.62656	-3.55835e-10	8.42484e-05	-1.66792	-3.55835e-10
169633966	chr3:169633966:C:T	6.11226e-07	-1.55601e-10	-1.29001	0.00011318	-1.55601e-10	-1.29802	0.000122805	-1.55601e-10	-1.29109
169633989	chr3:169633989:C:T	1.22495e-07	-1.69531	-1.20209	2.24222e-05	-1.70096	-1.21599	2.45334e-05	-1.69483	-1.20683
169634538	chr3:169634538:A:G	3.27017e-07	-1.439	-0.47646	6.81278e-05	-1.32443	-0.481184	7.11835e-05	-1.34571	-0.490717
169634670	chr3:169634670:T:C	1.07693e-07	-1.70661	-1.31958	2.00934e-05	-1.7115	-1.31511	2.16312e-05	-1.70631	-1.32124
169635037	chr3:169635037:A:G	3.97362e-07	-1.72063	-3.55835e-10	7.95241e-05	-1.65094	-3.55835e-10	8.27066e-05	-1.68639	-3.55835e-10
169635170	chr3:169635170:G:A	1.19619e-07	-1.56182	-1.35935	2.2073e-05	-1.57273	-1.35991	2.42317e-05	-1.55404	-1.35999
169635174	chr3:169635174:G:A	5.69422e-07	-1.55601e-10	-1.36085	0.000106295	-1.55601e-10	-1.36077	0.000114533	-1.55601e-10	-1.36083
169635315	chr3:169635315:A:G	1.41205e-07	-1.57111	-1.18415	2.72169e-05	-1.5342	-1.18896	2.94374e-05	-1.53331	-1.18611
169635698	chr3:169635698:C:T	1.08874e-07	-1.67622	-1.33906	2.06734e-05	-1.65813	-1.34002	2.21334e-05	-1.6687	-1.33591
169636149	chr3:169636149:C:T	1.32257e-07	-1.63462	-1.18611	2.34181e-05	-1.6818	-1.19169	2.56775e-05	-1.67277	-1.18331
169636178	chr3:169636178:G:A	4.885e-07	-1.42007	-0.094066	9.58405e-05	-1.36587	-0.0984451	0.000100563	-1.38382	-0.107083
169636250	chr3:169636250:C:T	5.70398e-07	-1.55601e-10	-1.35914	0.00010652	-1.55601e-10	-1.35866	0.000114752	-1.55601e-10	-1.35892
169636444	chr3:169636444:T:C	5.91404e-07	-1.55601e-10	-1.32297	0.000110173	-1.55601e-10	-1.32495	0.000118751	-1.55601e-10	-1.32466
169636617	chr3:169636617:T:C	1.09847e-07	-1.69449	-1.31189	1.98735e-05	-1.72054	-1.31708	2.16847e-05	-1.71108	-1.314
169636622	chr3:169636622:A:G	1.098e-07	-1.68553	-1.32128	1.9786e-05	-1.71607	-1.32595	2.16237e-05	-1.70461	-1.32329
169636710	chr3:169636710:G:C	4.50675e-07	-1.3059	-0.288826	7.56783e-05	-1.44135	-0.259153	8.04574e-05	-1.41605	-0.297909
169636874	chr3:169636874:C:G	1.06901e-07	-1.71287	-1.3207	1.9966e-05	-1.71741	-1.31556	2.16049e-05	-1.72188	-1.30689
169636922	chr3:169636922:C:T	3.9721e-07	-1.72101	-3.55835e-10	7.44205e-05	-1.71727	-3.55835e-10	7.99951e-05	-1.71972	-3.55835e-10
169637061	chr3:169637061:C:T	1.29231e-07	-1.68031	-1.16355	2.33317e-05	-1.70971	-1.16748	2.54096e-05	-1.70367	-1.16289
169637231	chr3:169637231:T:C	1.87418e-07	-1.38552	-1.08662	3.85049e-05	-1.27995	-1.09626	4.1176e-05	-1.30042	-1.08341
169637294	chr3:169637294:A:G	1.62149e-05	-1.72633	3.71454	0.0032421	-1.72598	3.78296	0.0033538	-1.72748	3.74364
169637901	chr3:169637901:C:T	8.87288e-07	-1.55601e-10	-0.917305	0.000165196	-1.55601e-10	-0.919863	0.000182187	-1.55601e-10	-0.896654
169638197	chr3:169638197:C:T	1.96912e-06	-1.55601e-10	-0.120133	0.000387574	-1.55601e-10	-0.0670907	0.000404686	-1.55601e-10	-0.0985787
169638847	chr3:169638847:C:T	1.21707e-06	-1.72187	1.1206	0.00023498	-1.71664	1.14914	0.00024451	-1.71566	1.11323
169638999	chr3:169638999:CTGTT:C	3.54387e-07	-1.62435	-0.210732	6.84727e-05	-1.60642	-0.194137	7.62142e-05	-1.60105	-0.167091
169639066	chr3:169639066:G:A	8.98547e-07	-1.55601e-10	-0.904695	0.000169607	-1.55601e-10	-0.893512	0.000182352	-1.55601e-10	-0.895751
169639444	chr3:169639444:C:T	6.01586e-07	-1.55601e-10	-1.3059	0.0001125	-1.55601e-10	-1.30404	0.000121115	-1.55601e-10	-1.30495
169639885	chr3:169639885:G:C	9.00256e-07	-0.902795	-3.55835e-10	0.000212142	-0.669741	-3.55835e-10	0.000235796	-0.638722	-3.55835e-10
169640354	chr3:169640354:A:T	3.2462e-07	-1.53359	-0.38923	6.38884e-05	-1.50277	-0.367085	7.03406e-05	-1.49727	-0.351068
169640414	chr3:169640414:A:G	4.33792e-07	-1.32193	-0.310978	8.48648e-05	-1.29657	-0.28937	8.94013e-05	-1.31058	-0.297974
169640731	chr3:169640731:A:C	8.87463e-07	-1.55601e-10	-0.917107	0.00016754	-1.55601e-10	-0.905778	0.000180513	-1.55601e-10	-0.905887
169641110	chr3:169641110:C:A	1.03851e-07	-1.70462	-1.35789	1.93747e-05	-1.70488	-1.35814	2.09045e-05	-1.70278	-1.35894
169641331	chr3:169641331:C:G	1.50323e-05	-1.55601e-10	1.91248	0.00288995	-1.55601e-10	1.942	0.0029908	-1.55601e-10	1.90161
169641564	chr3:169641564:A:G	8.39826e-07	-0.441858	-0.530422	0.000164821	-0.408706	-0.513431	0.000173611	-0.429196	-0.515678
```
