## Supplementary material for "Characterization of shared and ancestry-specific signals driving complex traits using multi-ancestry fine-mapping": susiex_nc3.cs80.summary

```
# chr3:168640438-169642221
CS_ID	CS_LENGTH	CS_PURITY	MAX_PIP_SNP	BP	REF_ALLELE	ALT_ALLELE	REF_FRQ	BETA	SE	-LOG10P	MAX_PIP	POST-HOC_PROB_POP1	POST-HOC_PROB_POP2
1	25	0.307104	chr3:169140438:T:C	169140438	C,C	T,T	1,1	inf,inf	inf,inf	7.52211,0.217171	0.291484	0.996287	0.254371
2	1213	0	chr3:169330802:C:T	169330802	NA,T	NA,C	NA,1	NA,-inf	NA,inf	NA,3.78515	0.020991	0.464859	0.414817
3	1314	0	chr3:169330802:C:T	169330802	NA,T	NA,C	NA,1	NA,-inf	NA,inf	NA,3.78515	0.0430524	0.421595	0.437652
```
