## Supplementary material for "Characterization of shared and ancestry-specific signals driving complex traits using multi-ancestry fine-mapping": susiex_nc1.cs80.cs

```
CS_ID	SNP	BP	REF_ALLELE	ALT_ALLELE	REF_FRQ	BETA	SE	-LOG10P	CS_PIP	OVRL_PIP
1	chr3:179007658:T:C	179007658	C,C	T,T	1,1	inf,-inf	inf,inf	7.22311,0.676644	0.0551448	0.0551448
1	chr3:179007179:A:G	179007179	G,G	A,A	1,1	inf,-inf	inf,inf	7.28324,0.0504233	0.0306365	0.0306365
1	chr3:179008473:A:G	179008473	G,G	A,A	1,1	inf,-inf	inf,inf	7.21101,0.0423869	0.0261482	0.0261482
1	chr3:179004926:G:C	179004926	C,C	G,G	1,1	inf,-inf	inf,inf	7.2101,0.0397039	0.0260775	0.0260775
1	chr3:179025432:C:T	179025432	T,T	C,C	1,1	inf,-inf	inf,inf	6.87971,0.642134	0.0249364	0.0249364
1	chr3:179024256:T:C	179024256	C,C	T,T	1,1	inf,-inf	inf,inf	6.88763,0.624604	0.0247018	0.0247018
1	chr3:179009505:C:T	179009505	T,T	C,C	1,1	inf,-inf	inf,inf	7.1486,0.115167	0.023651	0.023651
1	chr3:179030243:G:A	179030243	A,A	G,G	1,1	inf,-inf	inf,inf	7.13947,0.132051	0.023452	0.023452
1	chr3:178989475:C:T	178989475	T,T	C,C	1,1	inf,-inf	inf,inf	5.9232,1.78404	0.0234112	0.0234112
1	chr3:179001207:A:C	179001207	C,C	A,A	1,1	inf,-inf	inf,inf	7.13278,0.147396	0.0233751	0.0233751
1	chr3:179030692:C:T	179030692	T,T	C,C	1,1	inf,-inf	inf,inf	7.12696,0.13933	0.0229461	0.0229461
1	chr3:179033405:G:A	179033405	A,A	G,G	1,1	inf,-inf	inf,inf	7.13362,0.0953456	0.0226302	0.0226302
1	chr3:179030480:G:A	179030480	A,A	G,G	1,1	inf,-inf	inf,inf	7.09553,0.165338	0.0218744	0.0218744
1	chr3:179033390:G:C	179033390	C,C	G,G	1,1	inf,-inf	inf,inf	7.10059,0.143519	0.0217433	0.0217433
1	chr3:179025451:G:T	179025451	T,T	G,G	1,1	inf,-inf	inf,inf	7.09726,0.0940379	0.0209074	0.0209074
1	chr3:179001547:G:A	179001547	A,A	G,G	1,1	inf,-inf	inf,inf	7.02711,0.177037	0.0190561	0.0190561
1	chr3:179013232:G:A	179013232	A,A	G,G	1,1	inf,-inf	inf,inf	6.73743,0.654497	0.018702	0.018702
1	chr3:179020644:T:C	179020644	C,C	T,T	1,1	inf,-inf	inf,inf	7.02056,0.102749	0.0178067	0.0178067
1	chr3:178974088:CTT:C	178974088	C,C	CTT,CTT	1,1	inf,-inf	inf,inf	5.83599,1.70239	0.016672	0.016672
1	chr3:178987138:A:G	178987138	G,G	A,A	1,1	inf,-inf	inf,inf	5.88927,1.62123	0.0160738	0.0160738
1	chr3:178967082:A:G	178967082	G,G	A,A	1,1	inf,-inf	inf,inf	5.57886,1.95351	0.0154173	0.0154173
1	chr3:178969644:G:A	178969644	A,A	G,G	1,1	inf,-inf	inf,inf	5.56399,1.97014	0.0154132	0.0154132
1	chr3:178980732:G:A	178980732	A,A	G,G	1,1	inf,-inf	inf,inf	5.85192,1.62046	0.0148164	0.0148164
1	chr3:178983735:T:C	178983735	C,C	T,T	1,1	inf,-inf	inf,inf	5.85086,1.6209	0.0147949	0.0147949
1	chr3:179016334:T:C	179016334	C,C	T,T	1,1	inf,-inf	inf,inf	6.93262,0.101614	0.0147213	0.0147213
1	chr3:179032284:A:G	179032284	G,G	A,A	1,1	inf,-inf	inf,inf	6.92905,0.105326	0.0146403	0.0146403
1	chr3:178978451:G:A	178978451	A,A	G,G	1,1	inf,-inf	inf,inf	5.84998,1.6144	0.0145905	0.0145905
1	chr3:178969946:C:G	178969946	G,G	C,C	1,1	inf,-inf	inf,inf	5.52601,1.98009	0.014482	0.014482
1	chr3:178998264:A:C	178998264	C,C	A,A	1,1	inf,-inf	inf,inf	6.72686,0.447128	0.0135496	0.0135496
1	chr3:178984777:G:A	178984777	A,A	G,G	1,1	inf,-inf	inf,inf	5.71746,1.7229	0.013439	0.013439
1	chr3:179013143:C:G	179013143	G,G	C,C	1,1	inf,-inf	inf,inf	6.84271,0.129515	0.0123447	0.0123447
1	chr3:178966681:G:A	178966681	A,A	G,G	1,1	inf,-inf	inf,inf	5.44632,1.95459	0.0116377	0.0116377
1	chr3:179040746:A:G	179040746	G,G	A,A	1,1	inf,-inf	inf,inf	6.50009,0.678034	0.0116341	0.0116341
1	chr3:178980172:G:A	178980172	A,A	G,G	1,1	inf,-inf	inf,inf	5.76565,1.58544	0.011545	0.011545
1	chr3:179052342:T:C	179052342	C,C	T,T	1,1	inf,inf	inf,inf	6.52814,0.631661	0.0115118	0.0115118
1	chr3:179049310:T:C	179049310	C,C	T,T	1,1	inf,-inf	inf,inf	6.50448,0.654583	0.0113287	0.0113287
1	chr3:179047716:G:A	179047716	A,A	G,G	1,1	inf,inf	inf,inf	6.54703,0.585885	0.0111958	0.0111958
1	chr3:178949511:A:C	178949511	C,C	A,A	1,1	inf,-inf	inf,inf	6.69306,0.317796	0.0107053	0.0107053
1	chr3:179054469:G:A	179054469	A,A	G,G	1,1	inf,inf	inf,inf	6.47892,0.643818	0.0105481	0.0105481
1	chr3:179049852:C:T	179049852	T,T	C,C	1,1	inf,inf	inf,inf	6.51107,0.592289	0.0104612	0.0104612
1	chr3:178961151:C:A	178961151	A,A	C,C	1,1	inf,-inf	inf,inf	5.45262,1.88684	0.0103765	0.0103765
1	chr3:179046675:A:C	179046675	C,C	A,A	1,1	inf,inf	inf,inf	6.47769,0.631791	0.0103298	0.0103298
1	chr3:179062903:G:A	179062903	A,A	G,G	1,1	inf,-inf	inf,inf	6.11859,1.08815	0.0100809	0.0100809
1	chr3:178981895:G:A	178981895	A,A	G,G	1,1	inf,-inf	inf,inf	5.6914,1.58103	0.0097686	0.0097686
1	chr3:179054957:A:C	179054957	C,C	A,A	1,1	inf,inf	inf,inf	6.42747,0.650239	0.00953609	0.00953609
1	chr3:179042840:A:C	179042840	C,C	A,A	1,1	inf,inf	inf,inf	6.48884,0.561346	0.00952913	0.00952913
1	chr3:178965193:A:G	178965193	G,G	A,A	1,1	inf,-inf	inf,inf	6.59889,0.353188	0.0091173	0.0091173
```
