## Supplementary material for "Characterization of shared and ancestry-specific signals driving complex traits using multi-ancestry fine-mapping": susiex_nc1.cs80.snp

```
BP	SNP	PIP(CS1)	LogBF(CS1,Pop1)	LogBF(CS1,Pop2)
178522734	chr3:178522734:C:T	9.96222e-08	-1.50195e-10	-1.30658
178523699	chr3:178523699:C:T	2.04341e-07	-0.0354367	-0.552738
178523777	chr3:178523777:C:T	5.59706e-08	-1.64642	-0.236717
178524038	chr3:178524038:T:C	2.04711e-07	-0.121355	-0.465011
178525221	chr3:178525221:T:C	3.47116e-07	0.736233	-0.794537
178525466	chr3:178525466:C:A	1.08469e-06	-1.50195e-10	1.08109
178525476	chr3:178525476:G:T	1.50721e-07	-0.27337	-0.619164
178525810	chr3:178525810:CT:C	9.96233e-08	-1.50195e-10	-1.30657
178525958	chr3:178525958:T:C	3.39089e-07	0.832523	-0.914223
178525960	chr3:178525960:A:C	1.13805e-07	-1.50195e-10	-1.17348
178526371	chr3:178526371:G:A	1.15213e-07	-1.50195e-10	-1.16118
178526450	chr3:178526450:G:C	1.00143e-07	-1.50195e-10	-1.30137
178526668	chr3:178526668:G:A	1.5922e-07	-0.292446	-0.545228
178526893	chr3:178526893:C:T	1.03325e-07	-1.50195e-10	-1.27008
178527081	chr3:178527081:AT:A	4.61873e-08	-0.961286	-1.11397
178527691	chr3:178527691:T:C	1.16167e-07	-1.50195e-10	-1.15293
178527940	chr3:178527940:T:TAGAA	1.72554e-07	-0.659503	-0.0977506
178528083	chr3:178528083:A:G	1.36826e-07	-1.50195e-10	-0.989254
178528153	chr3:178528153:T:C	4.53324e-08	-0.959509	-1.13443
178528526	chr3:178528526:C:T	8.22293e-08	-1.49845	-3.16733e-10
178528677	chr3:178528677:G:A	6.42126e-08	-0.502797	-1.24297
178528743	chr3:178528743:C:A	4.56676e-08	-0.954077	-1.1325
178529006	chr3:178529006:T:C	3.48613e-07	0.866819	-0.920819
178529102	chr3:178529102:A:G	1.03865e-07	-1.50195e-10	-1.26487
178529228	chr3:178529228:A:G	1.8619e-06	-1.50195e-10	1.62139
178529691	chr3:178529691:GATGTCTTTTAATTAAC:G	1.13598e-07	-1.50195e-10	-1.1753
178529734	chr3:178529734:G:A	5.44764e-07	-0.601704	0.994095
178530254	chr3:178530254:A:G	1.59066e-07	-0.301446	-0.537197
178530422	chr3:178530422:G:A	1.44488e-07	-1.66179	0.727021
178530996	chr3:178530996:T:C	2.14661e-08	-1.61803	-1.22346
178531307	chr3:178531307:T:G	5.55379e-08	-1.63462	-0.25628
178531737	chr3:178531737:T:C	4.57127e-07	0.216998	-3.16733e-10
178532095	chr3:178532095:G:A	4.52261e-08	-0.941205	-1.15508
178532302	chr3:178532302:A:G	4.54707e-08	-0.939892	-1.151
178532303	chr3:178532303:T:C	1.19562e-07	-1.50195e-10	-1.12413
178533519	chr3:178533519:ATTCT:A	5.36577e-07	-1.69038	2.06763
178533748	chr3:178533748:G:A	1.89969e-07	-1.50195e-10	-0.661103
178533958	chr3:178533958:CTCTTCTCT:C	5.68668e-08	-0.88147	-0.985781
178534419	chr3:178534419:T:C	1.21017e-06	-1.50195e-10	1.19055
178534581	chr3:178534581:C:T	4.40859e-07	1.05682	-0.876061
178534805	chr3:178534805:C:A	1.05462e-07	-1.50195e-10	-1.24961
178534930	chr3:178534930:C:T	4.65957e-08	-0.974968	-1.09149
178534956	chr3:178534956:C:G	6.49253e-08	-0.513702	-1.22102
178535521	chr3:178535521:C:T	4.60878e-08	-1.00967	-1.06775
178535630	chr3:178535630:G:A	4.54551e-08	-1.12601	-0.96523
178535641	chr3:178535641:C:T	1.15149e-07	-1.50195e-10	-1.16173
178536166	chr3:178536166:C:T	4.68524e-08	-1.03147	-1.02949
178536249	chr3:178536249:G:A	7.05666e-08	-1.65141	-3.16733e-10
178536827	chr3:178536827:G:A	2.28119e-06	-1.50195e-10	1.82449
178537150	chr3:178537150:G:C	5.15637e-08	-1.62193	-0.343216
178537255	chr3:178537255:G:A	4.75989e-07	1.1414	-0.883966
178537366	chr3:178537366:T:G	1.23889e-06	-1.50195e-10	1.21401
178537518	chr3:178537518:G:A	1.10126e-07	-1.50195e-10	-1.20634
178537692	chr3:178537692:TG:T	1.27967e-07	-1.50195e-10	-1.05619
178538234	chr3:178538234:C:T	1.02892e-07	-1.50195e-10	-1.27428
178538626	chr3:178538626:A:G	1.02258e-07	-1.50195e-10	-1.28047
178538652	chr3:178538652:A:G	1.14259e-07	-1.50195e-10	-1.16949
178539169	chr3:178539169:T:G	8.80454e-08	-0.693192	-0.736919
178539590	chr3:178539590:A:G	1.04831e-07	-1.50195e-10	-1.25561
178539774	chr3:178539774:G:A	4.89406e-07	1.18056	-0.895334
178539797	chr3:178539797:T:C	1.11769e-07	-1.50195e-10	-1.19153
178539832	chr3:178539832:T:C	9.96794e-08	-1.50195e-10	-1.306
178540293	chr3:178540293:T:C	8.21105e-08	-1.4999	-3.16733e-10
178540694	chr3:178540694:CT:C	1.17962e-07	-1.50195e-10	-1.1376
178541142	chr3:178541142:T:A	8.28992e-08	-0.35053	-1.13981
178541328	chr3:178541328:G:A	8.13137e-08	-0.379065	-1.13058
178541355	chr3:178541355:G:A	1.17696e-07	-1.50195e-10	-1.13986
178541430	chr3:178541430:C:T	7.47725e-08	-1.59351	-3.16733e-10
178541972	chr3:178541972:A:G	1.73356e-07	-1.50195e-10	-0.752613
178541987	chr3:178541987:G:A	1.1803e-07	-1.50195e-10	-1.13702
178542031	chr3:178542031:T:C	1.12867e-07	-1.50195e-10	-1.18176
178542044	chr3:178542044:C:T	1.15235e-07	-1.50195e-10	-1.16099
178542249	chr3:178542249:G:A	1.3751e-07	-1.50195e-10	-0.984264
178542874	chr3:178542874:T:C	1.25654e-07	-1.50195e-10	-1.07443
178542970	chr3:178542970:G:A	7.31148e-08	-1.61593	-3.16733e-10
178543067	chr3:178543067:C:T	9.50685e-07	2.24943	-1.30021
178543398	chr3:178543398:C:T	4.2741e-08	-1.45695	-0.695853
178543662	chr3:178543662:C:T	4.01241e-06	-1.45396	3.84315
178544652	chr3:178544652:G:A	1.15128e-06	2.43775	-1.29709
178544902	chr3:178544902:G:A	1.54993e-06	0.196593	1.24141
178545361	chr3:178545361:G:A	1.00167e-07	-1.50195e-10	-1.30113
178545428	chr3:178545428:A:C	2.89139e-07	-1.50195e-10	-0.241055
178545720	chr3:178545720:G:A	1.27964e-07	-1.50195e-10	-1.05622
178546044	chr3:178546044:C:T	1.03893e-07	-1.50195e-10	-1.2646
178546309	chr3:178546309:T:C	9.96381e-08	-1.50195e-10	-1.30642
178546793	chr3:178546793:A:G	1.80109e-07	0.055632	-0.770032
178546919	chr3:178546919:C:G	1.02931e-07	-1.50195e-10	-1.2739
178546963	chr3:178546963:G:T	1.8142e-07	0.0504834	-0.75763
178547507	chr3:178547507:T:G	3.43939e-07	-1.50195e-10	-0.0674979
178547512	chr3:178547512:G:A	4.98145e-07	-1.50195e-10	0.302928
178547557	chr3:178547557:T:C	2.36159e-07	-1.50195e-10	-0.443456
178547799	chr3:178547799:C:A	3.25106e-07	-1.50195e-10	-0.123811
178547966	chr3:178547966:A:G	1.04468e-07	-1.50195e-10	-1.25908
178549131	chr3:178549131:C:T	1.0212e-07	-1.50195e-10	-1.28182
178549190	chr3:178549190:A:T	1.64498e-06	0.113107	1.38442
178549518	chr3:178549518:G:A	2.49321e-07	-1.50195e-10	-0.389221
178549568	chr3:178549568:C:T	2.05198e-07	0.25191	-0.835897
178549725	chr3:178549725:A:G	1.04575e-07	-1.50195e-10	-1.25806
178549761	chr3:178549761:C:T	4.46815e-08	-1.47305	-0.635355
178549840	chr3:178549840:A:T	1.56801e-07	-1.50195e-10	-0.852985
178550313	chr3:178550313:A:C	6.98666e-08	-1.66138	-3.16733e-10
178550383	chr3:178550383:G:A	1.1423e-07	-1.50195e-10	-1.16975
178550527	chr3:178550527:T:G	2.58731e-07	-1.50195e-10	-0.352174
178550618	chr3:178550618:T:C	2.21997e-07	-1.50195e-10	-0.5053
178550628	chr3:178550628:G:A	9.9413e-08	-1.30868	-3.16733e-10
178551038	chr3:178551038:A:T	1.03864e-07	-1.50195e-10	-1.26488
178551368	chr3:178551368:T:C	1.91765e-07	0.0900756	-0.741771
178551557	chr3:178551557:A:C	3.94847e-07	-1.50195e-10	0.0705363
178551820	chr3:178551820:A:G	9.45384e-08	-1.07339	-0.285565
178551951	chr3:178551951:G:A	7.5429e-07	-0.497845	1.21566
178552187	chr3:178552187:G:A	1.14743e-07	-1.03228	-0.132993
178552377	chr3:178552377:TA:T	2.44827e-07	-0.407411	-3.16733e-10
178552504	chr3:178552504:T:G	8.45982e-08	-0.41414	-1.05591
178552693	chr3:178552693:G:C	1.32258e-07	-1.50195e-10	-1.02321
178552702	chr3:178552702:A:G	1.31051e-07	-1.50195e-10	-1.03238
178552874	chr3:178552874:A:G	1.0954e-06	-0.473075	1.56399
178553417	chr3:178553417:T:C	1.94109e-07	-1.50195e-10	-0.639543
178553428	chr3:178553428:C:T	3.62186e-06	3.5099	-1.22312
178553608	chr3:178553608:G:A	1.79977e-07	0.110565	-0.8257
178553623	chr3:178553623:G:A	9.9917e-08	-1.50195e-10	-1.30362
178553708	chr3:178553708:T:A	1.99435e-07	0.129305	-0.741782
178553775	chr3:178553775:A:T	3.78627e-07	-1.50195e-10	0.0285889
178554192	chr3:178554192:T:C	1.78377e-07	0.080898	-0.804962
178554293	chr3:178554293:G:T	1.05152e-07	-1.50195e-10	-1.25256
178554379	chr3:178554379:T:C	1.80767e-07	-1.63709	0.926332
178554639	chr3:178554639:C:G	4.87146e-08	-1.42136	-0.60062
178554860	chr3:178554860:T:G	5.08263e-07	0.45052	-0.127485
178555038	chr3:178555038:A:T	8.4772e-08	-0.432868	-1.03513
178555084	chr3:178555084:G:A	1.0989e-07	-1.20848	-3.16733e-10
178555107	chr3:178555107:CCT:C	8.29593e-07	-0.54238	1.35535
178555136	chr3:178555136:C:A	1.87082e-07	0.136085	-0.812503
178555172	chr3:178555172:C:T	1.86822e-07	0.158764	-0.836569
178556086	chr3:178556086:G:A	1.94005e-07	-1.50195e-10	-0.640078
178556099	chr3:178556099:G:A	1.92183e-07	-1.50195e-10	-0.649517
178556558	chr3:178556558:C:G	2.02166e-08	-1.63883	-1.26263
178556748	chr3:178556748:C:G	9.98071e-08	-1.50195e-10	-1.30472
178557334	chr3:178557334:T:G	1.07686e-07	-1.50195e-10	-1.22875
178557351	chr3:178557351:G:A	4.2122e-07	-1.50195e-10	0.135192
178557441	chr3:178557441:G:A	1.44424e-07	-1.50195e-10	-0.935209
178557582	chr3:178557582:G:A	1.59279e-07	-1.50195e-10	-0.837304
178558223	chr3:178558223:G:A	2.62816e-07	-1.50195e-10	-0.336509
178558328	chr3:178558328:C:A	6.8122e-08	-1.68666	-3.16733e-10
178558590	chr3:178558590:C:T	8.54161e-07	2.12665	-1.28449
178558614	chr3:178558614:A:T	1.70275e-07	-1.50195e-10	-0.770548
178558782	chr3:178558782:T:C	1.00012e-07	-1.50195e-10	-1.30268
178559087	chr3:178559087:A:C	1.18929e-07	-1.50195e-10	-1.12944
178559098	chr3:178559098:C:T	8.82531e-07	2.16137	-1.28654
178560559	chr3:178560559:T:C	8.6842e-07	2.1379	-1.27918
178560833	chr3:178560833:T:C	1.05829e-07	-1.50195e-10	-1.24614
178560935	chr3:178560935:G:A	8.5455e-07	2.11201	-1.26939
178560981	chr3:178560981:A:G	2.00048e-08	-1.62416	-1.28783
178561589	chr3:178561589:T:A	8.4451e-07	2.10742	-1.27663
178562456	chr3:178562456:A:T	1.42126e-07	-1.50195e-10	-0.951246
178562460	chr3:178562460:A:G	1.2497e-07	-1.50195e-10	-1.07989
178562516	chr3:178562516:G:A	1.42784e-07	-1.50195e-10	-0.94663
178564003	chr3:178564003:AGGTGTGGT:A	1.01432e-07	-1.50195e-10	-1.28857
178564162	chr3:178564162:C:G	2.29965e-07	-1.50195e-10	-0.470036
178564209	chr3:178564209:C:T	1.01228e-07	-1.50195e-10	-1.29059
178564378	chr3:178564378:G:A	1.82424e-07	-1.50195e-10	-0.701627
178564591	chr3:178564591:A:G	4.28811e-07	-1.50195e-10	0.153052
178565178	chr3:178565178:G:A	1.26917e-07	-1.50195e-10	-1.06443
178565418	chr3:178565418:G:A	2.2208e-07	-1.50195e-10	-0.504924
178566224	chr3:178566224:T:C	8.52118e-07	2.11376	-1.274
178566398	chr3:178566398:C:T	1.50037e-07	-0.992467	0.0953839
178566434	chr3:178566434:G:GCACA	1.27454e-07	-1.50195e-10	-1.06021
178566771	chr3:178566771:G:C	1.28221e-07	-1.50195e-10	-1.05421
178566854	chr3:178566854:T:C	9.96191e-08	-1.50195e-10	-1.30661
178567103	chr3:178567103:C:G	3.95859e-07	-0.818351	0.891446
178567202	chr3:178567202:T:C	8.33936e-07	2.07571	-1.25752
178567417	chr3:178567417:A:C	1.16565e-07	-1.50195e-10	-1.14951
178567957	chr3:178567957:G:A	5.22611e-08	-0.653622	-1.29809
178568321	chr3:178568321:G:A	5.61282e-07	-1.50195e-10	0.422261
178568439	chr3:178568439:G:T	6.64687e-08	-1.71123	-3.16733e-10
178568476	chr3:178568476:A:G	6.68878e-07	-1.50195e-10	0.597638
178568886	chr3:178568886:AGATAGATAGATAGATG:A	1.12174e-07	-1.50195e-10	-1.18791
178568909	chr3:178568909:T:C	1.39325e-07	-1.50195e-10	-0.971151
178569152	chr3:178569152:A:G	6.87769e-08	-0.424269	-1.25283
178569165	chr3:178569165:A:G	6.64697e-08	-1.71122	-3.16733e-10
178569580	chr3:178569580:G:A	1.39459e-07	-1.50195e-10	-0.970194
178569743	chr3:178569743:A:T	1.23418e-07	-1.50195e-10	-1.09239
178570082	chr3:178570082:A:AG	1.18805e-06	-1.50195e-10	1.17211
178570151	chr3:178570151:T:G	4.08264e-06	-1.50195e-10	2.40654
178570290	chr3:178570290:G:A	1.54959e-07	-1.50195e-10	-0.8648
178570307	chr3:178570307:A:T	1.44714e-06	-1.50195e-10	1.36938
178570846	chr3:178570846:A:G	1.1384e-07	-1.50195e-10	-1.17317
178571045	chr3:178571045:C:T	3.83766e-07	0.0420698	-3.16733e-10
178571332	chr3:178571332:C:A	8.61452e-08	-0.62203	-0.829899
178571672	chr3:178571672:C:T	2.29349e-08	-1.62477	-1.15054
178571737	chr3:178571737:C:T	1.47168e-07	-1.50195e-10	-0.91639
178571965	chr3:178571965:C:T	1.03808e-07	0.00764784	-1.27307
178572181	chr3:178572181:C:T	9.96159e-08	-1.50195e-10	-1.30664
178572293	chr3:178572293:C:T	7.49176e-08	-0.291613	-1.29996
178572966	chr3:178572966:T:C	7.90608e-08	-1.53775	-3.16733e-10
178573134	chr3:178573134:G:A	1.96084e-08	-1.66218	-1.26983
178573472	chr3:178573472:G:A	1.97487e-08	-1.65017	-1.27471
178573509	chr3:178573509:G:T	2.99216e-07	-1.50195e-10	-0.206799
178573788	chr3:178573788:A:G	1.15065e-07	-0.307824	-0.854641
178573842	chr3:178573842:G:A	5.79261e-08	-0.546869	-1.30193
178574059	chr3:178574059:T:G	4.72517e-07	-0.690068	0.940179
178574198	chr3:178574198:A:G	1.50639e-07	-1.50195e-10	-0.893076
178575612	chr3:178575612:G:A	1.45754e-07	-1.50195e-10	-0.926042
178575955	chr3:178575955:G:C	6.95171e-08	-1.66639	-3.16733e-10
178576237	chr3:178576237:C:A	1.26922e-07	-1.50195e-10	-1.06439
178576402	chr3:178576402:G:C	4.51903e-07	-0.673063	0.878568
178576416	chr3:178576416:C:T	1.83944e-07	-1.50195e-10	-0.693331
178576726	chr3:178576726:G:A	1.44003e-07	-0.033454	-0.904674
178576768	chr3:178576768:C:T	1.01773e-07	-1.50195e-10	-1.28522
178576925	chr3:178576925:A:C	1.50769e-06	-1.50195e-10	1.41037
178577453	chr3:178577453:G:A	1.585e-07	-1.50195e-10	-0.842206
178577695	chr3:178577695:G:A	1.06783e-07	-1.50195e-10	-1.23716
178578055	chr3:178578055:C:T	2.00025e-07	-1.50195e-10	-0.609521
178578144	chr3:178578144:G:A	1.0741e-07	-0.0441078	-1.1872
178578371	chr3:178578371:G:A	8.94878e-08	-0.1083	-1.30556
178578598	chr3:178578598:A:G	1.55773e-07	-1.50195e-10	-0.85956
178578828	chr3:178578828:C:A	2.24466e-07	-1.50195e-10	-0.49424
178578866	chr3:178578866:T:C	9.783e-08	-0.0263208	-1.29841
178578944	chr3:178578944:C:T	4.16741e-08	-1.58534	-0.592745
178578945	chr3:178578945:G:A	1.82589e-07	-1.50195e-10	-0.700724
178579112	chr3:178579112:A:G	3.61798e-06	-1.50195e-10	2.28571
178579876	chr3:178579876:T:G	1.375e-07	0.0263781	-1.01072
178580617	chr3:178580617:G:A	1.56358e-07	-1.50195e-10	-0.855812
178580939	chr3:178580939:T:C	1.24197e-07	-1.50195e-10	-1.08609
178581014	chr3:178581014:C:T	7.89923e-08	-0.292781	-1.24583
178581047	chr3:178581047:C:A	2.55425e-08	-1.5048	-1.16282
178581229	chr3:178581229:T:A	5.86013e-06	-1.50195e-10	2.76796
178581458	chr3:178581458:CAA:C	1.44055e-07	-1.50195e-10	-0.937767
178581508	chr3:178581508:T:C	1.69868e-07	-1.50195e-10	-0.772943
178581657	chr3:178581657:A:G	1.543e-07	-1.50195e-10	-0.869065
178582313	chr3:178582313:G:A	2.28067e-06	-1.50195e-10	1.82426
178582359	chr3:178582359:G:A	1.81809e-07	-1.50195e-10	-0.705007
178582362	chr3:178582362:G:A	1.43079e-07	-1.50195e-10	-0.944569
178582568	chr3:178582568:C:T	1.55212e-07	-1.50195e-10	-0.863172
178582702	chr3:178582702:C:A	1.54346e-07	-1.50195e-10	-0.868763
178582737	chr3:178582737:T:C	1.18786e-07	-1.50195e-10	-1.13064
178582812	chr3:178582812:A:G	1.0269e-06	-1.50195e-10	1.02634
178582903	chr3:178582903:C:T	1.02949e-07	-1.27373	-3.16733e-10
178582937	chr3:178582937:T:C	4.11749e-07	-0.792835	0.905286
178583118	chr3:178583118:CA:C	1.1788e-07	-1.50195e-10	-1.1383
178583473	chr3:178583473:C:A	1.03797e-07	-1.50195e-10	-1.26553
178583500	chr3:178583500:G:T	3.43372e-08	-1.17314	-1.1986
178583544	chr3:178583544:A:T	0.000117977	1.21836	4.55192
178583632	chr3:178583632:G:C	1.42068e-07	-1.50195e-10	-0.951659
178584111	chr3:178584111:C:G	1.10112e-07	-1.50195e-10	-1.20647
178584389	chr3:178584389:A:G	6.72769e-08	-1.69915	-3.16733e-10
178584977	chr3:178584977:T:C	8.49056e-08	-0.193273	-1.27315
178584988	chr3:178584988:G:C	4.21419e-07	-0.770807	0.906472
178585191	chr3:178585191:TATG:T	3.07978e-07	-1.50195e-10	-0.177934
178585636	chr3:178585636:G:T	1.63555e-06	-1.50195e-10	1.49177
178586647	chr3:178586647:T:C	5.20039e-06	-0.532872	3.1814
178586885	chr3:178586885:G:A	1.97697e-06	-1.50195e-10	1.68136
178587095	chr3:178587095:A:T	1.20598e-07	-1.50195e-10	-1.1155
178587414	chr3:178587414:C:A	1.12507e-07	-1.50195e-10	-1.18495
178587581	chr3:178587581:A:G	2.02908e-06	-1.50195e-10	1.70737
178587680	chr3:178587680:A:G	2.16747e-08	-1.62066	-1.21115
178588035	chr3:178588035:C:T	5.79647e-08	-1.69195	-0.156174
178588293	chr3:178588293:C:A	2.02299e-08	-1.61094	-1.28986
178588695	chr3:178588695:G:A	1.83076e-08	-1.69598	-1.30467
178588891	chr3:178588891:A:G	4.49037e-07	1.18212	-0.982977
178589002	chr3:178589002:A:T	8.67026e-08	-1.44548	-3.16733e-10
178589723	chr3:178589723:T:C	1.34911e-07	-0.100143	-0.903205
178589929	chr3:178589929:A:C	1.0625e-07	0.0361996	-1.27837
178589972	chr3:178589972:A:G	1.08797e-07	-1.50195e-10	-1.21848
178590492	chr3:178590492:T:A	2.77206e-07	-1.50195e-10	-0.283201
178590694	chr3:178590694:A:G	1.82002e-06	-1.50195e-10	1.59864
178590872	chr3:178590872:G:A	4.38209e-07	-0.152272	0.327005
178591089	chr3:178591089:G:A	1.01358e-07	-1.50195e-10	-1.2893
178591114	chr3:178591114:C:A	1.03009e-07	-1.50195e-10	-1.27315
178591204	chr3:178591204:A:G	1.10893e-07	-1.50195e-10	-1.1994
178591365	chr3:178591365:G:A	1.15418e-07	-1.50195e-10	-1.15941
178592106	chr3:178592106:A:G	1.22693e-07	-1.50195e-10	-1.09828
178592684	chr3:178592684:G:A	1.71692e-07	0.365591	-1.12785
178592726	chr3:178592726:C:T	1.83577e-08	-1.70837	-1.28954
178593027	chr3:178593027:G:A	1.7655e-07	0.30361	-1.03797
178593048	chr3:178593048:G:A	1.42622e-07	-0.0608001	-0.886968
178593265	chr3:178593265:G:T	1.13927e-07	-1.50195e-10	-1.17241
178593619	chr3:178593619:A:G	1.28251e-07	-1.50195e-10	-1.05397
178594071	chr3:178594071:T:C	1.21543e-07	-1.50195e-10	-1.1077
178594154	chr3:178594154:T:C	3.87601e-07	-0.268662	0.320674
178594392	chr3:178594392:G:A	2.45315e-06	-1.50195e-10	1.89717
178594546	chr3:178594546:A:C	1.06936e-07	-1.50195e-10	-1.23574
178595905	chr3:178595905:A:T	8.66695e-08	-0.148098	-1.29776
178595983	chr3:178595983:C:T	1.25209e-07	-1.50195e-10	-1.07798
178596336	chr3:178596336:T:A	2.3302e-06	-1.50195e-10	1.84575
178597445	chr3:178597445:G:A	8.03609e-08	-0.286428	-1.23501
178597521	chr3:178597521:T:C	2.48849e-06	-1.50195e-10	1.91147
178597668	chr3:178597668:C:T	2.93125e-07	-1.50195e-10	-0.227364
178598056	chr3:178598056:A:AC	2.39546e-06	-1.50195e-10	1.87337
178598144	chr3:178598144:G:T	1.015e-07	-1.50195e-10	-1.2879
178598393	chr3:178598393:A:G	1.10318e-07	-1.50195e-10	-1.2046
178598742	chr3:178598742:G:A	9.70506e-07	-0.312697	1.28255
178598801	chr3:178598801:C:T	7.91859e-08	-0.316101	-1.22006
178598894	chr3:178598894:T:A	1.63583e-07	0.124068	-0.934709
178598896	chr3:178598896:T:C	1.51345e-07	-1.50195e-10	-0.8884
178599133	chr3:178599133:T:G	1.06741e-07	-0.0169285	-1.22063
178599686	chr3:178599686:T:C	1.12649e-07	0.0435485	-1.22724
178599742	chr3:178599742:C:T	1.51911e-07	-0.884668	-3.16733e-10
178599757	chr3:178599757:C:A	1.80122e-05	-1.50195e-10	3.89084
178600138	chr3:178600138:A:G	7.63284e-08	-1.57292	-3.16733e-10
178600353	chr3:178600353:T:G	1.8722e-07	0.544301	-1.21998
178600369	chr3:178600369:C:T	2.14246e-07	-1.50195e-10	-0.540837
178600696	chr3:178600696:G:C	9.03854e-07	-1.50195e-10	0.898705
178600957	chr3:178600957:A:G	1.42934e-07	0.1432	-1.08878
178600982	chr3:178600982:G:A	1.06291e-07	-1.50195e-10	-1.24179
178600997	chr3:178600997:C:T	1.92431e-07	0.0411956	-0.689419
178601289	chr3:178601289:A:G	2.33257e-07	-1.50195e-10	-0.455824
178601465	chr3:178601465:T:C	8.39667e-08	-1.65011	0.172572
178601998	chr3:178601998:T:G	1.68823e-07	0.356735	-1.13585
178602051	chr3:178602051:C:T	5.97356e-06	-0.744085	3.53122
178602216	chr3:178602216:G:A	6.20253e-07	-1.50195e-10	0.522164
178602218	chr3:178602218:GTAAC:G	1.60311e-06	2.25291	-0.781175
178602635	chr3:178602635:A:G	2.18474e-07	0.346437	-0.867731
178602785	chr3:178602785:G:A	1.5535e-07	0.250844	-1.11312
178602790	chr3:178602790:G:A	1.48047e-07	-1.0431	0.132671
178602876	chr3:178602876:A:G	8.5899e-08	-1.69358	0.23879
178603044	chr3:178603044:A:G	1.66618e-07	0.269618	-1.06188
178603363	chr3:178603363:G:C	1.18859e-07	-1.50195e-10	-1.13003
178603651	chr3:178603651:A:G	8.68597e-08	-0.160743	-1.28293
178604161	chr3:178604161:G:A	1.03255e-07	-1.68939	0.418626
178604459	chr3:178604459:A:G	1.39436e-07	-1.00222	0.0318654
178604464	chr3:178604464:A:G	8.87157e-08	-0.121617	-1.30091
178605381	chr3:178605381:T:C	9.1581e-07	-1.50195e-10	0.911845
178605526	chr3:178605526:T:G	3.69527e-06	3.44314	-1.13629
178605725	chr3:178605725:T:G	1.58453e-07	-1.64887	0.806363
178606782	chr3:178606782:G:C	4.66536e-07	-1.63342	1.87079
178608406	chr3:178608406:G:A	4.29882e-07	-0.973869	1.12942
178608500	chr3:178608500:C:T	4.06563e-06	-1.50195e-10	2.40236
178609150	chr3:178609150:T:C	2.1371e-07	0.685451	-1.22879
178609205	chr3:178609205:G:C	4.67366e-08	-0.773454	-1.28998
178609211	chr3:178609211:A:G	2.55824e-06	3.24227	-1.30315
178609733	chr3:178609733:C:A	1.20315e-07	-0.0478718	-1.06998
178610537	chr3:178610537:A:AT	9.97759e-08	-1.50195e-10	-1.30504
178611067	chr3:178611067:C:T	1.23624e-07	0.04133	-1.13205
178611388	chr3:178611388:G:T	1.6155e-07	0.209421	-1.03257
178611465	chr3:178611465:G:T	3.56407e-07	-1.50195e-10	-0.0318912
178611516	chr3:178611516:A:G	3.56916e-07	-1.50195e-10	-0.0304618
178611539	chr3:178611539:C:T	7.21469e-06	-1.50195e-10	2.97591
178611613	chr3:178611613:G:A	1.72979e-06	-1.50195e-10	1.54779
178611840	chr3:178611840:T:C	7.24543e-07	-1.50195e-10	0.677578
178611888	chr3:178611888:T:G	2.80301e-07	0.559466	-0.831565
178612071	chr3:178612071:C:A	9.96157e-08	-1.50195e-10	-1.30664
178612222	chr3:178612222:C:A	9.97573e-08	-1.30522	-3.16733e-10
178612571	chr3:178612571:T:G	6.79247e-08	-1.68956	-3.16733e-10
178613147	chr3:178613147:C:T	3.37061e-06	3.28031	-1.06543
178613197	chr3:178613197:C:T	1.15904e-07	-1.50195e-10	-1.1552
178613393	chr3:178613393:CTG:C	3.84122e-07	-1.50195e-10	0.0429962
178613410	chr3:178613410:CTTACTA:C	1.38489e-07	-1.50195e-10	-0.977173
178613602	chr3:178613602:A:G	7.31753e-06	-1.50195e-10	2.99007
178613824	chr3:178613824:G:T	7.93861e-08	-1.53364	-3.16733e-10
178613870	chr3:178613870:T:A	5.22751e-06	-1.50195e-10	2.65373
178614151	chr3:178614151:TC:T	1.28116e-07	0.117328	-1.17236
178615051	chr3:178615051:G:C	6.92836e-07	1.40133	-0.768505
178615191	chr3:178615191:C:T	1.69305e-07	-1.50195e-10	-0.776259
178615465	chr3:178615465:C:T	1.06202e-07	-1.50195e-10	-1.24262
178615489	chr3:178615489:C:T	2.21726e-06	3.03246	-1.23639
178616144	chr3:178616144:A:G	6.67365e-08	-1.70721	-3.16733e-10
178616225	chr3:178616225:GT:G	1.52259e-05	-1.50195e-10	3.72279
178616392	chr3:178616392:A:G	2.90752e-06	3.23653	-1.16944
178616696	chr3:178616696:G:A	1.10392e-07	-1.50195e-10	-1.20393
178616929	chr3:178616929:C:T	4.14203e-06	3.28135	-0.860373
178617294	chr3:178617294:C:T	6.69656e-08	-1.70378	-3.16733e-10
178617659	chr3:178617659:G:A	3.37129e-07	-1.50195e-10	-0.0874977
178617664	chr3:178617664:C:T	1.97523e-07	-0.701853	0.0797427
178617665	chr3:178617665:G:A	9.9914e-08	-1.50195e-10	-1.30365
178617769	chr3:178617769:T:C	6.85662e-08	-1.68016	-3.16733e-10
178618003	chr3:178618003:CAGAT:C	1.01448e-07	-1.50195e-10	-1.28841
178618795	chr3:178618795:T:G	2.66446e-06	3.12361	-1.14382
178619084	chr3:178619084:T:C	3.37988e-07	-1.50195e-10	-0.0849517
178619241	chr3:178619241:T:C	1.68394e-07	-1.50195e-10	-0.781659
178619843	chr3:178619843:G:A	8.12023e-08	-0.874864	-0.636156
178620137	chr3:178620137:C:T	4.34135e-07	0.891554	-0.726162
178620339	chr3:178620339:T:A	1.21186e-07	0.0618165	-1.17245
178620481	chr3:178620481:C:T	7.80118e-08	-0.856255	-0.694848
178620486	chr3:178620486:G:T	9.99713e-08	-1.50195e-10	-1.30308
178620719	chr3:178620719:T:C	9.94865e-08	-1.30794	-3.16733e-10
178620759	chr3:178620759:C:A	1.64154e-07	0.0767854	-0.883941
178620946	chr3:178620946:T:C	1.21177e-07	-1.50195e-10	-1.11071
178621257	chr3:178621257:A:T	1.04459e-07	-1.50195e-10	-1.25917
178621447	chr3:178621447:C:A	1.04963e-07	-1.50195e-10	-1.25435
178621677	chr3:178621677:G:A	3.20914e-07	-1.50195e-10	-0.136791
178621966	chr3:178621966:C:T	8.52745e-06	-1.50195e-10	3.14308
178622625	chr3:178622625:C:T	1.29398e-07	-1.50195e-10	-1.04507
178622724	chr3:178622724:A:C	2.90579e-07	1.03783	-1.27391
178622896	chr3:178622896:G:T	6.57855e-07	1.87573	-1.29471
178623782	chr3:178623782:T:C	9.89086e-07	-1.50195e-10	0.988818
178623794	chr3:178623794:G:A	1.33169e-06	1.81994	-0.533704
178624604	chr3:178624604:T:C	3.31045e-06	3.50251	-1.30563
178624614	chr3:178624614:A:T	4.49179e-07	1.44424	-1.24478
178624683	chr3:178624683:C:T	2.08373e-07	-1.50195e-10	-0.568634
178624721	chr3:178624721:T:C	1.61311e-07	-1.50195e-10	-0.824629
178624952	chr3:178624952:G:A	1.59511e-06	2.05612	-0.58938
178625232	chr3:178625232:C:T	2.47758e-08	-1.57494	-1.12316
178625612	chr3:178625612:A:G	2.64801e-07	0.877535	-1.20652
178625895	chr3:178625895:C:T	2.48911e-08	-1.55816	-1.13529
178626144	chr3:178626144:G:A	6.5261e-07	-1.50195e-10	0.573016
178626832	chr3:178626832:G:C	8.45297e-06	-1.50195e-10	3.13431
178626954	chr3:178626954:C:T	2.13816e-06	2.8746	-1.11486
178627120	chr3:178627120:T:C	1.90895e-06	2.85755	-1.21121
178627443	chr3:178627443:G:A	2.45565e-08	-1.57895	-1.12803
178628046	chr3:178628046:A:G	1.13303e-07	-1.50195e-10	-1.17789
178628237	chr3:178628237:A:G	2.48741e-06	3.21766	-1.30663
178629640	chr3:178629640:A:G	3.17038e-06	-1.50195e-10	2.15364
178630318	chr3:178630318:G:A	3.3906e-08	-1.15207	-1.23231
178630322	chr3:178630322:G:GT	4.03036e-06	-1.50195e-10	2.39365
178630367	chr3:178630367:T:G	6.78965e-07	-1.50195e-10	0.612606
178630376	chr3:178630376:C:T	1.00853e-07	-1.50195e-10	-1.2943
178630397	chr3:178630397:G:A	2.42718e-08	-1.58583	-1.13282
178630617	chr3:178630617:A:T	8.66843e-06	-1.50195e-10	3.15948
178630623	chr3:178630623:G:C	8.66843e-06	-1.50195e-10	3.15948
178630993	chr3:178630993:T:C	8.63082e-06	-1.50195e-10	3.15513
178631760	chr3:178631760:C:T	2.67265e-06	3.25817	-1.2753
178631919	chr3:178631919:C:T	2.22852e-07	-1.50195e-10	-0.501453
178632106	chr3:178632106:G:A	1.29629e-07	-1.50195e-10	-1.04329
178632142	chr3:178632142:T:C	3.01704e-06	-1.50195e-10	2.10407
178632347	chr3:178632347:T:C	8.40644e-06	-1.50195e-10	3.12879
178632456	chr3:178632456:T:C	3.18582e-06	-1.50195e-10	2.1585
178632718	chr3:178632718:C:CA	1.89761e-08	-1.71012	-1.25466
178633218	chr3:178633218:G:T	1.29795e-07	-1.50195e-10	-1.04201
178633232	chr3:178633232:T:C	1.56116e-06	1.927	-0.481779
178633329	chr3:178633329:G:A	8.23899e-08	-1.4965	-3.16733e-10
178633551	chr3:178633551:G:A	2.26827e-06	3.12513	-1.30632
178633565	chr3:178633565:C:T	1.01187e-07	-1.50195e-10	-1.29099
178633654	chr3:178633654:G:A	3.5161e-07	1.00874	-1.05418
178633718	chr3:178633718:A:G	3.18582e-06	-1.50195e-10	2.1585
178633732	chr3:178633732:T:A	2.80508e-07	0.951459	-1.22282
178633845	chr3:178633845:T:C	2.58737e-08	-1.56879	-1.08594
178634149	chr3:178634149:G:T	8.93647e-08	-1.41524	-3.16733e-10
178634274	chr3:178634274:C:A	8.3948e-06	-1.50195e-10	3.1274
178634546	chr3:178634546:G:A	1.29431e-07	-1.50195e-10	-1.04482
178634601	chr3:178634601:A:G	5.74825e-07	1.71334	-1.26724
178635220	chr3:178635220:T:C	2.30623e-07	-1.50195e-10	-0.46718
178635976	chr3:178635976:A:G	1.8848e-07	-1.50195e-10	-0.668972
178636147	chr3:178636147:T:C	2.10399e-08	-1.69328	-1.16826
178636460	chr3:178636460:TTA:T	4.83449e-06	-1.50195e-10	2.57557
178636803	chr3:178636803:A:G	1.01271e-07	-1.50195e-10	-1.29016
178636837	chr3:178636837:TCCACCA:T	1.5992e-06	1.91903	-0.449734
178636905	chr3:178636905:A:T	2.40322e-08	-1.5674	-1.16117
178636996	chr3:178636996:T:G	2.45298e-08	-1.56984	-1.13824
178637177	chr3:178637177:A:G	1.03913e-07	-1.50195e-10	-1.26441
178637318	chr3:178637318:C:T	1.18268e-06	1.90785	-0.74027
178637384	chr3:178637384:C:T	1.23618e-07	-1.50195e-10	-1.09077
178637397	chr3:178637397:T:C	1.14721e-05	-1.50195e-10	3.43971
178637836	chr3:178637836:C:T	5.38862e-07	1.67853	-1.29703
178637932	chr3:178637932:T:C	5.7516e-07	1.74721	-1.30053
178637993	chr3:178637993:T:A	4.77194e-06	-1.50195e-10	2.56255
178638449	chr3:178638449:C:T	3.13554e-08	-1.66247	-0.800111
178638481	chr3:178638481:C:T	1.37371e-06	2.58967	-1.27237
178638632	chr3:178638632:A:C	1.1835e-06	1.91702	-0.748756
178638849	chr3:178638849:A:C	4.78732e-06	-1.50195e-10	2.56576
178638951	chr3:178638951:A:G	1.27285e-07	-1.50195e-10	-1.06154
178639126	chr3:178639126:G:T	2.10836e-07	-1.50195e-10	-0.556881
178639220	chr3:178639220:A:G	4.73388e-06	-1.50195e-10	2.55454
178639234	chr3:178639234:G:A	4.59333e-06	-1.50195e-10	2.5244
178639409	chr3:178639409:A:G	1.2368e-06	2.46978	-1.25746
178639435	chr3:178639435:A:G	2.06856e-06	3.02884	-1.3022
178639639	chr3:178639639:G:A	8.26299e-06	-1.50195e-10	3.11158
178639719	chr3:178639719:A:C	8.5259e-06	-1.50195e-10	3.1429
178639751	chr3:178639751:A:T	2.2173e-08	-1.52325	-1.28584
178639930	chr3:178639930:T:A	1.33671e-07	-1.50195e-10	-1.01258
178639936	chr3:178639936:T:C	1.36833e-07	-1.50195e-10	-0.9892
178640191	chr3:178640191:G:A	2.40124e-07	-1.50195e-10	-0.426808
178640194	chr3:178640194:C:T	2.17737e-08	-1.7042	-1.12306
178640650	chr3:178640650:A:G	8.6143e-08	-1.45195	-3.16733e-10
178640706	chr3:178640706:T:A	5.69604e-08	-0.767519	-1.09809
178641382	chr3:178641382:T:C	8.30725e-06	-1.50195e-10	3.11692
178642053	chr3:178642053:A:G	5.58986e-06	-1.50195e-10	2.72075
178642090	chr3:178642090:T:C	1.81033e-07	-1.50195e-10	-0.709283
178642371	chr3:178642371:A:C	2.39335e-06	3.16488	-1.29239
178642510	chr3:178642510:C:T	1.18171e-06	1.92093	-0.754169
178642952	chr3:178642952:C:T	3.31946e-08	-1.62422	-0.781354
178643190	chr3:178643190:C:G	1.95753e-06	2.96642	-1.29495
178643355	chr3:178643355:C:T	1.97974e-05	-1.50195e-10	3.98534
178643477	chr3:178643477:A:G	1.50098e-07	-1.50195e-10	-0.896675
178643995	chr3:178643995:C:T	1.54756e-07	-0.674919	-0.191195
178644222	chr3:178644222:C:T	6.08038e-08	-0.728041	-1.07227
178644380	chr3:178644380:G:T	1.38698e-05	-1.50195e-10	3.6295
178644410	chr3:178644410:C:T	2.87609e-08	-1.54565	-1.0033
178644626	chr3:178644626:CAT:C	2.1512e-05	-1.50195e-10	4.0684
178644643	chr3:178644643:C:T	6.64981e-08	-1.71079	-3.16733e-10
178644724	chr3:178644724:C:T	1.01381e-07	-1.28908	-3.16733e-10
178644895	chr3:178644895:C:A	1.05412e-07	-1.25009	-3.16733e-10
178646492	chr3:178646492:G:A	2.2751e-07	-0.480767	-3.16733e-10
178646721	chr3:178646721:T:TTAA	1.01174e-07	-1.50195e-10	-1.29112
178647133	chr3:178647133:C:T	3.49649e-08	-1.68844	-0.665177
178647599	chr3:178647599:T:C	6.97939e-08	-1.66242	-3.16733e-10
178647675	chr3:178647675:C:T	1.95115e-07	0.544048	-1.17842
178648004	chr3:178648004:C:A	4.43927e-08	-0.862829	-1.25206
178648028	chr3:178648028:T:G	1.8567e-07	-1.50195e-10	-0.683994
178648246	chr3:178648246:T:G	1.00813e-07	-1.50195e-10	-1.29469
178648303	chr3:178648303:T:A	3.52149e-07	-1.50195e-10	-0.0439094
178649060	chr3:178649060:G:T	6.14134e-08	-1.2133	-0.577035
178649208	chr3:178649208:A:G	7.95765e-06	-1.50195e-10	3.07393
178649604	chr3:178649604:G:A	1.98454e-07	0.57283	-1.19024
178649648	chr3:178649648:T:A	2.97291e-07	1.09314	-1.30639
178649658	chr3:178649658:G:A	1.95161e-07	0.53719	-1.17133
178649733	chr3:178649733:T:A	2.9155e-07	-1.50195e-10	-0.232753
178649831	chr3:178649831:C:CT	4.10998e-08	-0.963086	-1.22887
178649946	chr3:178649946:C:T	2.0222e-07	0.583875	-1.18248
178649959	chr3:178649959:C:T	2.23284e-08	-1.64141	-1.1607
178649982	chr3:178649982:C:T	1.85422e-07	0.51189	-1.19722
178650019	chr3:178650019:T:C	2.14855e-07	0.654244	-1.19224
178650345	chr3:178650345:G:A	8.55403e-07	2.12374	-1.28013
178650478	chr3:178650478:T:C	1.31385e-07	-1.50195e-10	-1.02983
178650525	chr3:178650525:C:A	3.13899e-07	1.14755	-1.30644
178650526	chr3:178650526:T:C	6.79467e-07	1.78323	-1.16989
178650609	chr3:178650609:A:C	9.33081e-06	-1.50195e-10	3.23311
178650637	chr3:178650637:G:A	8.3492e-07	2.10249	-1.28312
178650711	chr3:178650711:G:A	8.79887e-07	2.15322	-1.28139
178651118	chr3:178651118:G:T	3.80206e-07	-1.50195e-10	0.0327494
178651442	chr3:178651442:A:G	7.50866e-08	-1.58932	-3.16733e-10
178651712	chr3:178651712:C:T	3.05402e-07	-1.50195e-10	-0.186334
178651787	chr3:178651787:C:A	8.30192e-08	-1.48889	-3.16733e-10
178652108	chr3:178652108:AG:A	9.12625e-07	2.18003	-1.27167
178652118	chr3:178652118:G:A	2.59311e-06	2.94727	-0.994619
178652216	chr3:178652216:G:A	3.4395e-07	1.2168	-1.28426
178652961	chr3:178652961:T:C	1.06521e-07	-1.1304	-0.109225
178653198	chr3:178653198:G:A	1.43141e-07	-1.50195e-10	-0.94413
178653529	chr3:178653529:G:A	4.51668e-08	-0.850054	-1.24755
178653542	chr3:178653542:G:A	4.49468e-08	-0.856965	-1.24552
178653566	chr3:178653566:G:A	1.99782e-07	0.554068	-1.1648
178653589	chr3:178653589:C:A	1.84467e-08	-1.70078	-1.2923
178653766	chr3:178653766:T:C	2.12529e-08	-1.6552	-1.19627
178653935	chr3:178653935:T:C	8.11864e-07	-1.50195e-10	0.79137
178653999	chr3:178653999:G:A	2.9965e-07	-1.50195e-10	-0.205348
178654249	chr3:178654249:C:A	3.36825e-08	-1.10097	-1.29001
178654491	chr3:178654491:A:T	8.84062e-07	2.15043	-1.27387
178655130	chr3:178655130:CTCTCTCTCTCTCTA:C	2.51977e-07	-1.50195e-10	-0.378623
178655297	chr3:178655297:G:A	5.21197e-07	-1.50195e-10	0.348164
178655597	chr3:178655597:C:T	2.24541e-07	-1.50195e-10	-0.493905
178655607	chr3:178655607:A:C	2.99805e-08	-1.317	-1.19042
178655610	chr3:178655610:C:T	2.95101e-07	-0.220645	-3.16733e-10
178655693	chr3:178655693:A:G	1.29589e-07	-1.50195e-10	-1.04359
178655845	chr3:178655845:A:T	9.4943e-07	1.96735	-1.01945
178655877	chr3:178655877:T:C	5.53792e-08	-0.601929	-1.29183
178656095	chr3:178656095:T:C	1.71871e-06	-1.50195e-10	1.54137
178656114	chr3:178656114:C:T	9.2373e-06	-1.50195e-10	3.22304
178656307	chr3:178656307:C:T	2.62961e-08	-1.66046	-0.978084
178656600	chr3:178656600:C:A	6.28812e-07	1.6814	-1.14553
178656741	chr3:178656741:C:T	2.01127e-07	-1.50195e-10	-0.604024
178656865	chr3:178656865:A:G	3.12599e-07	-1.50195e-10	-0.163042
178656948	chr3:178656948:A:T	2.95504e-08	-1.52342	-0.998452
178656992	chr3:178656992:T:C	5.24518e-07	1.5791	-1.22458
178657075	chr3:178657075:T:C	1.0824e-07	0.0764216	-1.30004
178657116	chr3:178657116:A:G	1.00816e-07	-0.378471	-0.916192
178657195	chr3:178657195:C:T	4.55152e-08	-1.38572	-0.704195
178657400	chr3:178657400:G:A	8.46741e-08	-0.179025	-1.29013
178657935	chr3:178657935:C:T	1.97219e-07	-1.50195e-10	-0.623647
178658167	chr3:178658167:G:A	5.0522e-07	-1.50195e-10	0.317031
178658170	chr3:178658170:A:G	3.2316e-07	-1.50195e-10	-0.129816
178658356	chr3:178658356:T:C	9.02201e-07	1.05152	-0.154649
178658941	chr3:178658941:C:T	1.22712e-07	-1.50195e-10	-1.09812
178659137	chr3:178659137:C:A	1.5071e-07	-1.50195e-10	-0.892604
178659195	chr3:178659195:C:T	2.96213e-07	-1.50195e-10	-0.216884
178659294	chr3:178659294:A:G	4.69816e-07	-1.50195e-10	0.244378
178659387	chr3:178659387:T:G	2.48367e-07	-1.50195e-10	-0.393054
178659460	chr3:178659460:T:A	1.05561e-07	-1.50195e-10	-1.24868
178659510	chr3:178659510:T:C	2.24748e-08	-1.69871	-1.09686
178660039	chr3:178660039:C:T	6.94987e-08	-0.550109	-1.11655
178660086	chr3:178660086:C:A	1.96351e-07	-1.50195e-10	-0.628061
178660091	chr3:178660091:G:A	4.65402e-08	-1.36317	-0.704478
178660495	chr3:178660495:C:A	1.25267e-07	-1.43938	0.36186
178660497	chr3:178660497:T:C	1.97219e-07	-1.50195e-10	-0.623647
178660528	chr3:178660528:A:T	5.30275e-07	-1.50195e-10	0.365432
178660604	chr3:178660604:G:T	1.5071e-07	-1.50195e-10	-0.892604
178660643	chr3:178660643:AT:A	2.22135e-08	-1.69491	-1.11235
178660680	chr3:178660680:T:C	4.79509e-08	-1.46727	-0.570514
178660823	chr3:178660823:C:T	2.6143e-07	-1.50195e-10	-0.341796
178661063	chr3:178661063:G:A	2.11901e-07	-1.50195e-10	-0.551844
178661310	chr3:178661310:C:T	1.24575e-07	-1.44296	0.359907
178661329	chr3:178661329:A:G	7.86153e-08	-0.243475	-1.29992
178661355	chr3:178661355:C:T	4.1654e-08	-1.38381	-0.794752
178661668	chr3:178661668:G:A	2.6143e-07	-1.50195e-10	-0.341796
178661712	chr3:178661712:C:A	2.26024e-08	-1.69803	-1.09187
178661713	chr3:178661713:C:T	3.27157e-08	-1.45944	-0.960669
178661874	chr3:178661874:G:A	7.78649e-08	-0.25081	-1.30218
178661876	chr3:178661876:G:C	4.43865e-08	-1.3907	-0.724327
178661960	chr3:178661960:G:A	1.49769e-07	-1.50195e-10	-0.898871
178662044	chr3:178662044:C:T	5.46238e-07	1.65114	-1.25605
178662080	chr3:178662080:C:A	2.03125e-07	-1.50195e-10	-0.594141
178662397	chr3:178662397:A:G	7.48785e-08	-0.943199	-0.648897
178662535	chr3:178662535:G:C	1.31893e-07	-1.50195e-10	-1.02597
178662561	chr3:178662561:A:G	1.9767e-07	-1.50195e-10	-0.621365
178662571	chr3:178662571:G:A	1.13276e-06	1.21931	-0.0948614
178662855	chr3:178662855:T:C	4.40674e-07	-1.50195e-10	0.180342
178662861	chr3:178662861:C:T	4.55719e-07	-1.50195e-10	0.213912
178662896	chr3:178662896:G:T	2.6143e-07	-1.50195e-10	-0.341796
178662930	chr3:178662930:T:C	2.62104e-07	-1.50195e-10	-0.33922
178662965	chr3:178662965:A:G	1.96521e-07	-1.50195e-10	-0.627193
178663689	chr3:178663689:T:C	5.36262e-08	-1.50029	-0.425633
178663891	chr3:178663891:C:T	9.04993e-06	0.256851	2.9457
178664416	chr3:178664416:G:A	1.02165e-07	-1.50195e-10	-1.28138
178664471	chr3:178664471:A:G	1.2239e-07	-1.40383	0.303075
178664637	chr3:178664637:T:C	6.96845e-08	-1.66399	-3.16733e-10
178664848	chr3:178664848:A:T	7.44591e-08	-0.291081	-1.30663
178664942	chr3:178664942:G:T	2.25558e-08	-1.70047	-1.0915
178665467	chr3:178665467:C:T	8.23176e-08	-0.195677	-1.3017
178665566	chr3:178665566:A:G	5.69266e-08	-0.976856	-0.889343
178665882	chr3:178665882:T:C	1.66031e-07	-0.795788	-3.16733e-10
178666000	chr3:178666000:C:T	7.92919e-08	-0.238543	-1.29628
178666407	chr3:178666407:C:A	1.06057e-07	-1.4374	0.193416
178666500	chr3:178666500:T:C	1.98092e-07	-0.935195	0.315961
178666875	chr3:178666875:C:T	5.684e-08	-0.601487	-1.26624
178667116	chr3:178667116:C:T	6.30055e-08	-0.45819	-1.30655
178667317	chr3:178667317:A:G	6.36725e-08	-0.447573	-1.30664
178667473	chr3:178667473:C:T	1.95198e-08	-1.69537	-1.24116
178667569	chr3:178667569:T:C	1.92209e-08	-1.69105	-1.26092
178667708	chr3:178667708:CA:C	3.2552e-08	-1.61899	-0.80613
178667733	chr3:178667733:G:T	3.52319e-07	-0.811256	0.767829
178667964	chr3:178667964:T:C	3.52839e-07	-1.52066	1.47871
178668129	chr3:178668129:C:T	1.63188e-06	-1.70741	3.19693
178668302	chr3:178668302:A:G	2.25254e-07	0.776108	-1.26684
178668350	chr3:178668350:A:C	8.08004e-07	1.32496	-0.538352
178668383	chr3:178668383:T:C	2.53944e-08	-1.52766	-1.14577
178668480	chr3:178668480:G:A	1.72594e-07	-1.50195e-10	-0.757024
178668533	chr3:178668533:T:A	2.07862e-08	-1.70853	-1.16514
178668606	chr3:178668606:C:T	7.45381e-06	-1.50195e-10	3.00852
178668607	chr3:178668607:G:A	5.19346e-07	1.56233	-1.21773
178668643	chr3:178668643:T:G	5.09055e-07	-1.50195e-10	0.324593
178668663	chr3:178668663:A:C	6.08384e-07	-0.448283	0.951125
178668921	chr3:178668921:C:G	2.15268e-07	-1.50195e-10	-0.536081
178669000	chr3:178669000:G:A	8.63099e-06	-1.50195e-10	3.15515
178669030	chr3:178669030:A:G	6.37212e-08	-0.681245	-1.0722
178669485	chr3:178669485:A:G	5.25165e-08	-0.784015	-1.16282
178670331	chr3:178670331:C:A	7.66093e-07	-1.50195e-10	0.73334
178670871	chr3:178670871:T:C	2.05914e-07	0.426758	-1.00727
178671424	chr3:178671424:C:T	1.92721e-08	-1.69361	-1.25569
178671470	chr3:178671470:A:G	3.68137e-07	-1.50195e-10	0.000491071
178671533	chr3:178671533:G:A	1.37636e-07	-1.59473	0.611382
178671914	chr3:178671914:G:A	1.40252e-07	-1.60324	0.638719
178672247	chr3:178672247:G:A	1.89283e-07	-1.50195e-10	-0.664718
178672603	chr3:178672603:G:A	1.90588e-08	-1.69987	-1.26056
178672670	chr3:178672670:A:G	5.46139e-08	-0.650425	-1.25725
178672699	chr3:178672699:T:C	9.64096e-08	-1.33936	-3.16733e-10
178672722	chr3:178672722:A:G	1.72278e-07	-1.50195e-10	-0.758855
178672915	chr3:178672915:T:G	2.36463e-07	-1.39502	0.952844
178673173	chr3:178673173:A:G	3.09251e-07	0.33191	-0.505719
178673306	chr3:178673306:C:G	2.63038e-08	-1.57816	-1.06009
178673339	chr3:178673339:A:G	2.60393e-08	-1.57767	-1.07068
178673633	chr3:178673633:G:A	2.52515e-07	0.529189	-0.90568
178673834	chr3:178673834:G:C	9.70699e-06	-1.50195e-10	3.27264
178673901	chr3:178673901:A:G	1.00472e-07	-1.50195e-10	-1.29808
178674011	chr3:178674011:T:C	2.00251e-07	-1.57951	0.971118
178674203	chr3:178674203:T:C	9.21855e-06	-1.50195e-10	3.22101
178674234	chr3:178674234:G:T	2.57182e-08	-1.61003	-1.05074
178674411	chr3:178674411:T:C	2.62865e-07	0.195545	-0.531867
178674439	chr3:178674439:A:G	6.61305e-07	1.84189	-1.25564
178674899	chr3:178674899:G:A	1.44085e-07	-1.50195e-10	-0.937563
178674900	chr3:178674900:C:A	1.43553e-07	-1.50195e-10	-0.941256
178675031	chr3:178675031:C:T	1.12587e-07	-1.50195e-10	-1.18424
178675537	chr3:178675537:AAAGAGTGC:A	2.27326e-07	0.44081	-0.92239
178675568	chr3:178675568:T:C	2.13833e-07	0.381131	-0.923899
178675973	chr3:178675973:G:A	1.48706e-07	-1.50195e-10	-0.905993
178676104	chr3:178676104:T:C	1.09031e-07	-1.50195e-10	-1.21633
178676615	chr3:178676615:T:C	8.74083e-08	-1.43737	-3.16733e-10
178676742	chr3:178676742:TCAATATACTTGCATGCTA:T	2.43369e-07	-1.50195e-10	-0.413386
178677088	chr3:178677088:A:G	1.15593e-07	0.146156	-1.30404
178677198	chr3:178677198:C:A	1.29398e-07	-1.65106	0.605982
178677378	chr3:178677378:T:C	1.93785e-07	-1.50195e-10	-0.641213
178677415	chr3:178677415:T:C	2.45832e-07	-1.50195e-10	-0.403317
178677475	chr3:178677475:C:T	2.56545e-06	-1.50195e-10	1.94192
178677904	chr3:178677904:C:T	9.96247e-08	-1.50195e-10	-1.30655
178678055	chr3:178678055:C:T	1.04916e-07	-1.64008	0.385275
178678295	chr3:178678295:T:C	1.07032e-07	-1.50195e-10	-1.23483
178678415	chr3:178678415:A:G	1.85989e-08	-1.70771	-1.27715
178678416	chr3:178678416:C:T	1.92869e-07	0.341584	-0.987537
178678601	chr3:178678601:T:C	6.68658e-08	-1.70528	-3.16733e-10
178678758	chr3:178678758:G:C	1.39931e-07	0.328089	-1.29491
178678853	chr3:178678853:A:T	9.88755e-06	-1.50195e-10	3.29107
178678861	chr3:178678861:G:A	1.19795e-07	0.182715	-1.3049
178678970	chr3:178678970:T:C	1.2937e-07	0.259788	-1.30508
178679183	chr3:178679183:A:G	2.29904e-07	-1.50195e-10	-0.4703
178679634	chr3:178679634:T:C	8.17443e-08	-0.198954	-1.30541
178679780	chr3:178679780:A:G	1.37301e-07	-1.50195e-10	-0.985786
178679823	chr3:178679823:C:T	1.16948e-07	0.15913	-1.30536
178680019	chr3:178680019:A:C	1.13982e-07	-1.50195e-10	-1.17192
178680033	chr3:178680033:G:A	6.27409e-08	-0.874009	-0.89494
178680246	chr3:178680246:A:G	1.30523e-07	0.263611	-1.30002
178680648	chr3:178680648:T:C	1.00226e-07	-1.50195e-10	-1.30054
178680678	chr3:178680678:G:A	3.63004e-07	-1.50195e-10	-0.013548
178680695	chr3:178680695:C:T	4.05423e-06	-1.50195e-10	2.39955
178680864	chr3:178680864:T:G	4.04096e-07	0.10685	-0.0131607
178680892	chr3:178680892:G:A	1.03334e-07	-1.50195e-10	-1.27
178681160	chr3:178681160:C:T	4.69889e-07	0.389723	-0.145189
178681270	chr3:178681270:A:AC	1.0175e-07	-1.64275	0.357302
178681523	chr3:178681523:C:T	1.54027e-05	-1.50195e-10	3.73434
178681645	chr3:178681645:G:C	1.68104e-07	-0.614895	-0.168488
178681710	chr3:178681710:T:C	1.38085e-05	-1.50195e-10	3.62508
178681763	chr3:178681763:A:G	1.25835e-07	0.22461	-1.2976
178682706	chr3:178682706:A:AT	3.23496e-06	-1.50195e-10	2.17381
178682906	chr3:178682906:GC:G	2.40814e-07	-1.50195e-10	-0.423939
178683242	chr3:178683242:G:C	1.35938e-07	0.310111	-1.30588
178683391	chr3:178683391:G:A	6.40237e-08	-0.728717	-1.01999
178683550	chr3:178683550:A:G	5.93691e-08	-0.649314	-1.17487
178684132	chr3:178684132:A:G	1.16151e-05	-1.50195e-10	3.4521
178684140	chr3:178684140:A:G	1.18259e-07	-1.13509	-3.16733e-10
178684477	chr3:178684477:A:G	1.63481e-07	-0.626086	-0.18518
178684489	chr3:178684489:T:C	8.58311e-08	-1.45558	-3.16733e-10
178684576	chr3:178684576:C:T	2.1275e-07	-1.50195e-10	-0.547844
178685086	chr3:178685086:CA:C	2.97587e-08	-1.52781	-0.987029
178685091	chr3:178685091:CTACCCAACT:C	2.96592e-08	-1.52692	-0.991272
178685304	chr3:178685304:A:G	7.05649e-07	-1.50195e-10	0.651155
178685353	chr3:178685353:A:G	1.2702e-07	0.235359	-1.29897
178685505	chr3:178685505:C:T	1.1052e-07	-1.64332	0.440554
178685542	chr3:178685542:G:T	6.60194e-08	-0.711047	-1.00697
178686047	chr3:178686047:A:T	1.82069e-08	-1.69958	-1.30658
178686072	chr3:178686072:A:T	2.31725e-07	-1.50195e-10	-0.46241
178686754	chr3:178686754:G:A	2.33803e-07	-1.50195e-10	-0.453484
178686918	chr3:178686918:G:A	1.40107e-07	-1.50195e-10	-0.965554
178687227	chr3:178687227:A:G	1.23646e-07	0.214796	-1.30534
178687373	chr3:178687373:T:C	5.12879e-07	-1.50195e-10	0.332078
178687542	chr3:178687542:G:A	2.8975e-07	0.229086	-0.46803
178688149	chr3:178688149:T:C	2.00513e-07	-0.595713	-0.0113697
178688376	chr3:178688376:T:C	5.25069e-07	1.6095	-1.25393
178688474	chr3:178688474:A:T	1.30214e-07	-0.25371	-0.785071
178688737	chr3:178688737:A:G	1.49078e-07	0.401814	-1.30531
178689141	chr3:178689141:A:G	7.01435e-06	-1.50195e-10	2.94775
178689188	chr3:178689188:TGTTA:T	5.28892e-08	-0.701417	-1.23835
178689352	chr3:178689352:T:C	1.84364e-08	-1.70805	-1.28559
178689358	chr3:178689358:G:A	4.95834e-07	1.54698	-1.2487
178689432	chr3:178689432:G:A	1.47254e-07	0.389953	-1.30576
178689543	chr3:178689543:A:G	1.45047e-07	0.374625	-1.30553
178689996	chr3:178689996:T:C	3.87357e-07	-1.50195e-10	0.0513847
178690059	chr3:178690059:T:G	4.75558e-07	1.494	-1.23747
178690311	chr3:178690311:G:A	1.42122e-05	-1.50195e-10	3.65389
178690326	chr3:178690326:A:T	1.29704e-07	0.263787	-1.30649
178690365	chr3:178690365:G:C	1.33894e-07	0.295041	-1.30595
178690474	chr3:178690474:A:G	1.17103e-07	-1.50195e-10	-1.14491
178690782	chr3:178690782:G:C	1.71354e-07	-1.66657	0.902337
178691342	chr3:178691342:T:C	3.05064e-07	-0.187441	-3.16733e-10
178691447	chr3:178691447:C:T	1.91548e-08	-1.69785	-1.25756
178691647	chr3:178691647:C:T	9.67758e-08	-1.33557	-3.16733e-10
178692047	chr3:178692047:T:A	1.23985e-05	-1.50195e-10	3.51736
178692368	chr3:178692368:T:C	1.35083e-07	0.303219	-1.30529
178692651	chr3:178692651:G:A	5.25655e-07	1.62241	-1.26573
178692826	chr3:178692826:A:G	2.1487e-07	0.449344	-0.987273
178692859	chr3:178692859:T:C	1.38795e-07	0.331529	-1.30649
178692924	chr3:178692924:T:C	5.83323e-08	-0.704478	-1.13733
178693004	chr3:178693004:T:C	2.38942e-07	-0.421644	-0.0100973
178693155	chr3:178693155:A:T	1.11191e-07	-1.19671	-3.16733e-10
178693402	chr3:178693402:T:C	2.23209e-07	0.51263	-1.01248
178693548	chr3:178693548:C:A	1.07857e-07	-1.50195e-10	-1.22716
178693554	chr3:178693554:T:C	1.43398e-05	-1.50195e-10	3.66283
178693578	chr3:178693578:C:G	1.48192e-07	-1.50195e-10	-0.909454
178693970	chr3:178693970:C:T	4.67718e-08	-1.47518	-0.587501
178694008	chr3:178694008:C:T	2.35988e-07	0.576851	-1.02103
178694094	chr3:178694094:G:A	2.28649e-07	0.517864	-0.99364
178694454	chr3:178694454:T:C	5.76637e-07	-0.407572	0.856822
178694750	chr3:178694750:T:C	2.74952e-07	-1.50195e-10	-0.291367
178695018	chr3:178695018:A:G	6.3293e-07	-0.348157	0.890554
178695271	chr3:178695271:G:A	2.44731e-07	-0.362612	-0.0451925
178695297	chr3:178695297:CCA:C	4.7551e-08	-1.44906	-0.597101
178695505	chr3:178695505:T:G	3.40556e-07	-1.50195e-10	-0.0773837
178695685	chr3:178695685:C:T	1.44726e-05	-1.50195e-10	3.67205
178695706	chr3:178695706:T:C	3.67645e-06	-1.50195e-10	2.30174
178695758	chr3:178695758:T:C	2.34001e-07	0.535486	-0.988123
178696347	chr3:178696347:T:G	1.42156e-07	0.355489	-1.30652
178696493	chr3:178696493:C:A	2.28072e-07	-0.406266	-0.0720356
178696590	chr3:178696590:C:G	2.02495e-07	-1.50195e-10	-0.597249
178696758	chr3:178696758:A:C	2.81728e-07	0.216522	-0.483543
178696991	chr3:178696991:A:C	1.72976e-07	-1.66219	0.907379
178697104	chr3:178697104:A:G	1.89517e-08	-1.70286	-1.26321
178697117	chr3:178697117:G:A	1.48355e-07	-0.143086	-0.765269
178697197	chr3:178697197:A:G	2.46341e-07	0.0585751	-0.459823
178697532	chr3:178697532:G:A	7.48986e-07	-1.50195e-10	0.710757
178697596	chr3:178697596:C:T	2.35548e-07	-0.483007	0.0369591
178698032	chr3:178698032:C:A	3.10669e-07	0.318651	-0.487887
178698349	chr3:178698349:CTGTCT:C	1.48897e-07	0.401105	-1.30581
178698408	chr3:178698408:T:C	1.36245e-07	-1.50195e-10	-0.993508
178698746	chr3:178698746:T:C	1.65031e-07	-1.64012	0.838285
178698947	chr3:178698947:C:A	6.50378e-08	-0.59336	-1.13963
178699199	chr3:178699199:G:A	2.53372e-07	0.643398	-1.0165
178699247	chr3:178699247:G:C	2.70259e-07	0.126332	-0.434915
178699437	chr3:178699437:T:C	3.91361e-06	-1.50195e-10	2.36425
178699589	chr3:178699589:G:A	2.40009e-07	-1.50195e-10	-0.427285
178699877	chr3:178699877:C:T	1.38518e-05	-1.50195e-10	3.62821
178699909	chr3:178699909:C:T	3.97712e-06	-1.50195e-10	2.38035
178700014	chr3:178700014:G:A	5.69087e-08	-0.622897	-1.24362
178700083	chr3:178700083:G:C	5.72827e-08	-1.61156	-0.248404
178700663	chr3:178700663:G:C	4.36864e-07	1.45887	-1.28721
178700675	chr3:178700675:G:A	1.50022e-07	0.408448	-1.30563
178700817	chr3:178700817:TCAAA:T	1.45208e-07	0.376637	-1.30643
178700893	chr3:178700893:C:T	3.82634e-06	-1.50195e-10	2.3417
178700914	chr3:178700914:C:T	2.38166e-07	0.579821	-1.01481
178701131	chr3:178701131:G:C	1.47359e-07	0.390844	-1.30594
178701174	chr3:178701174:C:T	1.55454e-07	0.444936	-1.30655
178701345	chr3:178701345:T:A	1.15993e-07	-1.50195e-10	-1.15444
178701525	chr3:178701525:T:C	2.49612e-07	0.59066	-0.978714
178701575	chr3:178701575:AAAAC:A	2.48468e-07	-1.50195e-10	-0.392651
178701579	chr3:178701579:C:A	2.15831e-07	0.522144	-1.05561
178701932	chr3:178701932:G:C	5.38656e-07	-1.50195e-10	0.381113
178701982	chr3:178701982:C:T	2.59949e-07	-1.50195e-10	-0.347477
178702355	chr3:178702355:A:T	1.96069e-07	-1.50195e-10	-0.629495
178702389	chr3:178702389:A:T	2.42678e-07	-1.50195e-10	-0.416227
178702396	chr3:178702396:T:C	2.0696e-07	-1.65323	1.0778
178702688	chr3:178702688:T:C	1.52316e-07	0.424521	-1.30653
178702796	chr3:178702796:T:TA	6.38393e-08	-0.607525	-1.14407
178702840	chr3:178702840:C:T	1.89072e-08	-1.69864	-1.26978
178703422	chr3:178703422:T:C	1.54884e-07	0.441269	-1.30656
178703534	chr3:178703534:G:A	1.71365e-07	0.538776	-1.30294
178703704	chr3:178703704:G:A	3.23965e-07	0.324823	-0.452149
178703773	chr3:178703773:T:C	1.88846e-08	-1.70002	-1.26959
178703837	chr3:178703837:T:C	2.4402e-07	-1.50195e-10	-0.410714
178703881	chr3:178703881:T:C	1.90949e-08	-1.70125	-1.2573
178704308	chr3:178704308:T:C	1.92223e-08	-1.69757	-1.25432
178704501	chr3:178704501:C:A	1.77634e-07	0.577136	-1.30537
178704528	chr3:178704528:G:T	1.785e-07	0.582385	-1.30576
178704536	chr3:178704536:T:C	1.26075e-07	-1.639	0.567916
178705173	chr3:178705173:C:T	2.42211e-07	-1.50195e-10	-0.418155
178705514	chr3:178705514:T:G	2.85759e-05	0.557015	3.79534
178706063	chr3:178706063:C:A	1.82976e-07	0.605186	-1.3038
178706105	chr3:178706105:A:G	2.30843e-07	0.0294448	-0.49567
178706317	chr3:178706317:C:T	1.94119e-07	-1.50195e-10	-0.639494
178706396	chr3:178706396:G:C	1.28095e-07	-1.05519	-3.16733e-10
178706425	chr3:178706425:T:C	5.3491e-08	-1.46134	-0.467111
178706617	chr3:178706617:C:T	1.39361e-07	-1.50195e-10	-0.970895
178706749	chr3:178706749:G:T	4.43497e-06	-1.50195e-10	2.48931
178706914	chr3:178706914:C:T	2.76829e-07	-1.50195e-10	-0.284563
178706915	chr3:178706915:G:A	6.42534e-08	-0.569477	-1.17565
178706931	chr3:178706931:C:G	4.32816e-07	1.45544	-1.29309
178706932	chr3:178706932:A:G	1.14607e-07	-1.50195e-10	-1.16646
178707044	chr3:178707044:T:C	1.75511e-07	0.565084	-1.30535
178707194	chr3:178707194:G:A	1.67498e-07	0.517544	-1.30454
178707423	chr3:178707423:T:C	2.40132e-07	-0.509344	0.0825679
178707717	chr3:178707717:AAT:A	3.11115e-07	0.79355	-0.96135
178707783	chr3:178707783:G:C	1.43311e-05	-1.50195e-10	3.66222
178707867	chr3:178707867:A:G	1.00498e-07	-1.50195e-10	-1.29782
178708139	chr3:178708139:T:C	5.40783e-07	-1.50195e-10	0.385056
178708318	chr3:178708318:G:A	1.78735e-07	0.584021	-1.30608
178708545	chr3:178708545:G:A	4.18519e-08	-1.4661	-0.707731
178708663	chr3:178708663:G:A	3.60733e-07	0.373232	-0.393055
178709287	chr3:178709287:A:G	3.08605e-07	0.230651	-0.406551
178709320	chr3:178709320:T:C	2.74754e-07	-0.321011	0.0289249
178709554	chr3:178709554:C:T	3.4249e-07	-1.50195e-10	-0.0717203
178709928	chr3:178709928:A:G	9.8416e-08	-0.0609228	-1.25784
178710445	chr3:178710445:G:A	5.75661e-07	-1.50195e-10	0.447556
178710714	chr3:178710714:C:T	6.08532e-07	1.28387	-0.780788
178711051	chr3:178711051:G:A	2.07481e-06	-1.50195e-10	1.72966
178711064	chr3:178711064:G:A	6.18781e-07	-1.50195e-10	0.519788
178711298	chr3:178711298:G:A	2.29816e-05	4.13449	-3.16733e-10
178711462	chr3:178711462:G:A	1.07109e-07	-1.50195e-10	-1.23411
178711475	chr3:178711475:C:T	3.08647e-07	0.115294	-0.291058
178711612	chr3:178711612:TC:T	1.30762e-06	-1.50195e-10	1.268
178711770	chr3:178711770:CTA:C	1.57271e-06	1.43013	0.0224587
178711785	chr3:178711785:A:G	2.30173e-07	-1.64087	1.17174
178711787	chr3:178711787:C:T	6.5517e-08	-1.64034	-0.0853176
178711825	chr3:178711825:T:C	3.51833e-07	1.09664	-1.14144
178711827	chr3:178711827:T:C	1.01035e-07	-1.50195e-10	-1.29249
178711915	chr3:178711915:C:T	9.5541e-08	-0.0686375	-1.27977
178712033	chr3:178712033:G:C	6.84409e-07	-1.50195e-10	0.620592
178712120	chr3:178712120:C:T	2.33251e-08	-1.67462	-1.08381
178712151	chr3:178712151:A:T	4.72611e-06	0.696248	1.85665
178712317	chr3:178712317:C:T	9.62297e-08	-0.0414128	-1.29981
178712359	chr3:178712359:A:G	1.24405e-07	-1.50195e-10	-1.08442
178712406	chr3:178712406:G:A	3.18427e-07	0.251558	-0.396127
178712472	chr3:178712472:T:C	1.83174e-07	-1.50195e-10	-0.697525
178712799	chr3:178712799:G:A	4.59487e-08	-0.855761	-1.22468
178712882	chr3:178712882:C:G	8.40798e-08	-0.792509	-0.683687
178712912	chr3:178712912:TA:T	1.14522e-05	-1.50195e-10	3.43797
178712939	chr3:178712939:T:C	5.75207e-06	-1.50195e-10	2.74935
178713732	chr3:178713732:C:T	1.82572e-07	0.561746	-1.26256
178713868	chr3:178713868:C:T	1.06551e-07	-1.50195e-10	-1.23934
178713973	chr3:178713973:T:C	2.64341e-07	-1.50195e-10	-0.330722
178714107	chr3:178714107:C:T	1.90317e-08	-1.71057	-1.25128
178714273	chr3:178714273:C:T	1.69015e-07	-1.50195e-10	-0.777973
178714384	chr3:178714384:A:G	1.02085e-07	-1.50195e-10	-1.28215
178714885	chr3:178714885:C:T	7.24008e-07	-1.50195e-10	0.67684
178715509	chr3:178715509:G:C	6.69567e-08	-1.70392	-3.16733e-10
178715692	chr3:178715692:A:G	1.31949e-07	-1.50195e-10	-1.02555
178715717	chr3:178715717:A:T	2.23832e-06	3.03141	-1.22589
178715748	chr3:178715748:G:C	1.23366e-07	-1.50195e-10	-1.09281
178716555	chr3:178716555:T:C	2.0678e-08	-1.63538	-1.24352
178716557	chr3:178716557:C:T	1.38907e-07	-1.50195e-10	-0.974155
178716767	chr3:178716767:A:C	2.41994e-08	-1.51686	-1.20478
178716781	chr3:178716781:G:A	4.36099e-07	1.3167	-1.14679
178716820	chr3:178716820:G:A	1.2456e-07	-1.50195e-10	-1.08318
178716828	chr3:178716828:C:T	7.65393e-08	-1.57016	-3.16733e-10
178716933	chr3:178716933:TA:T	9.96184e-08	-1.50195e-10	-1.30662
178717273	chr3:178717273:AC:A	1.64917e-07	-1.50195e-10	-0.802521
178717364	chr3:178717364:G:A	3.94697e-06	1.92172	0.451024
178717594	chr3:178717594:T:G	3.17871e-06	2.58896	-0.432692
178718361	chr3:178718361:T:C	1.24091e-07	-1.50195e-10	-1.08695
178718388	chr3:178718388:T:C	2.1017e-08	-1.59757	-1.26506
178718952	chr3:178718952:TATAAG:T	2.86942e-07	-1.50195e-10	-0.248682
178719201	chr3:178719201:TCTC:T	3.78356e-08	-1.40854	-0.866171
178719552	chr3:178719552:T:C	9.97063e-08	-1.50195e-10	-1.30573
178719904	chr3:178719904:C:T	9.98973e-08	-1.50195e-10	-1.30382
178719955	chr3:178719955:T:C	1.10322e-07	-1.50195e-10	-1.20456
178720974	chr3:178720974:T:C	1.20772e-07	-1.50195e-10	-1.11406
178720980	chr3:178720980:T:G	1.23084e-07	-1.50195e-10	-1.09509
178721032	chr3:178721032:G:T	9.9717e-08	-1.50195e-10	-1.30563
178721115	chr3:178721115:G:A	7.03918e-08	-1.65389	-3.16733e-10
178721187	chr3:178721187:AC:A	9.97301e-08	-1.50195e-10	-1.3055
178721877	chr3:178721877:CT:C	1.3864e-07	-1.50195e-10	-0.976081
178722386	chr3:178722386:G:C	1.28123e-07	-1.50195e-10	-1.05497
178722423	chr3:178722423:C:T	8.40069e-07	-1.50195e-10	0.825521
178722594	chr3:178722594:C:T	1.15595e-06	2.27833	-1.13361
178722614	chr3:178722614:C:T	9.9844e-08	-1.50195e-10	-1.30435
178722908	chr3:178722908:CCA:C	4.5234e-07	-1.50195e-10	0.20647
178723402	chr3:178723402:T:G	8.27073e-07	-1.50195e-10	0.809929
178723407	chr3:178723407:C:A	4.83716e-07	-1.50195e-10	0.273536
178723411	chr3:178723411:T:C	9.98612e-08	-1.50195e-10	-1.30418
178724269	chr3:178724269:AT:A	2.28179e-06	3.11709	-1.29234
178724609	chr3:178724609:G:A	9.98443e-08	-1.50195e-10	-1.30435
178724919	chr3:178724919:T:C	2.29617e-08	-1.48098	-1.29315
178725598	chr3:178725598:G:T	1.92593e-06	2.90134	-1.24614
178725749	chr3:178725749:T:C	1.27755e-07	-1.50195e-10	-1.05785
178725884	chr3:178725884:C:A	1.11454e-07	-1.50195e-10	-1.19435
178725889	chr3:178725889:T:C	4.75423e-07	-1.50195e-10	0.256243
178725928	chr3:178725928:T:C	2.40696e-06	3.17927	-1.30111
178726253	chr3:178726253:C:T	9.9896e-08	-1.50195e-10	-1.30383
178726463	chr3:178726463:T:C	1.58361e-07	-1.50195e-10	-0.843088
178726483	chr3:178726483:A:G	3.37091e-08	-1.1566	-1.2336
178726616	chr3:178726616:C:A	3.37902e-08	-1.55727	-0.830519
178726692	chr3:178726692:A:G	5.3413e-08	-1.10423	-0.825678
178726873	chr3:178726873:A:T	4.06565e-07	-1.50195e-10	0.0997815
178726886	chr3:178726886:G:C	1.34573e-07	-1.50195e-10	-1.00586
178726938	chr3:178726938:A:T	1.03111e-07	-1.50195e-10	-1.27216
178727293	chr3:178727293:T:C	2.01215e-06	2.93849	-1.2395
178727377	chr3:178727377:C:T	2.06297e-08	-1.62351	-1.25772
178728096	chr3:178728096:T:C	9.96171e-08	-1.50195e-10	-1.30663
178728217	chr3:178728217:G:C	1.00107e-07	-1.50195e-10	-1.30172
178728478	chr3:178728478:A:C	2.64579e-08	-1.57853	-1.05388
178728517	chr3:178728517:G:A	2.64613e-08	-1.57091	-1.06137
178729043	chr3:178729043:C:T	2.54432e-07	-0.36893	-3.16733e-10
178729242	chr3:178729242:T:C	9.9965e-08	-1.50195e-10	-1.30314
178729519	chr3:178729519:G:A	2.6128e-08	-1.56976	-1.0752
178729581	chr3:178729581:G:A	2.04241e-08	-1.62433	-1.26692
178730042	chr3:178730042:A:G	7.10191e-08	-1.64501	-3.16733e-10
178730102	chr3:178730102:C:T	7.23201e-08	-1.62686	-3.16733e-10
178730355	chr3:178730355:T:C	2.0793e-08	-1.62051	-1.25284
178730994	chr3:178730994:C:A	2.64738e-08	-1.57038	-1.06143
178731273	chr3:178731273:T:C	7.9608e-07	2.03729	-1.26555
178731305	chr3:178731305:C:T	2.70248e-08	-1.55115	-1.06006
178731479	chr3:178731479:T:C	6.96945e-08	-1.66384	-3.16733e-10
178731600	chr3:178731600:A:C	8.32883e-08	-0.362628	-1.12303
178731733	chr3:178731733:A:G	2.70455e-08	-1.54819	-1.06226
178731818	chr3:178731818:G:A	1.66074e-06	2.77695	-1.2699
178731946	chr3:178731946:C:T	1.65463e-07	-1.50195e-10	-0.799213
178732103	chr3:178732103:T:C	1.02464e-07	-1.50195e-10	-1.27846
178732118	chr3:178732118:G:A	3.26758e-08	-1.17091	-1.25041
178732122	chr3:178732122:T:C	1.23714e-07	-1.50195e-10	-1.08999
178732250	chr3:178732250:A:G	1.71975e-07	-1.50195e-10	-0.760612
178732773	chr3:178732773:T:C	2.75768e-08	-1.53287	-1.05812
178733276	chr3:178733276:T:C	2.23754e-06	3.02196	-1.2168
178733278	chr3:178733278:C:T	2.71036e-08	-1.55151	-1.05678
178733425	chr3:178733425:A:C	2.06647e-08	-1.62911	-1.25043
178733520	chr3:178733520:G:A	1.29023e-07	-1.50195e-10	-1.04797
178733660	chr3:178733660:T:C	2.48405e-08	-1.62587	-1.06962
178733689	chr3:178733689:T:C	2.21515e-08	-1.64111	-1.16895
178733725	chr3:178733725:C:T	2.42716e-08	-1.65532	-1.06333
178733730	chr3:178733730:C:T	7.80069e-08	-1.55117	-3.16733e-10
178733880	chr3:178733880:A:G	2.42506e-08	-1.63857	-1.08095
178733896	chr3:178733896:A:C	2.11236e-08	-1.6251	-1.23247
178733967	chr3:178733967:A:C	1.27032e-07	-1.50195e-10	-1.06352
178734152	chr3:178734152:G:C	2.44494e-08	-1.64073	-1.07062
178734287	chr3:178734287:G:A	9.12304e-07	-1.50195e-10	0.90801
178734293	chr3:178734293:T:C	2.41104e-08	-1.64521	-1.08011
178734757	chr3:178734757:A:T	2.3799e-08	-1.64632	-1.092
178735153	chr3:178735153:C:T	8.85123e-07	2.09775	-1.21998
178735168	chr3:178735168:T:C	2.40477e-08	-1.64743	-1.08049
178735282	chr3:178735282:G:A	2.42309e-08	-1.64605	-1.07428
178735473	chr3:178735473:T:C	2.06563e-08	-1.62925	-1.25069
178735595	chr3:178735595:C:T	1.36044e-07	-1.50195e-10	-0.994986
178735925	chr3:178735925:A:G	1.3235e-07	-1.50195e-10	-1.02251
178735938	chr3:178735938:C:T	1.4332e-07	-0.942884	-3.16733e-10
178736137	chr3:178736137:C:T	1.4628e-06	1.79797	-0.417826
178736337	chr3:178736337:T:C	2.70256e-08	-1.48816	-1.12301
178736529	chr3:178736529:C:T	9.98879e-08	-1.50195e-10	-1.30391
178736853	chr3:178736853:A:G	9.57939e-07	2.15933	-1.20251
178736983	chr3:178736983:T:C	1.7859e-07	-1.50195e-10	-0.722869
178737062	chr3:178737062:G:A	8.34984e-08	-1.48314	-3.16733e-10
178737111	chr3:178737111:A:T	1.03843e-07	-1.50195e-10	-1.26509
178737448	chr3:178737448:G:A	1.82932e-07	-1.50195e-10	-0.698851
178737691	chr3:178737691:T:C	9.01331e-08	-1.40668	-3.16733e-10
178737824	chr3:178737824:G:T	1.04564e-07	-1.50195e-10	-1.25817
178737903	chr3:178737903:A:G	1.01344e-07	-1.50195e-10	-1.28945
178737946	chr3:178737946:A:G	6.92108e-08	-1.67081	-3.16733e-10
178738391	chr3:178738391:T:C	3.34246e-07	-1.50195e-10	-0.0960873
178738424	chr3:178738424:C:T	9.96318e-08	-1.50195e-10	-1.30648
178738799	chr3:178738799:C:T	9.9641e-08	-1.50195e-10	-1.30639
178738814	chr3:178738814:T:C	1.14208e-07	-1.50195e-10	-1.16994
178738922	chr3:178738922:A:G	9.96165e-08	-1.50195e-10	-1.30663
178738935	chr3:178738935:GAATC:G	1.34209e-06	2.01325	-0.719233
178739287	chr3:178739287:A:G	2.0503e-08	-1.65249	-1.2349
178739504	chr3:178739504:A:G	9.96156e-08	-1.50195e-10	-1.30664
178739958	chr3:178739958:C:T	1.69018e-06	2.80304	-1.27841
178740419	chr3:178740419:C:T	9.97459e-08	-1.50195e-10	-1.30534
178740737	chr3:178740737:T:C	1.02411e-07	-1.50195e-10	-1.27897
178741213	chr3:178741213:A:G	1.76387e-07	-1.50195e-10	-0.735281
178741327	chr3:178741327:C:T	1.21452e-07	-1.50195e-10	-1.10844
178741460	chr3:178741460:A:T	1.47282e-07	-0.915612	-3.16733e-10
178741695	chr3:178741695:A:C	9.96361e-08	-1.50195e-10	-1.30644
178741868	chr3:178741868:T:C	1.12296e-07	-1.50195e-10	-1.18682
178741877	chr3:178741877:T:C	7.70867e-07	2.02302	-1.28346
178742421	chr3:178742421:G:T	1.04253e-07	-1.50195e-10	-1.26114
178742594	chr3:178742594:T:C	1.59527e-06	2.70786	-1.24102
178742660	chr3:178742660:A:G	1.55004e-07	-1.50195e-10	-0.86451
178742767	chr3:178742767:G:A	2.45779e-08	-1.56684	-1.13928
178743118	chr3:178743118:A:G	2.03672e-08	-1.63202	-1.26201
178743197	chr3:178743197:C:T	7.56597e-08	-1.58172	-3.16733e-10
178743202	chr3:178743202:A:G	4.20653e-07	-1.50195e-10	0.133846
178743332	chr3:178743332:T:C	9.97033e-08	-1.50195e-10	-1.30576
178743619	chr3:178743619:C:T	5.32667e-05	4.9751	-3.16733e-10
178743711	chr3:178743711:G:A	1.06433e-07	-1.50195e-10	-1.24045
178743983	chr3:178743983:C:T	2.18693e-08	-1.61203	-1.21085
178744655	chr3:178744655:C:G	2.46184e-08	-1.57419	-1.13027
178744820	chr3:178744820:A:G	1.02129e-07	-1.50195e-10	-1.28172
178745323	chr3:178745323:G:A	1.4932e-06	2.64776	-1.24704
178745406	chr3:178745406:G:A	2.63518e-07	-0.33384	-3.16733e-10
178745531	chr3:178745531:C:A	2.02577e-08	-1.6372	-1.26223
178745670	chr3:178745670:A:C	1.1005e-07	-1.50195e-10	-1.20703
178745858	chr3:178745858:C:T	2.54517e-07	-0.368597	-3.16733e-10
178746066	chr3:178746066:G:A	7.59576e-07	1.96153	-1.23673
178746091	chr3:178746091:A:C	1.56711e-07	-1.50195e-10	-0.853558
178746343	chr3:178746343:A:G	2.44666e-08	-1.59261	-1.11805
178746500	chr3:178746500:G:A	7.28261e-07	1.91017	-1.22747
178746831	chr3:178746831:T:C	2.30114e-08	-1.56374	-1.20824
178747261	chr3:178747261:C:A	2.24145e-06	3.11221	-1.30529
178747315	chr3:178747315:G:C	1.60226e-07	-1.50195e-10	-0.831377
178747407	chr3:178747407:T:C	2.44304e-08	-1.57791	-1.13422
178747503	chr3:178747503:A:C	1.2246e-07	-1.50195e-10	-1.10018
178748327	chr3:178748327:C:T	1.16125e-07	-1.50195e-10	-1.1533
178748444	chr3:178748444:T:A	1.01929e-07	-1.50195e-10	-1.28369
178748724	chr3:178748724:T:C	2.48447e-07	-1.50195e-10	-0.392734
178748734	chr3:178748734:C:A	2.42646e-08	-1.59191	-1.12703
178749030	chr3:178749030:G:A	1.89643e-08	-1.68927	-1.27614
178749065	chr3:178749065:G:A	1.69645e-07	-1.50195e-10	-0.774255
178749195	chr3:178749195:T:C	7.5613e-08	-1.58233	-3.16733e-10
178749239	chr3:178749239:G:T	2.01888e-08	-1.64022	-1.26261
178749831	chr3:178749831:A:G	2.04636e-08	-1.70102	-1.1883
178750278	chr3:178750278:AG:A	1.05375e-07	-1.25044	-3.16733e-10
178750481	chr3:178750481:A:C	3.44648e-08	-1.24521	-1.12281
178750501	chr3:178750501:A:C	9.9565e-08	-1.30715	-3.16733e-10
178750730	chr3:178750730:C:T	1.13573e-07	-1.50195e-10	-1.17552
178750848	chr3:178750848:A:T	1.13803e-07	-1.50195e-10	-1.17349
178750986	chr3:178750986:T:C	1.5252e-07	-1.50195e-10	-0.88067
178751023	chr3:178751023:C:A	1.03386e-07	-1.50195e-10	-1.26949
178751160	chr3:178751160:G:A	2.12692e-08	-1.5575	-1.29321
178751205	chr3:178751205:C:A	6.94007e-08	-1.66807	-3.16733e-10
178751440	chr3:178751440:C:T	9.96418e-08	-1.50195e-10	-1.30638
178751732	chr3:178751732:A:G	3.73196e-08	-1.17102	-1.11742
178752144	chr3:178752144:C:T	5.25636e-07	1.66178	-1.30513
178752631	chr3:178752631:G:A	1.7134e-07	-1.50195e-10	-0.764314
178752633	chr3:178752633:T:A	1.06917e-07	-1.50195e-10	-1.23591
178752895	chr3:178752895:T:C	1.98134e-08	-1.63868	-1.28293
178752959	chr3:178752959:G:A	7.43758e-08	-1.59883	-3.16733e-10
178753032	chr3:178753032:C:T	1.50536e-07	-0.893762	-3.16733e-10
178753188	chr3:178753188:A:T	5.48098e-07	0.55439	-0.155898
178753301	chr3:178753301:G:A	1.38039e-06	2.52496	-1.20281
178753581	chr3:178753581:C:CA	1.08712e-07	-1.50195e-10	-1.21926
178753587	chr3:178753587:A:G	2.01177e-08	-1.64405	-1.26231
178754024	chr3:178754024:G:A	7.18673e-08	-1.63314	-3.16733e-10
178754729	chr3:178754729:G:A	2.1219e-08	-1.56537	-1.28769
178754974	chr3:178754974:G:A	1.92996e-07	-0.645293	-3.16733e-10
178755434	chr3:178755434:G:C	7.33153e-07	1.95104	-1.26165
178755660	chr3:178755660:C:T	2.00083e-08	-1.64917	-1.26264
178755717	chr3:178755717:C:T	1.03092e-07	-1.50195e-10	-1.27235
178755984	chr3:178755984:G:A	1.06949e-07	-1.50195e-10	-1.23561
178755989	chr3:178755989:A:T	1.13898e-07	-1.50195e-10	-1.17266
178756138	chr3:178756138:T:C	6.38572e-07	-1.50195e-10	0.551272
178756535	chr3:178756535:T:C	9.97497e-08	-1.50195e-10	-1.3053
178756699	chr3:178756699:C:T	2.08547e-08	-1.57949	-1.29089
178756838	chr3:178756838:T:C	1.01215e-07	-1.50195e-10	-1.29071
178756997	chr3:178756997:A:C	1.02265e-07	-1.50195e-10	-1.2804
178757138	chr3:178757138:T:C	1.1524e-07	-1.50195e-10	-1.16095
178757154	chr3:178757154:A:G	1.07543e-07	-1.50195e-10	-1.23007
178761005	chr3:178761005:G:T	1.15592e-07	-1.50195e-10	-1.1579
178761573	chr3:178761573:C:T	1.18831e-07	-1.50195e-10	-1.13026
178761605	chr3:178761605:C:T	1.05221e-07	-1.50195e-10	-1.2519
178761657	chr3:178761657:TAA:T	1.15499e-07	-1.50195e-10	-1.1587
178761744	chr3:178761744:G:A	1.97128e-08	-1.63248	-1.29422
178761896	chr3:178761896:G:A	1.13912e-07	-1.50195e-10	-1.17253
178762097	chr3:178762097:G:A	1.07132e-07	-1.50195e-10	-1.2339
178762536	chr3:178762536:G:T	2.08823e-08	-1.58151	-1.28755
178762597	chr3:178762597:A:C	1.05036e-07	-1.50195e-10	-1.25366
178762669	chr3:178762669:T:G	2.08633e-08	-1.59786	-1.27211
178762672	chr3:178762672:C:A	2.06946e-08	-1.58443	-1.29367
178762964	chr3:178762964:G:A	3.32504e-07	-0.101312	-3.16733e-10
178764163	chr3:178764163:G:C	2.92444e-08	-1.69458	-0.837697
178764234	chr3:178764234:G:A	3.16306e-08	-1.56212	-0.891716
178764455	chr3:178764455:C:T	2.10048e-08	-1.5975	-1.26571
178764808	chr3:178764808:T:C	6.83339e-08	-1.68356	-3.16733e-10
178765286	chr3:178765286:C:T	2.12093e-08	-1.58856	-1.26496
178765297	chr3:178765297:G:A	2.09146e-08	-1.57722	-1.2903
178765382	chr3:178765382:TTC:T	8.64225e-08	-1.44872	-3.16733e-10
178765633	chr3:178765633:G:A	2.07416e-08	-1.60873	-1.2671
178765688	chr3:178765688:C:T	2.81408e-08	-1.69966	-0.871086
178765773	chr3:178765773:A:T	2.92264e-08	-1.69963	-0.833264
178765792	chr3:178765792:C:T	1.80453e-08	-1.70877	-1.30631
178765822	chr3:178765822:C:A	2.09894e-08	-1.57346	-1.29049
178765961	chr3:178765961:T:C	1.59734e-07	-1.50195e-10	-0.834454
178766266	chr3:178766266:G:A	1.19925e-06	2.37119	-1.1897
178767046	chr3:178767046:C:T	1.01929e-07	-1.50195e-10	-1.28369
178767480	chr3:178767480:T:A	1.02442e-07	-1.50195e-10	-1.27867
178767897	chr3:178767897:T:C	2.14369e-08	-1.57535	-1.2675
178768240	chr3:178768240:G:C	1.34258e-07	-1.50195e-10	-1.0082
178768575	chr3:178768575:T:C	5.58336e-07	-1.50195e-10	0.416998
178768958	chr3:178768958:TGAA:T	4.36191e-07	1.47268	-1.30256
178769080	chr3:178769080:T:C	1.84e-07	-1.50195e-10	-0.693029
178769340	chr3:178769340:C:T	1.50835e-07	-1.50195e-10	-0.891776
178769621	chr3:178769621:A:C	1.53724e-07	-1.50195e-10	-0.872803
178769678	chr3:178769678:C:T	1.62558e-07	-1.50195e-10	-0.81693
178770089	chr3:178770089:T:G	2.29506e-08	-1.47825	-1.29637
178770464	chr3:178770464:G:A	1.10267e-07	-1.50195e-10	-1.20506
178770466	chr3:178770466:G:A	3.48064e-07	-1.50195e-10	-0.0555766
178770720	chr3:178770720:A:G	1.32867e-07	-1.50195e-10	-1.01861
178770829	chr3:178770829:C:T	1.83481e-07	-1.50195e-10	-0.695853
178771336	chr3:178771336:G:A	1.35003e-07	-1.50195e-10	-1.00267
178771537	chr3:178771537:G:A	9.54855e-08	-1.34899	-3.16733e-10
178771721	chr3:178771721:G:A	2.2225e-08	-1.51424	-1.2925
178772111	chr3:178772111:G:A	2.17526e-08	-1.53948	-1.28875
178772189	chr3:178772189:T:C	1.01952e-07	-1.50195e-10	-1.28346
178772264	chr3:178772264:T:C	2.29663e-07	-1.50195e-10	-0.471349
178772603	chr3:178772603:T:G	5.17584e-07	-1.50195e-10	0.341209
178773295	chr3:178773295:CAGA:C	2.26536e-08	-1.49834	-1.2893
178773605	chr3:178773605:C:T	1.01398e-07	-1.50195e-10	-1.28891
178773671	chr3:178773671:C:G	1.06615e-07	-1.50195e-10	-1.23874
178774274	chr3:178774274:T:C	9.96493e-08	-1.50195e-10	-1.30631
178774306	chr3:178774306:G:A	1.81979e-08	-1.70974	-1.29692
178774423	chr3:178774423:C:T	3.1435e-08	-1.54554	-0.914501
178774517	chr3:178774517:G:A	2.12842e-08	-1.56905	-1.28095
178774573	chr3:178774573:T:C	9.96679e-08	-1.50195e-10	-1.30612
178775388	chr3:178775388:T:C	1.36089e-07	-1.50195e-10	-0.994657
178775425	chr3:178775425:T:A	2.13609e-08	-1.55358	-1.29282
178776109	chr3:178776109:T:C	4.79538e-07	-1.50195e-10	0.26486
178776149	chr3:178776149:A:T	2.16019e-08	-1.55519	-1.27999
178776442	chr3:178776442:C:G	9.97606e-08	-1.50195e-10	-1.30519
178776462	chr3:178776462:C:T	2.61443e-07	-0.341747	-3.16733e-10
178776789	chr3:178776789:T:C	7.51571e-08	-1.58838	-3.16733e-10
178776791	chr3:178776791:A:T	2.26761e-08	-1.49238	-1.29428
178776801	chr3:178776801:C:T	1.74799e-07	-1.50195e-10	-0.744326
178776856	chr3:178776856:A:T	2.19001e-08	-1.53267	-1.2888
178777125	chr3:178777125:T:C	1.29849e-07	-1.50195e-10	-1.04159
178777188	chr3:178777188:C:A	4.29581e-07	-1.50195e-10	0.154847
178777526	chr3:178777526:A:G	1.08031e-07	-1.50195e-10	-1.22554
178777843	chr3:178777843:T:C	2.22783e-08	-1.53512	-1.26923
178778016	chr3:178778016:T:C	2.09368e-08	-1.57088	-1.29557
178778245	chr3:178778245:C:T	2.57972e-07	-1.50195e-10	-0.355112
178778942	chr3:178778942:CT:C	2.24681e-08	-1.53561	-1.26025
178779003	chr3:178779003:A:G	1.30423e-07	-1.50195e-10	-1.03718
178779435	chr3:178779435:C:T	4.35503e-07	1.47514	-1.3066
178779441	chr3:178779441:G:A	1.29217e-07	-1.50195e-10	-1.04647
178780567	chr3:178780567:T:C	1.48497e-07	-1.50195e-10	-0.907397
178780769	chr3:178780769:A:G	2.26485e-08	-1.51441	-1.27346
178781004	chr3:178781004:A:G	8.12344e-08	-1.51062	-3.16733e-10
178781252	chr3:178781252:A:G	1.00454e-07	-1.50195e-10	-1.29827
178781269	chr3:178781269:T:C	1.02305e-07	-1.50195e-10	-1.28001
178781288	chr3:178781288:G:A	2.20755e-08	-1.52846	-1.28504
178781394	chr3:178781394:C:T	8.1836e-07	1.73242	-0.93308
178781419	chr3:178781419:C:A	2.18732e-08	-1.53659	-1.28611
178781580	chr3:178781580:T:C	1.66875e-07	-1.50195e-10	-0.790717
178782430	chr3:178782430:T:C	1.01765e-07	-1.50195e-10	-1.2853
178782628	chr3:178782628:T:C	6.65981e-08	-1.70929	-3.16733e-10
178783154	chr3:178783154:T:A	1.02772e-07	-1.50195e-10	-1.27545
178783247	chr3:178783247:T:C	1.02349e-07	-1.50195e-10	-1.27958
178783922	chr3:178783922:T:A	6.66706e-08	-1.7082	-3.16733e-10
178784241	chr3:178784241:C:T	2.95839e-06	1.82231	0.262126
178784694	chr3:178784694:A:T	1.16406e-06	2.42403	-1.27232
178784704	chr3:178784704:C:A	9.9817e-08	-1.50195e-10	-1.30462
178784706	chr3:178784706:T:G	9.97675e-08	-1.50195e-10	-1.30512
178784786	chr3:178784786:T:C	7.61897e-08	-1.57474	-3.16733e-10
178784830	chr3:178784830:T:C	5.03316e-08	-1.23473	-0.754595
178784959	chr3:178784959:A:G	9.96787e-08	-1.50195e-10	-1.30601
178785046	chr3:178785046:C:T	1.02705e-07	-1.50195e-10	-1.2761
178785176	chr3:178785176:G:A	9.99487e-08	-1.50195e-10	-1.30331
178785427	chr3:178785427:G:C	2.91907e-08	-1.23335	-1.30076
178785656	chr3:178785656:T:C	9.55854e-08	-1.34794	-3.16733e-10
178785985	chr3:178785985:G:A	2.50458e-08	-1.55587	-1.13139
178786386	chr3:178786386:G:A	9.97318e-08	-1.50195e-10	-1.30548
178786483	chr3:178786483:G:T	6.66763e-07	-1.50195e-10	0.594472
178786566	chr3:178786566:G:A	1.00195e-07	-1.50195e-10	-1.30085
178787197	chr3:178787197:T:C	1.15346e-07	-1.50195e-10	-1.16002
178787634	chr3:178787634:T:C	8.0804e-07	2.08228	-1.29563
178787767	chr3:178787767:C:T	1.0566e-07	-1.50195e-10	-1.24774
178787929	chr3:178787929:A:G	2.31329e-08	-1.46293	-1.30377
178787937	chr3:178787937:T:C	2.08906e-07	-1.50195e-10	-0.56608
178787944	chr3:178787944:T:A	1.02427e-06	2.30461	-1.28084
178788078	chr3:178788078:C:T	2.47886e-08	-1.50891	-1.18867
178788219	chr3:178788219:C:T	2.28055e-08	-1.50082	-1.28014
178788489	chr3:178788489:A:G	1.79027e-06	1.8418	-0.259643
178788563	chr3:178788563:T:C	2.13411e-07	-1.50195e-10	-0.544742
178788745	chr3:178788745:T:C	1.02075e-07	-1.50195e-10	-1.28225
178789137	chr3:178789137:C:T	9.15152e-07	2.15924	-1.24811
178789195	chr3:178789195:C:T	1.06297e-07	-1.50195e-10	-1.24172
178789227	chr3:178789227:T:C	2.37579e-08	-1.47543	-1.26462
178789306	chr3:178789306:T:A	1.24161e-07	-1.50195e-10	-1.08638
178790193	chr3:178790193:T:C	1.07453e-07	-1.50195e-10	-1.23091
178790350	chr3:178790350:T:C	1.07513e-05	0.826348	2.54847
178790572	chr3:178790572:T:C	1.15753e-07	-1.50195e-10	-1.1565
178791148	chr3:178791148:A:C	2.78127e-08	-1.36822	-1.21425
178791151	chr3:178791151:G:A	1.04432e-07	-1.50195e-10	-1.25942
178791453	chr3:178791453:C:T	2.77043e-08	-1.36338	-1.22299
178791578	chr3:178791578:TAAC:T	2.63419e-08	-1.42468	-1.21212
178791663	chr3:178791663:G:C	1.07679e-07	-1.50195e-10	-1.22881
178792226	chr3:178792226:T:A	9.98551e-08	-1.50195e-10	-1.30424
178792228	chr3:178792228:A:G	2.67101e-08	-1.39886	-1.22406
178792935	chr3:178792935:T:C	1.40468e-07	-1.50195e-10	-0.962986
178793190	chr3:178793190:C:T	6.0415e-07	1.77403	-1.27817
178793266	chr3:178793266:T:C	5.90656e-07	1.73756	-1.26429
178793901	chr3:178793901:A:C	2.59847e-08	-1.37238	-1.27807
178793936	chr3:178793936:A:C	9.46874e-07	2.12153	-1.17633
178794077	chr3:178794077:G:A	1.22473e-07	-1.10007	-3.16733e-10
178794136	chr3:178794136:G:A	1.50601e-07	-1.50195e-10	-0.893326
178794264	chr3:178794264:C:G	1.57419e-07	-1.50195e-10	-0.849051
178794443	chr3:178794443:G:A	1.04885e-07	-1.50195e-10	-1.2551
178794630	chr3:178794630:C:T	1.06517e-07	-1.50195e-10	-1.23965
178794667	chr3:178794667:G:A	7.30246e-08	-0.814054	-0.803113
178794789	chr3:178794789:G:A	3.00974e-08	-1.39226	-1.11127
178795123	chr3:178795123:T:A	8.54886e-08	-1.45958	-3.16733e-10
178795271	chr3:178795271:G:A	9.54512e-08	-1.34935	-3.16733e-10
178795401	chr3:178795401:T:C	3.86128e-08	-1.0007	-1.25368
178795589	chr3:178795589:T:A	6.06126e-06	0.000227074	2.80148
178796002	chr3:178796002:C:T	9.05861e-08	-1.40166	-3.16733e-10
178796465	chr3:178796465:G:A	3.53949e-08	-1.04325	-1.29814
178796614	chr3:178796614:T:C	1.84768e-08	-1.69215	-1.29929
178796923	chr3:178796923:A:C	1.16404e-07	-1.50195e-10	-1.1509
178797037	chr3:178797037:G:C	1.00325e-07	-1.50195e-10	-1.29955
178797052	chr3:178797052:G:A	3.7374e-08	-0.988783	-1.2982
178797187	chr3:178797187:A:T	3.92473e-08	-0.940558	-1.29752
178797393	chr3:178797393:T:C	1.00357e-07	-1.50195e-10	-1.29923
178798120	chr3:178798120:G:A	2.73764e-07	0.875662	-1.17136
178798150	chr3:178798150:C:T	1.08515e-07	-1.50195e-10	-1.22107
178798198	chr3:178798198:T:C	2.82979e-07	0.902045	-1.16464
178798974	chr3:178798974:T:C	5.56654e-08	-0.63376	-1.25484
178799084	chr3:178799084:G:A	3.8976e-08	-0.948731	-1.29628
178799450	chr3:178799450:A:C	5.23793e-07	0.986274	-0.63314
178799722	chr3:178799722:C:T	1.47442e-07	-1.50195e-10	-0.914526
178800219	chr3:178800219:G:C	4.97902e-07	1.12045	-0.818011
178800557	chr3:178800557:G:A	4.74093e-05	4.85861	-3.16733e-10
178800906	chr3:178800906:A:G	6.13856e-08	-0.487754	-1.30303
178801208	chr3:178801208:A:C	1.7286e-06	2.80634	-1.25924
178801309	chr3:178801309:T:A	7.98649e-08	-0.702536	-0.825091
178801694	chr3:178801694:TACA:T	9.35391e-07	-1.50195e-10	0.933001
178802243	chr3:178802243:G:A	2.51576e-07	-1.50195e-10	-0.380216
178802577	chr3:178802577:G:T	1.67456e-07	-0.787244	-3.16733e-10
178802847	chr3:178802847:CT:C	2.71046e-07	0.86122	-1.1669
178803138	chr3:178803138:C:T	2.15869e-08	-1.71048	-1.1254
178803163	chr3:178803163:T:G	3.21531e-07	1.03628	-1.17115
178803179	chr3:178803179:A:G	2.01412e-08	-1.65646	-1.24874
178803552	chr3:178803552:T:C	6.39788e-07	-1.50195e-10	0.553174
178803929	chr3:178803929:T:C	1.05055e-07	-1.50195e-10	-1.25348
178804508	chr3:178804508:G:A	1.00863e-07	-1.50195e-10	-1.2942
178804510	chr3:178804510:G:A	1.00855e-07	-1.50195e-10	-1.29428
178804529	chr3:178804529:C:A	1.28121e-07	-1.50195e-10	-1.05499
178804848	chr3:178804848:A:G	1.00092e-07	-1.50195e-10	-1.30187
178805219	chr3:178805219:C:T	2.16711e-08	-1.71036	-1.12162
178805440	chr3:178805440:C:CACAG	1.1867e-07	-1.50195e-10	-1.13162
178805544	chr3:178805544:C:T	1.72244e-06	2.79557	-1.25203
178805547	chr3:178805547:C:T	1.01492e-06	-1.50195e-10	1.0146
178805681	chr3:178805681:G:A	1.71731e-07	-1.50195e-10	-0.762035
178805789	chr3:178805789:G:A	2.24529e-07	0.809193	-1.30315
178806023	chr3:178806023:G:A	6.03366e-07	0.494561	-3.16733e-10
178806917	chr3:178806917:T:C	6.85656e-06	0.472306	2.45269
178806959	chr3:178806959:G:A	2.71536e-07	0.886246	-1.19011
178807833	chr3:178807833:C:T	1.69804e-07	-1.50195e-10	-0.773319
178808705	chr3:178808705:C:T	1.81783e-08	-1.70243	-1.30531
178809289	chr3:178809289:G:A	1.80599e-07	-1.50195e-10	-0.711685
178810803	chr3:178810803:T:C	1.1925e-07	-1.50195e-10	-1.12674
178810820	chr3:178810820:C:T	2.82465e-07	-1.50195e-10	-0.264409
178811373	chr3:178811373:C:A	9.98242e-08	-0.0670371	-1.23752
178812068	chr3:178812068:C:T	1.03632e-07	-0.218521	-1.0486
178812484	chr3:178812484:G:A	1.21625e-07	-1.50195e-10	-1.10702
178812796	chr3:178812796:C:T	1.77275e-07	-1.50195e-10	-0.730261
178812943	chr3:178812943:A:G	9.98698e-08	-1.50195e-10	-1.3041
178813020	chr3:178813020:T:C	1.2468e-07	-1.50195e-10	-1.08221
178813242	chr3:178813242:T:C	1.22369e-07	-1.50195e-10	-1.10092
178813269	chr3:178813269:C:T	1.05152e-07	-1.50195e-10	-1.25255
178813334	chr3:178813334:T:C	1.05059e-07	-0.0634595	-1.18998
178813872	chr3:178813872:A:G	5.22809e-08	-0.761666	-1.18967
178814183	chr3:178814183:T:C	1.89465e-08	-1.70167	-1.26467
178814211	chr3:178814211:C:T	3.12698e-08	-1.58926	-0.876045
178814270	chr3:178814270:T:C	3.27698e-08	-1.334	-1.08445
178814364	chr3:178814364:C:T	5.49204e-08	-1.46789	-0.434184
178814665	chr3:178814665:T:C	2.15765e-08	-1.71012	-1.12623
178814729	chr3:178814729:G:T	8.51061e-08	-0.191224	-1.27284
178814821	chr3:178814821:GT:G	1.61569e-07	-1.50195e-10	-0.823029
178815045	chr3:178815045:T:C	9.96523e-08	-1.50195e-10	-1.30628
178815075	chr3:178815075:A:G	7.59106e-08	-1.57841	-3.16733e-10
178815280	chr3:178815280:G:A	1.81236e-08	-1.71123	-1.29952
178815396	chr3:178815396:T:C	1.81049e-08	-1.70788	-1.3039
178815571	chr3:178815571:T:A	1.81634e-08	-1.70434	-1.30421
178815687	chr3:178815687:A:G	7.282e-08	-0.352954	-1.26702
178815711	chr3:178815711:C:T	7.21404e-08	-0.432633	-1.19672
178815922	chr3:178815922:A:T	1.83638e-08	-1.6972	-1.30038
178816188	chr3:178816188:CTATT:C	8.90743e-07	-1.50195e-10	0.884093
178816355	chr3:178816355:T:C	1.8141e-08	-1.70766	-1.30212
178816686	chr3:178816686:C:T	6.6555e-08	-1.70993	-3.16733e-10
178817386	chr3:178817386:A:T	1.8452e-08	-1.68642	-1.30637
178817463	chr3:178817463:A:G	1.83559e-08	-1.6985	-1.29952
178817465	chr3:178817465:G:C	1.85178e-08	-1.69086	-1.29837
178817484	chr3:178817484:A:T	1.82017e-08	-1.70436	-1.30209
178817629	chr3:178817629:G:A	1.82733e-08	-1.70193	-1.30059
178817681	chr3:178817681:C:T	1.81979e-08	-1.70509	-1.30157
178817740	chr3:178817740:T:C	6.8066e-08	-0.383256	-1.30423
178817849	chr3:178817849:G:C	6.61504e-08	-0.416025	-1.30001
178817879	chr3:178817879:T:G	9.99092e-08	-1.50195e-10	-1.3037
178818032	chr3:178818032:C:T	6.58219e-08	-0.530511	-1.1905
178818102	chr3:178818102:T:C	7.85895e-08	-0.319987	-1.22374
178818151	chr3:178818151:T:A	1.82706e-08	-1.70639	-1.29628
178818298	chr3:178818298:A:T	2.93956e-08	-1.3297	-1.19741
178818776	chr3:178818776:T:C	1.81875e-08	-1.70607	-1.30116
178818936	chr3:178818936:T:C	1.85337e-08	-1.69135	-1.29702
178819042	chr3:178819042:C:T	1.01684e-07	-1.50195e-10	-1.28609
178819096	chr3:178819096:G:A	1.15134e-07	-1.50195e-10	-1.16186
178819435	chr3:178819435:C:T	1.0006e-07	-1.50195e-10	-1.3022
178819544	chr3:178819544:C:T	2.00868e-08	-1.61979	-1.28811
178819592	chr3:178819592:T:C	7.57925e-08	-0.275342	-1.30462
178819637	chr3:178819637:G:A	8.67242e-08	-1.44523	-3.16733e-10
178819838	chr3:178819838:T:C	1.87571e-08	-1.67967	-1.29672
178819895	chr3:178819895:G:A	7.95004e-08	-0.274529	-1.25767
178820019	chr3:178820019:G:C	2.77577e-07	-1.50195e-10	-0.281865
178820249	chr3:178820249:T:C	1.02034e-07	-1.50195e-10	-1.28266
178820461	chr3:178820461:G:A	1.85331e-08	-1.68797	-1.30044
178820555	chr3:178820555:A:G	1.85301e-08	-1.68813	-1.30044
178820915	chr3:178820915:T:C	1.87826e-08	-1.68506	-1.28997
178820980	chr3:178820980:C:A	1.85643e-08	-1.68782	-1.2989
178821123	chr3:178821123:C:T	1.14696e-07	-1.50195e-10	-1.16568
178821221	chr3:178821221:T:C	1.46062e-07	-1.50195e-10	-0.923934
178821429	chr3:178821429:T:C	1.84639e-08	-1.69183	-1.30032
178821440	chr3:178821440:A:T	9.97675e-08	-1.50195e-10	-1.30512
178821484	chr3:178821484:G:T	6.49375e-08	-0.487072	-1.24747
178821486	chr3:178821486:T:C	1.33259e-07	-1.01567	-3.16733e-10
178821671	chr3:178821671:A:T	9.98786e-08	-1.50195e-10	-1.30401
178821698	chr3:178821698:A:G	8.71095e-08	-0.186104	-1.25469
178821714	chr3:178821714:T:A	6.62898e-08	-0.47124	-1.24269
178822020	chr3:178822020:T:C	9.98168e-08	-1.50195e-10	-1.30463
178822146	chr3:178822146:T:C	1.84823e-08	-1.69351	-1.29764
178822168	chr3:178822168:A:G	1.27579e-07	-1.50195e-10	-1.05923
178822218	chr3:178822218:T:C	1.84928e-08	-1.69475	-1.29583
178822442	chr3:178822442:C:T	1.83521e-08	-1.69887	-1.29935
178822456	chr3:178822456:T:C	1.67432e-07	-1.50195e-10	-0.787388
178822565	chr3:178822565:G:T	6.72742e-08	-0.457822	-1.24136
178822575	chr3:178822575:C:CT	8.76506e-08	-0.182681	-1.25192
178822715	chr3:178822715:C:T	9.98802e-08	-1.50195e-10	-1.30399
178822724	chr3:178822724:T:C	9.96993e-08	-1.50195e-10	-1.3058
178823142	chr3:178823142:C:A	1.85913e-08	-1.68943	-1.29584
178823257	chr3:178823257:A:G	1.8444e-08	-1.69196	-1.30126
178823285	chr3:178823285:T:C	9.9844e-08	-1.50195e-10	-1.30435
178823404	chr3:178823404:T:C	1.85284e-08	-1.68269	-1.30597
178823528	chr3:178823528:A:C	1.85045e-08	-1.68873	-1.30122
178823666	chr3:178823666:G:T	1.8309e-08	-1.69787	-1.30271
178823773	chr3:178823773:G:A	1.56838e-07	-1.50195e-10	-0.852747
178824154	chr3:178824154:C:T	1.80225e-08	-1.71103	-1.30532
178824224	chr3:178824224:C:T	1.80534e-08	-1.71058	-1.30405
178824265	chr3:178824265:T:G	7.05199e-08	-0.401879	-1.25019
178824503	chr3:178824503:G:A	2.42055e-08	-1.5661	-1.15528
178824591	chr3:178824591:A:G	2.12904e-07	-1.50195e-10	-0.547121
178824629	chr3:178824629:A:C	5.9305e-08	-0.57489	-1.25038
178824666	chr3:178824666:A:G	1.93697e-08	-1.63817	-1.30608
178824773	chr3:178824773:G:A	4.06145e-08	-0.969465	-1.23437
178825029	chr3:178825029:T:C	1.85662e-08	-1.67998	-1.30664
178825116	chr3:178825116:G:A	1.98836e-08	-1.67906	-1.23901
178825368	chr3:178825368:T:C	1.91573e-08	-1.67755	-1.27773
178825461	chr3:178825461:C:A	1.01274e-07	-1.50195e-10	-1.29013
178825878	chr3:178825878:T:C	4.22049e-07	-1.50195e-10	0.137159
178825937	chr3:178825937:T:C	5.07528e-08	-0.684837	-1.29616
178825952	chr3:178825952:C:G	4.87779e-08	-0.724965	-1.29572
178826021	chr3:178826021:T:C	5.02655e-08	-0.700338	-1.29031
178826031	chr3:178826031:G:A	1.70847e-07	-1.50195e-10	-0.767194
178826088	chr3:178826088:G:A	5.20973e-08	-0.724064	-1.23079
178826274	chr3:178826274:A:G	4.87493e-08	-0.731095	-1.29018
178826498	chr3:178826498:T:C	4.11884e-08	-0.884642	-1.30516
178826529	chr3:178826529:T:C	3.99469e-08	-0.915402	-1.30501
178826590	chr3:178826590:C:T	4.98459e-08	-0.774357	-1.22467
178826595	chr3:178826595:A:G	3.86219e-08	-0.947569	-1.30657
178826831	chr3:178826831:C:A	4.13499e-08	-0.879548	-1.30634
178826835	chr3:178826835:T:C	4.16633e-08	-0.871698	-1.30664
178827293	chr3:178827293:A:G	4.02436e-08	-0.906751	-1.30626
178827461	chr3:178827461:G:A	4.21649e-08	-0.952528	-1.21385
178827488	chr3:178827488:A:G	4.03241e-08	-0.904416	-1.3066
178827820	chr3:178827820:T:C	4.11311e-08	-0.88474	-1.30646
178827878	chr3:178827878:G:A	4.13859e-08	-0.878459	-1.30656
178828164	chr3:178828164:C:T	6.03127e-08	-0.83396	-0.97446
178828238	chr3:178828238:T:C	3.91761e-08	-0.933432	-1.30646
178828577	chr3:178828577:C:T	9.96841e-08	-1.50195e-10	-1.30596
178828700	chr3:178828700:C:T	4.11303e-08	-0.885425	-1.30579
178828759	chr3:178828759:G:A	1.01312e-07	-1.50195e-10	-1.28976
178828776	chr3:178828776:C:A	1.08482e-07	-1.22138	-3.16733e-10
178828944	chr3:178828944:T:A	5.45135e-08	-0.626555	-1.28296
178829031	chr3:178829031:A:G	3.57926e-08	-1.12139	-1.20883
178829307	chr3:178829307:A:G	4.05748e-08	-0.898669	-1.30615
178829431	chr3:178829431:T:C	3.94343e-08	-1.059	-1.17433
178829593	chr3:178829593:C:T	1.13423e-07	-1.50195e-10	-1.17684
178830025	chr3:178830025:A:G	4.58586e-08	-0.818342	-1.26406
178830107	chr3:178830107:C:T	4.20773e-08	-0.863297	-1.30516
178830119	chr3:178830119:C:T	4.23103e-08	-0.857602	-1.30533
178830160	chr3:178830160:T:C	4.07363e-08	-0.89461	-1.30623
178830253	chr3:178830253:C:T	4.13692e-08	-0.880717	-1.30471
178830341	chr3:178830341:A:G	4.01834e-08	-0.912133	-1.30238
178830346	chr3:178830346:T:C	6.49565e-08	-0.748828	-0.985417
178830610	chr3:178830610:C:A	5.46327e-08	-0.787615	-1.11972
178830839	chr3:178830839:T:C	2.38303e-08	-1.44191	-1.29509
178830856	chr3:178830856:C:G	4.21307e-08	-0.96332	-1.20387
178831137	chr3:178831137:G:A	6.69554e-08	-1.70394	-3.16733e-10
178831256	chr3:178831256:A:G	4.09164e-08	-0.891011	-1.30542
178831456	chr3:178831456:G:A	5.51435e-08	-0.794965	-1.10306
178831561	chr3:178831561:G:A	4.03667e-08	-0.905275	-1.30468
178831593	chr3:178831593:T:C	4.55193e-08	-0.903663	-1.18616
178832153	chr3:178832153:T:C	3.80005e-08	-0.965863	-1.3045
178832209	chr3:178832209:T:G	8.1402e-07	1.96578	-1.17176
178832286	chr3:178832286:G:A	9.5406e-08	-1.34982	-3.16733e-10
178833337	chr3:178833337:A:G	1.20165e-07	-1.50195e-10	-1.1191
178833355	chr3:178833355:G:A	1.05271e-07	-1.50195e-10	-1.25143
178833785	chr3:178833785:A:G	4.13486e-08	-0.97729	-1.20863
178833828	chr3:178833828:T:C	3.81918e-08	-0.959724	-1.30562
178833909	chr3:178833909:C:T	3.93794e-08	-1.04202	-1.1927
178834046	chr3:178834046:G:A	2.02995e-07	-1.50195e-10	-0.59478
178834268	chr3:178834268:C:G	2.96612e-07	-1.50195e-10	-0.215539
178834350	chr3:178834350:T:C	1.01963e-07	-1.50195e-10	-1.28336
178834540	chr3:178834540:G:A	1.38414e-07	-0.977712	-3.16733e-10
178834724	chr3:178834724:T:G	4.59532e-08	-0.900755	-1.17959
178834883	chr3:178834883:G:A	4.33926e-08	-0.916383	-1.22129
178835117	chr3:178835117:A:C	9.58507e-08	-1.34517	-3.16733e-10
178835497	chr3:178835497:G:A	1.24467e-07	-1.50195e-10	-1.08392
178835837	chr3:178835837:AG:A	1.28736e-07	-1.50195e-10	-1.0502
178835839	chr3:178835839:CCA:C	1.28409e-07	-1.50195e-10	-1.05274
178835942	chr3:178835942:G:A	2.59814e-08	-1.45269	-1.1979
178835968	chr3:178835968:C:T	3.97446e-08	-0.930896	-1.29459
178836365	chr3:178836365:A:C	4.07628e-08	-0.905899	-1.29429
178836457	chr3:178836457:A:G	3.89488e-08	-0.952999	-1.29272
178836491	chr3:178836491:T:C	9.9726e-08	-1.50195e-10	-1.30554
178836512	chr3:178836512:C:G	1.05337e-07	-1.50195e-10	-1.2508
178836766	chr3:178836766:G:T	4.3322e-08	-0.841996	-1.29731
178836902	chr3:178836902:T:C	2.65733e-07	-1.50195e-10	-0.325471
178837175	chr3:178837175:G:A	3.96029e-08	-0.928159	-1.3009
178837295	chr3:178837295:C:T	4.24113e-08	-0.864735	-1.29581
178837362	chr3:178837362:T:A	4.25564e-08	-0.855452	-1.30168
178837510	chr3:178837510:T:C	1.86225e-07	-1.50195e-10	-0.681008
178837719	chr3:178837719:T:C	1.87268e-07	-1.50195e-10	-0.675423
178837855	chr3:178837855:G:T	4.5876e-08	-0.790456	-1.29156
178837975	chr3:178837975:C:T	5.98628e-07	-1.50195e-10	0.486677
178838303	chr3:178838303:A:G	1.09616e-07	-1.50195e-10	-1.21098
178838572	chr3:178838572:A:C	2.8803e-08	-1.31844	-1.22905
178839242	chr3:178839242:A:C	7.10032e-08	-1.64524	-3.16733e-10
178839285	chr3:178839285:A:C	2.35495e-08	-1.44238	-1.30648
178839557	chr3:178839557:A:T	4.12488e-08	-0.900737	-1.28761
178840088	chr3:178840088:T:C	4.33754e-08	-0.850437	-1.28763
178840318	chr3:178840318:G:A	2.73478e-08	-1.41331	-1.18601
178840368	chr3:178840368:C:T	1.07035e-07	-1.50195e-10	-1.2348
178840826	chr3:178840826:C:T	5.05263e-08	-0.688567	-1.2969
178841229	chr3:178841229:C:T	1.0557e-07	-1.50195e-10	-1.24859
178841346	chr3:178841346:C:T	1.09875e-07	-1.50195e-10	-1.20862
178841556	chr3:178841556:G:T	1.09911e-07	-1.50195e-10	-1.20829
178841870	chr3:178841870:A:G	2.64309e-07	-1.50195e-10	-0.330843
178842793	chr3:178842793:A:C	3.71476e-08	-1.00684	-1.28623
178843865	chr3:178843865:G:A	2.28833e-08	-1.47095	-1.30661
178843968	chr3:178843968:T:C	1.85575e-07	-1.50195e-10	-0.684503
178844070	chr3:178844070:A:G	2.98533e-08	-1.3256	-1.18607
178844418	chr3:178844418:A:T	3.44811e-08	-1.29702	-1.07054
178844690	chr3:178844690:T:A	3.94984e-08	-1.16771	-1.06399
178844927	chr3:178844927:T:C	1.01613e-07	-1.50195e-10	-1.28679
178845133	chr3:178845133:G:A	3.71999e-08	-1.22079	-1.07086
178845136	chr3:178845136:A:C	3.63727e-08	-1.24255	-1.0716
178845966	chr3:178845966:T:A	1.03142e-07	-1.50195e-10	-1.27186
178846066	chr3:178846066:C:T	1.07652e-07	-1.50195e-10	-1.22906
178846275	chr3:178846275:T:C	3.89841e-08	-0.953294	-1.29152
178846345	chr3:178846345:G:A	1.12767e-07	-1.50195e-10	-1.18264
178846346	chr3:178846346:A:T	3.86863e-08	-0.957157	-1.29532
178846387	chr3:178846387:C:T	3.92687e-08	-0.942824	-1.29471
178846594	chr3:178846594:T:TATCTA	4.17931e-08	-0.878555	-1.29668
178846713	chr3:178846713:C:T	4.03233e-08	-0.918062	-1.29297
178846819	chr3:178846819:A:T	1.0365e-07	-1.50195e-10	-1.26694
178847011	chr3:178847011:T:C	4.22911e-08	-0.866526	-1.29686
178847339	chr3:178847339:C:T	4.03999e-08	-0.919804	-1.28933
178847410	chr3:178847410:C:T	4.07986e-08	-0.906989	-1.29233
178847814	chr3:178847814:A:G	7.0463e-07	-1.50195e-10	0.649709
178847971	chr3:178847971:G:C	4.06451e-08	-0.906569	-1.29651
178848032	chr3:178848032:C:T	4.0592e-08	-0.909319	-1.29507
178848375	chr3:178848375:C:A	1.57668e-07	-1.50195e-10	-0.847474
178848654	chr3:178848654:T:C	3.60574e-08	-1.01781	-1.30504
178848772	chr3:178848772:C:T	3.52316e-08	-1.04034	-1.30568
178848800	chr3:178848800:G:C	3.47971e-08	-1.05184	-1.30659
178848892	chr3:178848892:A:C	4.58247e-08	-0.7957	-1.28744
178848895	chr3:178848895:T:G	1.47631e-07	-1.50195e-10	-0.913249
178849129	chr3:178849129:G:A	3.57677e-08	-1.02651	-1.30441
178849157	chr3:178849157:A:G	5.72283e-08	-0.790973	-1.06994
178849159	chr3:178849159:T:C	1.94027e-07	-1.50195e-10	-0.639963
178849307	chr3:178849307:T:C	3.39474e-08	-1.21053	-1.17262
178849359	chr3:178849359:T:C	3.45938e-08	-1.05935	-1.30494
178849365	chr3:178849365:A:T	3.88912e-07	0.0553894	-3.16733e-10
178849821	chr3:178849821:T:C	3.33542e-08	-1.16568	-1.2351
178849863	chr3:178849863:G:A	1.02471e-07	-1.50195e-10	-1.27839
178850704	chr3:178850704:T:C	1.73263e-07	-1.50195e-10	-0.75315
178850738	chr3:178850738:T:C	9.98661e-08	-1.50195e-10	-1.30413
178850775	chr3:178850775:A:C	3.75668e-08	-1.36572	-0.916121
178851021	chr3:178851021:T:C	1.71769e-07	-0.761811	-3.16733e-10
178851123	chr3:178851123:C:T	2.42408e-08	-1.66622	-1.05371
178851175	chr3:178851175:T:C	2.95761e-08	-1.67815	-0.842849
178851237	chr3:178851237:G:A	1.23151e-07	-1.50195e-10	-1.09455
178851253	chr3:178851253:A:G	3.08291e-08	-1.17515	-1.30435
178851302	chr3:178851302:G:A	5.41877e-08	-1.13933	-0.776182
178851408	chr3:178851408:TCA:T	1.22059e-07	-1.50195e-10	-1.10346
178851535	chr3:178851535:G:C	1.40996e-07	-0.959232	-3.16733e-10
178851609	chr3:178851609:AAAGAT:A	1.35674e-07	-0.997705	-3.16733e-10
178851677	chr3:178851677:C:T	1.21336e-07	-1.10157	-0.00782818
178851917	chr3:178851917:A:G	3.66247e-08	-1.06118	-1.24606
178852139	chr3:178852139:C:T	4.12682e-08	-0.937607	-1.25026
178852170	chr3:178852170:C:T	4.39956e-08	-0.952805	-1.17107
178852193	chr3:178852193:A:T	4.22412e-08	-0.922024	-1.24254
178852391	chr3:178852391:CA:C	3.35937e-07	1.03194	-1.12298
178852418	chr3:178852418:C:T	1.66952e-07	-1.50195e-10	-0.790255
178852510	chr3:178852510:C:T	1.19163e-07	-1.50195e-10	-1.12747
178852605	chr3:178852605:T:A	6.67499e-08	-0.716467	-0.990544
178852987	chr3:178852987:C:A	4.44388e-08	-0.913335	-1.20052
178853106	chr3:178853106:C:T	1.07588e-07	-1.22965	-3.16733e-10
178853218	chr3:178853218:A:C	1.0253e-07	-1.50195e-10	-1.2778
178853233	chr3:178853233:T:C	3.69521e-08	-1.02027	-1.27807
178853361	chr3:178853361:C:T	6.68789e-08	-0.70054	-1.00454
178853377	chr3:178853377:T:C	3.81504e-08	-0.985497	-1.28093
178853394	chr3:178853394:A:C	3.81913e-08	-0.988662	-1.27669
178853395	chr3:178853395:G:A	3.82117e-08	-0.984142	-1.28068
178853424	chr3:178853424:C:T	9.99897e-08	-1.50195e-10	-1.3029
178853508	chr3:178853508:T:G	1.00078e-07	-1.50195e-10	-1.30201
178853587	chr3:178853587:T:C	5.54816e-08	-0.787784	-1.10413
178853744	chr3:178853744:GACA:G	1.05773e-07	-1.24667	-3.16733e-10
178853988	chr3:178853988:G:A	1.07649e-07	-0.261802	-0.967286
178854209	chr3:178854209:T:C	1.35409e-07	-0.826442	-0.173222
178854263	chr3:178854263:A:C	1.03223e-07	-1.27107	-3.16733e-10
178854576	chr3:178854576:T:TG	1.05901e-07	-1.24546	-3.16733e-10
178854984	chr3:178854984:T:C	1.04385e-07	-1.50195e-10	-1.25988
178855634	chr3:178855634:T:A	3.36425e-08	-1.27815	-1.11402
178855636	chr3:178855636:A:T	3.35094e-08	-1.27651	-1.11963
178855660	chr3:178855660:T:C	5.15531e-08	-0.900762	-1.06459
178855906	chr3:178855906:C:T	8.2287e-08	-0.511184	-0.986566
178855940	chr3:178855940:C:A	1.01185e-07	-1.50195e-10	-1.29101
178856388	chr3:178856388:C:T	7.04205e-08	-0.693044	-0.960435
178856882	chr3:178856882:T:C	1.33731e-07	-1.26848	0.256343
178857024	chr3:178857024:C:A	1.59747e-07	-1.50195e-10	-0.834374
178857139	chr3:178857139:G:A	1.55989e-07	-1.50195e-10	-0.858176
178857250	chr3:178857250:C:T	1.62159e-07	0.048978	-0.868366
178858203	chr3:178858203:A:T	1.01578e-07	-1.50195e-10	-1.28714
178858205	chr3:178858205:G:A	2.82727e-07	-1.50195e-10	-0.263481
178858231	chr3:178858231:G:T	1.99264e-08	-1.68797	-1.22795
178858365	chr3:178858365:A:G	7.98047e-08	-1.52838	-3.16733e-10
178858422	chr3:178858422:G:GATTTTGCATTTTGTT	5.06168e-07	1.1321	-0.813192
178858424	chr3:178858424:A:ATTTGC	4.76199e-07	1.08309	-0.825217
178858518	chr3:178858518:C:G	1.36662e-07	-1.10728	0.11683
178859446	chr3:178859446:A:T	1.68463e-07	0.211887	-0.993132
178859622	chr3:178859622:C:T	1.3296e-07	-1.50195e-10	-1.01791
178860437	chr3:178860437:G:A	7.90896e-07	1.35833	-0.593131
178860662	chr3:178860662:CT:C	1.19914e-06	-1.50195e-10	1.1814
178861930	chr3:178861930:CAT:C	1.23487e-07	-0.260095	-0.831733
178862123	chr3:178862123:C:CA	2.29737e-08	-1.69931	-1.0743
178862354	chr3:178862354:T:C	1.50331e-07	-0.0803223	-0.814803
178862386	chr3:178862386:A:G	7.99036e-08	-1.52714	-3.16733e-10
178862435	chr3:178862435:T:C	2.87855e-07	-1.50195e-10	-0.245508
178862842	chr3:178862842:T:C	1.03746e-07	-1.50195e-10	-1.26602
178863838	chr3:178863838:C:T	5.33537e-08	-1.08167	-0.84935
178865236	chr3:178865236:C:A	4.17751e-07	-1.50195e-10	0.126924
178866794	chr3:178866794:A:G	1.34451e-06	1.97472	-0.678895
178866961	chr3:178866961:G:A	1.11705e-07	-1.50195e-10	-1.1921
178867000	chr3:178867000:C:T	2.2776e-08	-1.7003	-1.08196
178867023	chr3:178867023:T:C	8.0262e-08	-1.04689	-0.475779
178867301	chr3:178867301:T:A	9.41347e-08	-1.36324	-3.16733e-10
178867441	chr3:178867441:T:TA	2.61078e-07	-1.50195e-10	-0.343143
178867460	chr3:178867460:G:A	8.6257e-08	-0.498056	-0.952576
178867854	chr3:178867854:T:C	1.70288e-07	-1.50195e-10	-0.770473
178867890	chr3:178867890:C:T	4.01041e-08	-1.1808	-1.03569
178868176	chr3:178868176:G:C	1.325e-07	-1.50195e-10	-1.02138
178868303	chr3:178868303:G:A	2.1929e-08	-1.68271	-1.13745
178868351	chr3:178868351:G:T	1.19143e-07	-1.50195e-10	-1.12764
178868454	chr3:178868454:G:A	1.32535e-07	-1.50195e-10	-1.02111
178868513	chr3:178868513:C:T	3.12641e-07	-1.50195e-10	-0.162906
178868660	chr3:178868660:A:G	1.55564e-07	-1.50195e-10	-0.860908
178868874	chr3:178868874:G:A	4.36606e-06	3.76922	-1.29557
178869178	chr3:178869178:C:A	9.36223e-08	-0.400258	-0.968437
178869277	chr3:178869277:G:A	2.06375e-07	-1.50195e-10	-0.57827
178870360	chr3:178870360:G:A	1.42099e-07	-1.50195e-10	-0.951442
178870560	chr3:178870560:A:G	9.7773e-08	-0.748595	-0.57672
178870663	chr3:178870663:C:T	1.00214e-07	-1.50195e-10	-1.30065
178870815	chr3:178870815:T:A	1.11753e-07	-1.50195e-10	-1.19168
178871674	chr3:178871674:C:T	3.02645e-08	-1.21586	-1.28212
178872029	chr3:178872029:A:G	1.50308e-07	-1.50195e-10	-0.895277
178872405	chr3:178872405:C:T	2.25825e-05	4.98199	-0.865024
178872694	chr3:178872694:C:T	1.02919e-05	4.00912	-0.677977
178872842	chr3:178872842:A:G	1.13764e-07	-0.0392679	-1.13457
178872981	chr3:178872981:G:A	2.43349e-08	-1.67048	-1.04557
178873563	chr3:178873563:TAAG:T	4.2623e-08	-1.16635	-0.989221
178873863	chr3:178873863:G:A	1.53456e-07	0.333656	-1.2082
178873962	chr3:178873962:C:T	6.90114e-08	-1.67369	-3.16733e-10
178873965	chr3:178873965:G:A	1.67386e-07	0.393727	-1.18139
178874080	chr3:178874080:T:G	1.00014e-07	-1.50195e-10	-1.30266
178874180	chr3:178874180:A:T	1.27366e-07	-1.50195e-10	-1.0609
178874305	chr3:178874305:ACTT:A	8.48471e-08	-1.46711	-3.16733e-10
178875343	chr3:178875343:T:C	9.46923e-08	-1.35733	-3.16733e-10
178875949	chr3:178875949:G:A	1.46553e-07	-1.50195e-10	-0.920578
178875950	chr3:178875950:T:G	1.46366e-07	-1.50195e-10	-0.921856
178876171	chr3:178876171:G:A	1.22329e-07	-1.10125	-3.16733e-10
178876484	chr3:178876484:G:A	5.53714e-07	0.408686	-3.16733e-10
178877033	chr3:178877033:A:G	7.13413e-08	-0.589598	-1.05089
178877139	chr3:178877139:T:C	1.14577e-07	-0.200756	-0.965962
178877428	chr3:178877428:A:C	1.22895e-07	-1.50195e-10	-1.09664
178878474	chr3:178878474:T:C	1.02532e-07	-0.817372	-0.46042
178878788	chr3:178878788:G:A	1.06835e-07	-1.50195e-10	-1.23668
178878938	chr3:178878938:T:G	7.13348e-07	-1.50195e-10	0.662007
178879194	chr3:178879194:G:T	1.53951e-07	-1.50195e-10	-0.871326
178879560	chr3:178879560:T:C	1.07986e-07	-1.50195e-10	-1.22596
178879733	chr3:178879733:C:T	2.84657e-08	-1.25519	-1.30408
178880221	chr3:178880221:T:C	1.79322e-07	-1.50195e-10	-0.718778
178880222	chr3:178880222:G:T	1.79322e-07	-1.50195e-10	-0.718778
178880374	chr3:178880374:G:A	1.63409e-07	0.335097	-1.14681
178881451	chr3:178881451:T:TA	1.00394e-07	-1.50195e-10	-1.29886
178881565	chr3:178881565:T:C	1.04621e-07	-1.50195e-10	-1.25761
178881627	chr3:178881627:CT:C	2.37189e-07	-0.439107	-3.16733e-10
178881956	chr3:178881956:T:A	1.41913e-07	-0.0288904	-0.923855
178882033	chr3:178882033:A:G	1.48589e-07	-1.50195e-10	-0.906776
178882406	chr3:178882406:C:T	1.07827e-07	-1.50195e-10	-1.22744
178882708	chr3:178882708:A:G	1.44423e-07	-1.50195e-10	-0.935213
178882904	chr3:178882904:A:G	8.05277e-08	-0.379617	-1.13974
178883025	chr3:178883025:T:C	1.10575e-07	-0.772135	-0.430134
178884060	chr3:178884060:G:C	1.17526e-07	-0.252372	-0.888931
178884225	chr3:178884225:C:T	1.55677e-07	0.367451	-1.22763
178884484	chr3:178884484:G:C	1.07571e-07	-1.50195e-10	-1.22981
178884564	chr3:178884564:T:C	1.05903e-07	-1.50195e-10	-1.24544
178884753	chr3:178884753:A:G	2.0317e-07	-1.50195e-10	-0.593922
178885296	chr3:178885296:G:C	1.69803e-07	-1.50195e-10	-0.773326
178885409	chr3:178885409:C:A	1.37645e-07	0.105113	-1.0884
178886150	chr3:178886150:G:A	5.40922e-07	-1.50195e-10	0.385313
178887000	chr3:178887000:T:G	1.05009e-07	-1.50195e-10	-1.25392
178887380	chr3:178887380:T:C	1.99145e-06	2.68477	-0.996114
178887920	chr3:178887920:A:G	2.33421e-07	-1.50195e-10	-0.455121
178888120	chr3:178888120:G:A	1.2964e-07	-1.50195e-10	-1.0432
178888142	chr3:178888142:A:G	7.16819e-07	-1.50195e-10	0.666861
178888252	chr3:178888252:T:C	8.54919e-08	-0.316197	-1.14335
178888439	chr3:178888439:T:C	5.17395e-08	-0.70279	-1.25895
178888712	chr3:178888712:G:A	3.18588e-08	-1.55932	-0.88733
178888864	chr3:178888864:T:C	5.43212e-07	0.389536	-3.16733e-10
178889400	chr3:178889400:T:C	3.10609e-08	-1.22178	-1.25023
178889454	chr3:178889454:G:T	3.20322e-08	-1.14215	-1.29907
178890528	chr3:178890528:C:T	6.31675e-08	-1.52985	-0.232322
178890695	chr3:178890695:G:A	1.40892e-07	0.289761	-1.24973
178891610	chr3:178891610:C:T	1.5513e-07	-1.50195e-10	-0.8637
178891893	chr3:178891893:G:T	4.60042e-08	-0.790386	-1.28884
178892071	chr3:178892071:G:A	6.84112e-08	-1.68243	-3.16733e-10
178892302	chr3:178892302:C:T	8.89023e-07	1.26608	-0.383916
178892384	chr3:178892384:C:G	1.55414e-07	0.266924	-1.12879
178892568	chr3:178892568:T:G	2.48587e-07	-1.50195e-10	-0.392172
178892900	chr3:178892900:G:GA	1.4475e-07	-1.50195e-10	-0.932953
178893172	chr3:178893172:A:C	1.42507e-07	0.312538	-1.26111
178893590	chr3:178893590:C:T	2.33216e-08	-1.45324	-1.30534
178893684	chr3:178893684:C:T	6.71158e-08	-1.70154	-3.16733e-10
178894785	chr3:178894785:AT:A	9.96156e-08	-1.50195e-10	-1.30664
178894808	chr3:178894808:T:C	1.38919e-07	0.276372	-1.25044
178895387	chr3:178895387:T:A	6.92172e-08	-1.42789	-0.242822
178896049	chr3:178896049:G:A	5.2049e-08	-1.5192	-0.436575
178896075	chr3:178896075:G:C	1.10169e-07	-1.50195e-10	-1.20595
178896303	chr3:178896303:G:GTAT	2.68812e-08	-1.31488	-1.30166
178896305	chr3:178896305:A:T	2.67766e-08	-1.32341	-1.29703
178896351	chr3:178896351:T:A	7.14769e-07	-1.50195e-10	0.663996
178896817	chr3:178896817:A:C	1.66537e-07	-1.50195e-10	-0.792748
178896944	chr3:178896944:T:C	1.82593e-07	-0.527958	-0.172743
178897095	chr3:178897095:G:T	3.50264e-08	-1.0592	-1.29266
178897138	chr3:178897138:G:T	1.42958e-07	0.298489	-1.2439
178897284	chr3:178897284:G:A	4.27896e-08	-0.879485	-1.27218
178898109	chr3:178898109:C:T	1.00968e-07	-1.50195e-10	-1.29316
178898207	chr3:178898207:A:G	6.21433e-08	-1.54756	-0.230963
178898332	chr3:178898332:C:T	1.93436e-07	-1.50195e-10	-0.643014
178898743	chr3:178898743:T:A	1.87459e-07	-1.50195e-10	-0.6744
178898786	chr3:178898786:T:C	1.29069e-07	-1.50195e-10	-1.04762
178899424	chr3:178899424:C:T	1.2964e-07	0.0732753	-1.11648
178899463	chr3:178899463:T:C	1.14113e-05	4.74	-1.30561
178899666	chr3:178899666:GTAGAGATGAGGTTTCA:G	2.5893e-08	-1.34948	-1.30452
178899734	chr3:178899734:T:C	1.15527e-06	1.04234	0.101779
178899940	chr3:178899940:CAA:C	1.34046e-07	0.0913066	-1.10109
178900215	chr3:178900215:T:C	1.32111e-07	-0.678125	-0.346196
178900270	chr3:178900270:C:G	2.85551e-08	-1.24952	-1.30661
178900536	chr3:178900536:C:T	2.59753e-08	-1.34738	-1.30344
178900693	chr3:178900693:A:T	6.70612e-08	-1.70236	-3.16733e-10
178901214	chr3:178901214:T:C	1.02979e-07	-1.50195e-10	-1.27344
178901476	chr3:178901476:T:C	2.27717e-07	0.379206	-0.859067
178901563	chr3:178901563:T:C	3.99315e-08	-0.940474	-1.28032
178901725	chr3:178901725:G:A	2.60095e-08	-1.34861	-1.30089
178902135	chr3:178902135:A:G	3.18068e-08	-1.18987	-1.25841
178902399	chr3:178902399:GGGAGAGCAAACTAAA:G	1.10321e-07	-1.50195e-10	-1.20457
178902802	chr3:178902802:G:T	1.03269e-07	-1.50195e-10	-1.27062
178902839	chr3:178902839:A:G	1.59009e-07	-0.867479	0.0284767
178902921	chr3:178902921:G:A	3.59195e-08	-1.18882	-1.13786
178903746	chr3:178903746:C:T	5.91209e-08	-0.632108	-1.19627
178904090	chr3:178904090:T:C	6.53349e-07	0.574148	-3.16733e-10
178904290	chr3:178904290:C:A	9.22636e-08	-1.38331	-3.16733e-10
178905200	chr3:178905200:C:T	1.02046e-07	-1.50195e-10	-1.28254
178905405	chr3:178905405:C:T	1.38839e-07	-0.97465	-3.16733e-10
178905482	chr3:178905482:A:C	3.22162e-07	-1.50195e-10	-0.132908
178906172	chr3:178906172:C:T	3.3699e-07	1.16472	-1.25263
178906539	chr3:178906539:T:C	7.74335e-08	-1.58667	0.0281235
178906939	chr3:178906939:G:A	4.23704e-08	-0.854877	-1.30664
178907106	chr3:178907106:AGATTAAAGT:A	9.06414e-08	-1.57786	0.176809
178907622	chr3:178907622:G:A	1.25018e-07	0.0160484	-1.09555
178907733	chr3:178907733:A:G	1.05614e-07	-1.50195e-10	-1.24817
178908415	chr3:178908415:C:T	7.36672e-08	-0.835541	-0.772865
178908830	chr3:178908830:T:C	3.6157e-07	1.07985	-1.09735
178909117	chr3:178909117:G:A	1.80554e-07	-1.50195e-10	-0.711931
178909166	chr3:178909166:C:T	1.03699e-07	-1.50195e-10	-1.26647
178909225	chr3:178909225:G:A	1.98108e-07	-1.50195e-10	-0.619149
178909333	chr3:178909333:CAG:C	1.12778e-07	-1.50195e-10	-1.18255
178909687	chr3:178909687:T:C	7.7996e-08	-1.55435	0.00304159
178910113	chr3:178910113:A:G	1.01497e-07	-1.50195e-10	-1.28793
178910402	chr3:178910402:C:G	3.6903e-07	1.11509	-1.11217
178910803	chr3:178910803:T:C	1.08626e-07	-1.50195e-10	-1.22005
178912258	chr3:178912258:T:C	6.63219e-08	-1.27262	-0.440821
178912517	chr3:178912517:C:T	1.77175e-07	-1.50195e-10	-0.730826
178912520	chr3:178912520:G:C	4.67444e-08	-0.760959	-1.30231
178912574	chr3:178912574:G:A	8.6522e-08	-1.5501	0.102533
178912619	chr3:178912619:C:T	1.37916e-07	-0.16945	-0.811867
178912840	chr3:178912840:C:A	1.08523e-07	-1.50195e-10	-1.221
178913343	chr3:178913343:T:C	3.33937e-07	1.141	-1.23801
178913641	chr3:178913641:A:G	1.49208e-07	-1.50195e-10	-0.902622
178914177	chr3:178914177:C:T	6.00398e-08	-1.09368	-0.719281
178914541	chr3:178914541:A:G	9.97429e-08	-1.50195e-10	-1.30537
178914650	chr3:178914650:C:A	1.00035e-07	-1.50195e-10	-1.30245
178915419	chr3:178915419:T:C	5.17661e-08	-1.18734	-0.773885
178915558	chr3:178915558:C:T	8.00812e-08	-1.57264	0.0477141
178915632	chr3:178915632:T:C	1.04839e-05	4.4834	-1.13376
178915718	chr3:178915718:T:C	1.49338e-07	-1.50195e-10	-0.901749
178915824	chr3:178915824:C:T	6.74801e-08	-1.69613	-3.16733e-10
178916205	chr3:178916205:T:C	1.48115e-07	-1.50195e-10	-0.909976
178916406	chr3:178916406:C:T	1.49017e-07	-1.50195e-10	-0.9039
178916681	chr3:178916681:A:G	1.50385e-07	-1.50195e-10	-0.894767
178916840	chr3:178916840:T:A	1.23398e-07	-1.1448	0.0522508
178916862	chr3:178916862:A:G	1.12852e-07	-1.23602	0.0541365
178916873	chr3:178916873:T:G	1.0035e-07	-1.50195e-10	-1.2993
178917172	chr3:178917172:A:G	1.65257e-07	-1.50195e-10	-0.800461
178917338	chr3:178917338:A:C	1.43451e-07	-1.50195e-10	-0.941971
178917635	chr3:178917635:T:A	6.40411e-07	0.554147	-3.16733e-10
178918058	chr3:178918058:C:G	2.7871e-08	-1.2738	-1.30657
178918297	chr3:178918297:T:C	1.00041e-07	-1.50195e-10	-1.30239
178918511	chr3:178918511:G:A	7.28481e-06	4.27696	-1.29137
178918633	chr3:178918633:G:A	3.91406e-07	1.17001	-1.10823
178918761	chr3:178918761:T:C	5.61893e-08	-1.21009	-0.669144
178919403	chr3:178919403:T:C	1.27383e-07	-1.50195e-10	-1.06076
178919477	chr3:178919477:T:C	1.05506e-07	-1.50195e-10	-1.2492
178920032	chr3:178920032:T:TAC	2.71962e-07	0.931728	-1.23403
178920379	chr3:178920379:G:A	3.45043e-07	1.00625	-1.07055
178920417	chr3:178920417:C:T	6.64907e-06	4.18372	-1.28945
178920539	chr3:178920539:T:C	1.16467e-07	0.119448	-1.26981
178920744	chr3:178920744:C:T	6.80479e-08	-1.20091	-0.486841
178920774	chr3:178920774:A:G	1.27088e-07	-1.50195e-10	-1.06308
178920795	chr3:178920795:G:A	9.96825e-08	-1.50195e-10	-1.30597
178920964	chr3:178920964:C:T	3.92163e-08	-0.932697	-1.30617
178921666	chr3:178921666:C:T	1.41668e-07	-0.648556	-0.305917
178922194	chr3:178922194:C:T	1.06738e-07	-1.50195e-10	-1.23759
178922362	chr3:178922362:A:G	2.55148e-07	-0.99595	0.629829
178922593	chr3:178922593:A:G	9.97212e-08	-1.50195e-10	-1.30558
178922900	chr3:178922900:T:C	1.09924e-07	-1.50195e-10	-1.20818
178923203	chr3:178923203:G:A	1.00643e-07	-1.50195e-10	-1.29639
178923632	chr3:178923632:G:A	1.41355e-07	-1.50195e-10	-0.95669
178923904	chr3:178923904:G:C	1.44604e-07	0.356919	-1.29088
178924017	chr3:178924017:C:T	6.90603e-08	-1.67298	-3.16733e-10
178924169	chr3:178924169:A:G	2.94551e-08	-1.26809	-1.25701
178924481	chr3:178924481:C:T	6.64858e-08	-1.71098	-3.16733e-10
178924770	chr3:178924770:G:A	1.43925e-07	-1.50195e-10	-0.93867
178925134	chr3:178925134:A:C	1.56709e-07	-1.50195e-10	-0.85357
178925275	chr3:178925275:T:G	9.96158e-08	-1.50195e-10	-1.30664
178925351	chr3:178925351:G:A	7.80997e-08	-0.25689	-1.29309
178925694	chr3:178925694:A:G	3.03734e-07	0.910932	-1.10274
178925906	chr3:178925906:G:A	3.98273e-08	-0.916778	-1.30663
178926144	chr3:178926144:G:A	9.9886e-08	-1.50195e-10	-1.30393
178926354	chr3:178926354:A:T	1.0002e-07	-1.50195e-10	-1.3026
178926592	chr3:178926592:A:C	1.71381e-07	0.479351	-1.24343
178926791	chr3:178926791:G:T	6.23719e-08	-0.784146	-0.990702
178926896	chr3:178926896:G:T	1.80985e-07	0.486855	-1.1964
178927022	chr3:178927022:C:A	2.14614e-07	0.703673	-1.2428
178927061	chr3:178927061:A:T	1.34595e-07	-0.132295	-0.873399
178927657	chr3:178927657:A:G	1.54522e-07	-0.608541	-0.259084
178927673	chr3:178927673:T:C	6.66582e-06	4.16042	-1.26363
178928082	chr3:178928082:T:C	1.84436e-07	0.557974	-1.24863
178928512	chr3:178928512:C:T	2.89126e-07	-0.2411	-3.16733e-10
178929359	chr3:178929359:G:C	1.53055e-07	-1.50195e-10	-0.877166
178929651	chr3:178929651:A:C	1.49901e-07	-1.50195e-10	-0.897986
178929912	chr3:178929912:A:G	1.34291e-07	-1.50195e-10	-1.00796
178930158	chr3:178930158:T:C	6.54953e-08	-1.29123	-0.434755
178930448	chr3:178930448:T:C	2.71296e-07	-0.70822	0.403466
178930507	chr3:178930507:A:G	1.24187e-07	0.196571	-1.28274
178930514	chr3:178930514:T:G	4.2431e-08	-0.855343	-1.30474
178930536	chr3:178930536:T:C	2.41248e-07	-1.50195e-10	-0.422136
178931053	chr3:178931053:AC:A	1.2113e-07	-1.26287	0.151767
178931440	chr3:178931440:G:A	6.85427e-08	-0.397327	-1.28318
178931632	chr3:178931632:A:ATTTTATAATT	1.40886e-07	0.298177	-1.25819
178932191	chr3:178932191:C:T	3.63415e-07	-0.0124181	-3.16733e-10
178932761	chr3:178932761:C:G	6.23188e-06	4.11192	-1.28245
178932802	chr3:178932802:T:C	1.66181e-07	-1.50195e-10	-0.794887
178932985	chr3:178932985:A:G	9.99838e-08	-1.52737	0.224419
178933058	chr3:178933058:A:AG	1.06803e-07	-1.50195e-10	-1.23697
178933279	chr3:178933279:A:C	1.04453e-07	-1.23179	-0.027436
178933690	chr3:178933690:T:C	1.65075e-07	-1.50195e-10	-0.801565
178933885	chr3:178933885:T:C	1.05464e-07	0.0396174	-1.28921
178933892	chr3:178933892:A:T	3.82623e-08	-0.957306	-1.30619
178933984	chr3:178933984:C:A	1.0514e-07	-1.50195e-10	-1.25267
178934090	chr3:178934090:A:G	2.25945e-07	0.645658	-1.13333
178934121	chr3:178934121:C:T	2.96497e-07	-1.50195e-10	-0.215926
178934754	chr3:178934754:G:A	2.29113e-07	-1.50195e-10	-0.473749
178934781	chr3:178934781:A:G	1.11922e-07	-1.50195e-10	-1.19016
178934879	chr3:178934879:A:C	1.35584e-07	-0.869509	-0.12886
178935041	chr3:178935041:C:T	2.23456e-05	5.22442	-1.11799
178935202	chr3:178935202:C:T	6.82395e-08	-0.586247	-1.09869
178935281	chr3:178935281:A:G	1.28632e-07	-1.50195e-10	-1.05101
178935338	chr3:178935338:A:C	1.15082e-05	4.6636	-1.22075
178936500	chr3:178936500:C:T	4.71286e-07	0.98413	-0.736628
178936532	chr3:178936532:T:A	4.16843e-08	-1.00861	-1.16923
178937618	chr3:178937618:G:A	1.20392e-07	0.102235	-1.21945
178937740	chr3:178937740:C:T	7.07783e-08	-1.58906	-0.0593545
178937857	chr3:178937857:CTTTAG:C	2.73359e-07	0.575804	-0.87298
178938182	chr3:178938182:G:A	1.18716e-07	-1.50195e-10	-1.13123
178938469	chr3:178938469:C:T	1.00619e-07	-1.50195e-10	-1.29662
178938528	chr3:178938528:CTT:C	3.63173e-07	1.26156	-1.27464
178938580	chr3:178938580:A:G	1.53916e-07	-1.50195e-10	-0.871555
178938729	chr3:178938729:T:C	2.84441e-08	-1.40739	-1.15263
178939653	chr3:178939653:T:C	1.63437e-07	-1.22041	0.408874
178939848	chr3:178939848:T:G	1.92381e-05	5.05818	-1.10149
178941279	chr3:178941279:C:G	1.01693e-07	-1.50195e-10	-1.286
178941302	chr3:178941302:T:C	1.00632e-07	-1.50195e-10	-1.29649
178941492	chr3:178941492:C:T	1.13824e-07	-1.50195e-10	-1.17331
178941532	chr3:178941532:G:C	4.77927e-07	0.936113	-0.674618
178941556	chr3:178941556:T:C	1.61521e-05	4.84022	-1.05838
178941937	chr3:178941937:C:T	2.52874e-08	-1.37107	-1.30658
178942545	chr3:178942545:G:A	2.11249e-05	5.21001	-1.15976
178943257	chr3:178943257:G:A	1.34668e-07	0.0570267	-1.06218
178943700	chr3:178943700:G:A	9.81284e-06	4.52371	-1.24023
178943818	chr3:178943818:G:A	2.3077e-05	5.18811	-1.04948
178944026	chr3:178944026:T:C	1.68714e-05	4.93214	-1.10673
178944229	chr3:178944229:T:C	7.76434e-08	-1.60947	0.0536334
178945131	chr3:178945131:G:A	1.00382e-07	-1.50195e-10	-1.29898
178945216	chr3:178945216:C:G	9.89311e-06	4.5298	-1.23817
178945671	chr3:178945671:C:T	1.94059e-07	-1.50195e-10	-0.639801
178945859	chr3:178945859:T:C	6.79336e-08	-1.68943	-3.16733e-10
178946003	chr3:178946003:G:C	9.99048e-08	-1.50195e-10	-1.30375
178946354	chr3:178946354:A:T	1.03726e-07	-1.50195e-10	-1.26621
178946410	chr3:178946410:T:C	2.92143e-08	-1.3829	-1.15041
178947258	chr3:178947258:C:G	1.2447e-07	-1.50195e-10	-1.0839
178947619	chr3:178947619:A:T	4.82586e-08	-1.44277	-0.588622
178947789	chr3:178947789:T:C	5.2114e-06	3.76044	-1.1098
178947860	chr3:178947860:T:C	1.4109e-07	-0.958564	-3.16733e-10
178948073	chr3:178948073:C:A	0.00776789	11.0446	-1.0871
178948423	chr3:178948423:A:G	1.363e-07	-1.50195e-10	-0.993104
178948533	chr3:178948533:C:T	3.79774e-07	1.33762	-1.30601
178948823	chr3:178948823:C:T	6.34337e-07	-1.50195e-10	0.544617
178948881	chr3:178948881:C:A	4.75086e-07	1.46813	-1.21259
178949307	chr3:178949307:G:A	1.59029e-07	-1.53753	0.698653
178949511	chr3:178949511:A:C	0.0107053	11.3549	-1.0766
178949618	chr3:178949618:G:A	1.07935e-07	-1.50195e-10	-1.22644
178950188	chr3:178950188:T:C	0.00904428	11.0467	-0.937061
178950326	chr3:178950326:C:T	2.05205e-07	-0.965386	0.381434
178950766	chr3:178950766:T:G	1.01495e-07	-1.50195e-10	-1.28795
178951293	chr3:178951293:C:T	1.50677e-07	-0.892823	-3.16733e-10
178951434	chr3:178951434:A:G	0.00055781	8.58925	-1.26544
178951570	chr3:178951570:C:A	1.00981e-07	-1.50195e-10	-1.29303
178951791	chr3:178951791:T:C	1.43546e-07	-1.50195e-10	-0.94131
178952047	chr3:178952047:G:T	7.57782e-07	1.40606	-0.683626
178952296	chr3:178952296:G:A	2.87506e-08	-1.54624	-1.00307
178952424	chr3:178952424:G:T	4.85636e-06	3.68782	-1.10774
178952811	chr3:178952811:C:T	4.93412e-06	3.70567	-1.10971
178952941	chr3:178952941:T:G	9.96263e-08	-1.50195e-10	-1.30654
178953042	chr3:178953042:A:G	4.00337e-08	-1.04529	-1.17295
178953903	chr3:178953903:C:T	5.34364e-08	-1.29126	-0.638209
178953922	chr3:178953922:T:C	0.00458244	10.4869	-1.05715
178954617	chr3:178954617:T:C	2.67591e-08	-1.54502	-1.07607
178954639	chr3:178954639:T:C	3.79095e-08	-0.994568	-1.27819
178954843	chr3:178954843:GGA:G	1.59862e-07	0.0511368	-0.88479
178954863	chr3:178954863:T:C	6.70689e-07	0.600342	-3.16733e-10
178954991	chr3:178954991:T:C	6.66215e-08	-1.70894	-3.16733e-10
178955071	chr3:178955071:G:T	6.65934e-08	-1.70936	-3.16733e-10
178955114	chr3:178955114:G:A	0.00768658	11.0205	-1.0735
178955298	chr3:178955298:C:T	1.48948e-07	-1.50195e-10	-0.904366
178955827	chr3:178955827:C:T	4.92004e-07	1.29669	-1.00617
178956014	chr3:178956014:C:T	1.18369e-07	-1.13415	-3.16733e-10
178956091	chr3:178956091:C:T	5.31125e-07	-1.50195e-10	0.367034
178956184	chr3:178956184:G:T	1.07008e-07	-1.23506	-3.16733e-10
178956613	chr3:178956613:T:C	1.09388e-07	-1.50195e-10	-1.21306
178956621	chr3:178956621:G:C	9.91686e-07	0.991443	-3.16733e-10
178957431	chr3:178957431:A:G	9.96308e-08	-1.50195e-10	-1.30649
178957461	chr3:178957461:C:T	1.32636e-07	-1.54639	0.526041
178957579	chr3:178957579:T:C	0.00418052	10.3825	-1.0445
178957928	chr3:178957928:C:T	9.96298e-08	-1.50195e-10	-1.3065
178957974	chr3:178957974:G:A	2.36845e-07	-0.976101	0.535545
178958033	chr3:178958033:T:C	1.42063e-07	-0.0130907	-0.938598
178958221	chr3:178958221:C:T	1.08536e-07	-1.50195e-10	-1.22088
178958610	chr3:178958610:C:T	2.22634e-06	2.9243	-1.12415
178958918	chr3:178958918:G:A	1.0819e-07	-1.22407	-3.16733e-10
178959037	chr3:178959037:A:G	1.14944e-07	-1.16352	-3.16733e-10
178959223	chr3:178959223:T:C	5.16343e-07	1.10169	-0.762878
178961151	chr3:178961151:C:A	0.0103765	8.69367	1.55343
178961167	chr3:178961167:T:C	1.10738e-07	-1.50195e-10	-1.20079
178961288	chr3:178961288:G:A	1.05894e-07	-1.50195e-10	-1.24553
178961427	chr3:178961427:G:A	2.46059e-08	-1.58936	-1.11562
178961809	chr3:178961809:A:G	1.48157e-07	-1.50195e-10	-0.909689
178961901	chr3:178961901:G:T	2.36116e-07	-1.50195e-10	-0.443641
178961963	chr3:178961963:C:T	5.49713e-08	-1.29101	-0.610137
178962551	chr3:178962551:A:C	9.97722e-08	-1.50195e-10	-1.30507
178962654	chr3:178962654:T:C	2.59037e-07	-1.00567	0.654677
178962957	chr3:178962957:C:T	2.14276e-07	-1.70162	1.16092
178963335	chr3:178963335:C:T	1.2096e-07	-1.1125	-3.16733e-10
178963445	chr3:178963445:G:A	1.08563e-05	2.96739	0.417151
178963453	chr3:178963453:C:T	5.85854e-08	-1.68567	-0.151808
178963732	chr3:178963732:G:A	2.22788e-07	-1.70348	1.20174
178963823	chr3:178963823:A:G	8.39893e-08	-1.47727	-3.16733e-10
178963997	chr3:178963997:T:C	2.70328e-08	-1.53178	-1.07914
178964180	chr3:178964180:A:G	0.00761711	10.9542	-1.01629
178964994	chr3:178964994:G:C	3.09043e-06	3.29015	-1.16204
178965026	chr3:178965026:C:T	1.54644e-07	-1.0378	0.17096
178965193	chr3:178965193:A:G	0.0091173	11.1522	-1.03445
178965826	chr3:178965826:A:G	3.42759e-07	-1.50195e-10	-0.0709364
178966052	chr3:178966052:C:T	6.65537e-08	-1.70995	-3.16733e-10
178966681	chr3:178966681:G:A	0.0116377	8.68021	1.68159
178967082	chr3:178967082:A:G	0.0154173	8.96349	1.67955
178967448	chr3:178967448:A:G	6.735e-08	-1.69806	-3.16733e-10
178968251	chr3:178968251:A:G	2.04012e-07	-1.70034	1.11056
178968258	chr3:178968258:G:T	6.66601e-08	-1.70836	-3.16733e-10
178968729	chr3:178968729:T:C	1.15807e-07	-1.50195e-10	-1.15604
178968916	chr3:178968916:A:G	1.0943e-07	-1.50195e-10	-1.21268
178968989	chr3:178968989:T:C	4.15638e-08	-1.02533	-1.1554
178969351	chr3:178969351:G:A	2.26103e-07	-1.69137	1.2044
178969644	chr3:178969644:G:A	0.0154132	8.93169	1.71108
178969875	chr3:178969875:A:G	2.71592e-08	-1.34359	-1.26266
178969946	chr3:178969946:C:G	0.014482	8.85049	1.72996
178970138	chr3:178970138:T:C	5.03805e-07	1.36078	-1.04655
178970420	chr3:178970420:G:A	1.18576e-07	-1.54965	0.417236
178970447	chr3:178970447:G:A	1.78267e-07	-1.50195e-10	-0.724683
178971600	chr3:178971600:C:T	3.74249e-06	3.48839	-1.16885
178971807	chr3:178971807:T:C	1.53837e-07	-1.63214	0.76007
178972456	chr3:178972456:C:A	4.96536e-06	3.75111	-1.14883
178972654	chr3:178972654:C:T	1.32846e-07	-1.50195e-10	-1.01877
178972818	chr3:178972818:T:G	2.42396e-07	-1.50195e-10	-0.417389
178973317	chr3:178973317:C:A	7.15867e-07	1.34534	-0.679805
178973359	chr3:178973359:G:A	0.00569365	10.8161	-1.16925
178973388	chr3:178973388:G:C	1.60697e-06	1.90558	-0.431438
178973912	chr3:178973912:T:C	3.46892e-07	0.80323	-0.862179
178974088	chr3:178974088:CTT:C	0.016672	9.51384	1.20744
178974766	chr3:178974766:T:C	1.15808e-07	-1.50195e-10	-1.15603
178974968	chr3:178974968:G:A	4.35894e-07	1.17794	-1.00851
178975433	chr3:178975433:T:C	3.62075e-08	-1.09175	-1.22695
178976206	chr3:178976206:G:A	0.00635996	10.7335	-0.975967
178976298	chr3:178976298:T:G	3.4861e-08	-1.39468	-0.961915
178976506	chr3:178976506:T:A	1.08683e-07	-1.50195e-10	-1.21953
178976770	chr3:178976770:A:G	1.07146e-07	-1.50195e-10	-1.23377
178976811	chr3:178976811:G:C	3.04688e-08	-1.24708	-1.24418
178977207	chr3:178977207:G:A	7.32505e-07	-1.50195e-10	0.688507
178977721	chr3:178977721:C:T	1.03867e-07	-1.50195e-10	-1.26485
178977722	chr3:178977722:A:G	0.00542616	10.6415	-1.0427
178977818	chr3:178977818:G:A	1.25881e-07	-1.50195e-10	-1.07263
178977848	chr3:178977848:G:A	4.30291e-06	3.57927	-1.12019
178977937	chr3:178977937:C:T	1.06801e-06	1.06559	-3.16733e-10
178978451	chr3:178978451:G:A	0.0145905	9.54382	1.0441
178978570	chr3:178978570:A:G	4.84665e-07	1.08302	-0.807529
178979060	chr3:178979060:T:C	3.28561e-07	-0.113241	-3.16733e-10
178979077	chr3:178979077:A:G	5.05881e-06	3.74468	-1.12376
178979231	chr3:178979231:C:T	1.03194e-07	-1.50195e-10	-1.27135
178979266	chr3:178979266:C:T	1.5187e-07	-1.57682	0.691885
178979432	chr3:178979432:G:A	1.49302e-07	-1.50195e-10	-0.901993
178980172	chr3:178980172:G:A	0.011545	9.3632	0.990597
178980732	chr3:178980732:G:A	0.0148164	9.54798	1.0553
178981643	chr3:178981643:G:C	1.05226e-07	-1.50195e-10	-1.25185
178981824	chr3:178981824:T:C	1.23046e-07	-1.58686	0.491448
178981895	chr3:178981895:G:A	0.0097686	9.20425	0.982472
178982277	chr3:178982277:G:GT	1.02576e-07	-1.50195e-10	-1.27736
178982417	chr3:178982417:C:T	2.91173e-08	-1.30942	-1.22721
178982978	chr3:178982978:T:C	8.80051e-08	-1.62105	0.190482
178983307	chr3:178983307:A:G	1.49233e-07	-1.61574	0.71328
178983735	chr3:178983735:T:C	0.0147949	9.54571	1.05612
178983778	chr3:178983778:G:C	2.00923e-08	-1.60309	-1.30454
178984174	chr3:178984174:A:G	1.02399e-07	-1.50195e-10	-1.27909
178984187	chr3:178984187:C:A	1.62522e-07	-1.56171	0.744555
178984777	chr3:178984777:G:A	0.013439	9.26001	1.2457
178985473	chr3:178985473:G:T	0.00675884	10.8938	-1.07545
178986054	chr3:178986054:G:C	1.48174e-07	-1.50195e-10	-0.909578
178986080	chr3:178986080:T:C	1.03318e-07	-1.50195e-10	-1.27015
178987138	chr3:178987138:A:G	0.0160738	9.62801	1.05672
178987161	chr3:178987161:A:G	0.00644327	10.8133	-1.0427
178988240	chr3:178988240:C:T	1.77435e-07	-1.57786	0.848504
178989455	chr3:178989455:G:A	0.00614087	10.758	-1.03549
178989475	chr3:178989475:C:T	0.0234112	9.70073	1.36003
178990229	chr3:178990229:C:A	1.73584e-07	-1.56992	0.818624
178990477	chr3:178990477:G:C	2.55786e-08	-1.5427	-1.12351
178990933	chr3:178990933:G:T	1.30187e-07	-1.50195e-10	-1.03899
178991038	chr3:178991038:A:T	3.51282e-08	-1.38185	-0.967109
178991102	chr3:178991102:G:A	9.86592e-08	-1.61426	0.297972
178991312	chr3:178991312:G:A	1.01393e-07	-1.28896	-3.16733e-10
178991471	chr3:178991471:G:A	1.25483e-07	-1.50195e-10	-1.07579
178991676	chr3:178991676:C:T	2.88917e-07	-1.51337	1.27155
178991720	chr3:178991720:G:C	9.97291e-08	-1.50195e-10	-1.30551
178992284	chr3:178992284:A:G	1.03296e-07	-1.50195e-10	-1.27036
178992797	chr3:178992797:G:T	3.4054e-06	3.35512	-1.12997
178993537	chr3:178993537:T:C	1.00567e-07	-1.50195e-10	-1.29714
178993803	chr3:178993803:A:C	3.61204e-07	0.981597	-1.00012
178993846	chr3:178993846:T:C	1.02168e-07	-1.50195e-10	-1.28134
178993917	chr3:178993917:C:T	2.38622e-07	-1.50195e-10	-0.433081
178994104	chr3:178994104:C:T	1.77083e-07	-0.731347	-3.16733e-10
178994409	chr3:178994409:C:A	1.10512e-07	-1.50195e-10	-1.20284
178994502	chr3:178994502:C:T	3.67335e-08	-1.37889	-0.925387
178994599	chr3:178994599:T:C	2.7303e-06	3.26953	-1.26533
178994771	chr3:178994771:G:T	1.28685e-07	-1.56421	0.513615
178995057	chr3:178995057:T:G	6.98285e-05	6.54964	-1.30381
178995311	chr3:178995311:G:A	0.000120017	6.95096	-1.16353
178995321	chr3:178995321:C:A	1.48966e-07	-1.50195e-10	-0.904247
178995591	chr3:178995591:T:C	1.05337e-07	-1.50195e-10	-1.2508
178995836	chr3:178995836:T:C	1.11879e-07	-1.50195e-10	-1.19054
178995978	chr3:178995978:C:T	5.43025e-08	-0.607948	-1.30544
178997175	chr3:178997175:A:G	4.13759e-06	3.65138	-1.23147
178997878	chr3:178997878:T:C	6.43128e-07	1.77455	-1.21617
178998264	chr3:178998264:A:C	0.0135496	11.4277	-0.913785
178998267	chr3:178998267:T:C	2.85278e-07	-1.50195e-10	-0.2545
178998359	chr3:178998359:A:C	1.0613e-07	-1.50195e-10	-1.2433
178998799	chr3:178998799:A:G	1.68675e-07	-1.50195e-10	-0.779992
178999705	chr3:178999705:T:C	1.93458e-07	-1.50195e-10	-0.642901
179000071	chr3:179000071:C:G	3.62565e-07	-1.50195e-10	-0.0147581
179000509	chr3:179000509:A:T	7.20426e-08	-1.49517	-0.135541
179001075	chr3:179001075:C:T	0.00491101	10.4591	-0.960082
179001207	chr3:179001207:A:C	0.0233751	12.3028	-1.24359
179001302	chr3:179001302:G:A	1.27821e-07	-1.50195e-10	-1.05733
179001336	chr3:179001336:C:T	2.73621e-06	3.04177	-1.03541
179001408	chr3:179001408:G:A	6.93982e-08	-1.6681	-3.16733e-10
179001547	chr3:179001547:G:A	0.0190561	12.0748	-1.21988
179002048	chr3:179002048:G:A	1.09494e-07	-1.50195e-10	-1.21209
179002083	chr3:179002083:C:T	1.00448e-07	-1.50195e-10	-1.29832
179002558	chr3:179002558:T:C	1.43497e-06	0.772475	0.588458
179002784	chr3:179002784:T:G	3.04242e-08	-1.62145	-0.871273
179002946	chr3:179002946:T:C	3.67713e-07	1.29632	-1.29698
179003390	chr3:179003390:G:A	1.00403e-07	-1.29877	-3.16733e-10
179003893	chr3:179003893:AAAG:A	1.07093e-07	-1.50195e-10	-1.23426
179004026	chr3:179004026:A:G	4.66612e-06	3.33101	-0.790886
179004245	chr3:179004245:G:A	1.18435e-07	-1.1336	-3.16733e-10
179004594	chr3:179004594:T:C	2.94072e-08	-1.61362	-0.913109
179004896	chr3:179004896:T:A	1.00169e-07	-1.50195e-10	-1.3011
179004926	chr3:179004926:G:C	0.0260775	12.4697	-1.30107
179005284	chr3:179005284:G:A	2.76154e-06	2.01558	-3.16733e-10
179005774	chr3:179005774:G:T	1.02398e-07	-1.2791	-3.16733e-10
179006316	chr3:179006316:A:G	1.75584e-07	-1.50195e-10	-0.739846
179006664	chr3:179006664:T:C	2.22634e-07	-1.50195e-10	-0.502434
179007179	chr3:179007179:A:G	0.0306365	12.6276	-1.29784
179007639	chr3:179007639:T:C	1.07354e-07	-1.4544	0.22257
179007658	chr3:179007658:T:C	0.0551448	12.4978	-0.580244
179008009	chr3:179008009:C:T	1.04153e-07	-1.50195e-10	-1.2621
179008240	chr3:179008240:C:T	2.40505e-07	-1.39434	0.969122
179008473	chr3:179008473:A:G	0.0261482	12.4717	-1.30032
179008567	chr3:179008567:A:C	1.75826e-07	-1.50195e-10	-0.73847
179008788	chr3:179008788:T:C	1.06523e-07	-1.50195e-10	-1.23961
179009505	chr3:179009505:C:T	0.023651	12.3369	-1.26599
179012395	chr3:179012395:G:A	1.59479e-07	-1.50195e-10	-0.836049
179013143	chr3:179013143:C:G	0.0123447	11.6773	-1.25648
179013232	chr3:179013232:G:A	0.018702	11.4505	-0.614274
179013709	chr3:179013709:C:G	1.86486e-07	-1.50195e-10	-0.679606
179013994	chr3:179013994:C:T	1.24861e-07	-1.50195e-10	-1.08076
179014023	chr3:179014023:A:C	5.62788e-07	0.42494	-3.16733e-10
179014285	chr3:179014285:C:T	1.00187e-07	-1.50195e-10	-1.30093
179014660	chr3:179014660:T:C	1.14169e-07	-1.50195e-10	-1.17029
179015193	chr3:179015193:A:AATTTTAATATTTTATAGTTTAATTTTTATGTCAGCAAGATTTCAATGTTTGGTAAC	8.66429e-08	-1.44617	-3.16733e-10
179016334	chr3:179016334:T:C	0.0147213	11.8711	-1.27422
179017142	chr3:179017142:C:T	6.04974e-08	-1.44821	-0.357152
179017424	chr3:179017424:T:C	2.2173e-08	-1.60421	-1.20488
179018054	chr3:179018054:G:A	5.99143e-07	0.487537	-3.16733e-10
179019763	chr3:179019763:GAACT:G	1.01723e-07	-1.50195e-10	-1.2857
179019979	chr3:179019979:A:G	1.09787e-07	-1.50195e-10	-1.20943
179020644	chr3:179020644:T:C	0.0178067	12.0607	-1.27356
179020761	chr3:179020761:G:A	2.68287e-07	-1.50195e-10	-0.315905
179020813	chr3:179020813:G:A	5.4858e-07	-1.50195e-10	0.399369
179021037	chr3:179021037:A:T	9.96218e-08	-1.50195e-10	-1.30658
179021305	chr3:179021305:C:T	2.80327e-08	-1.60286	-0.971733
179022060	chr3:179022060:CAT:C	1.18668e-07	-1.50195e-10	-1.13164
179022430	chr3:179022430:T:G	1.75582e-06	-1.45056	3.01329
179022637	chr3:179022637:T:A	5.34123e-05	5.70756	-0.729731
179022828	chr3:179022828:G:A	1.71066e-07	-1.50195e-10	-0.765915
179023055	chr3:179023055:C:T	1.0001e-07	-1.50195e-10	-1.30269
179023105	chr3:179023105:T:C	1.44869e-06	-1.52441	2.89486
179023294	chr3:179023294:A:C	2.45151e-07	0.82575	-1.23184
179023852	chr3:179023852:C:T	5.319e-07	1.67508	-1.30659
179024256	chr3:179024256:T:C	0.0247018	11.7741	-0.659665
179024384	chr3:179024384:C:A	2.01257e-07	-1.50195e-10	-0.60338
179024883	chr3:179024883:G:A	1.06144e-06	0.757326	0.302093
179024898	chr3:179024898:T:C	1.03119e-07	-1.50195e-10	-1.27208
179025336	chr3:179025336:C:CA	1.69178e-07	-1.50195e-10	-0.777014
179025432	chr3:179025432:C:T	0.0249364	11.757	-0.633124
179025451	chr3:179025451:G:T	0.0209074	12.2261	-1.27849
179026103	chr3:179026103:C:T	1.02881e-07	-1.50195e-10	-1.27439
179026142	chr3:179026142:T:C	0.000139505	6.04139	-0.103496
179026663	chr3:179026663:C:T	1.46139e-07	-1.50195e-10	-0.923402
179026702	chr3:179026702:A:G	1.09757e-07	-1.50195e-10	-1.2097
179026918	chr3:179026918:T:A	1.05549e-07	-1.50195e-10	-1.24879
179027034	chr3:179027034:G:A	1.7489e-07	-1.50195e-10	-0.743807
179027049	chr3:179027049:C:T	9.98354e-08	-1.50195e-10	-1.30444
179027590	chr3:179027590:TAA:T	1.68162e-07	-1.50195e-10	-0.783035
179028488	chr3:179028488:A:G	3.17707e-07	-1.50195e-10	-0.146834
179028795	chr3:179028795:T:C	1.19459e-07	-1.50195e-10	-1.12499
179028837	chr3:179028837:A:G	4.49699e-07	0.200615	-3.16733e-10
179028865	chr3:179028865:A:C	1.03567e-07	-1.50195e-10	-1.26774
179028879	chr3:179028879:G:A	9.96728e-08	-1.50195e-10	-1.30607
179029931	chr3:179029931:C:T	1.93659e-07	-1.50195e-10	-0.641867
179030243	chr3:179030243:G:A	0.023452	12.3172	-1.25472
179030448	chr3:179030448:G:A	2.26777e-07	-1.50195e-10	-0.483995
179030480	chr3:179030480:G:A	0.0218744	12.2224	-1.22956
179030692	chr3:179030692:C:T	0.0229461	12.2902	-1.24954
179032284	chr3:179032284:A:G	0.0146403	11.8634	-1.27204
179032816	chr3:179032816:A:G	0.00879921	10.7589	-0.676737
179032856	chr3:179032856:A:G	0.00311299	10.3308	-1.28766
179033141	chr3:179033141:AG:A	1.35692e-07	-1.50195e-10	-0.997572
179033197	chr3:179033197:T:C	1.73023e-07	-1.50195e-10	-0.754541
179033341	chr3:179033341:A:T	2.0061e-08	-1.60306	-1.30613
179033390	chr3:179033390:G:C	0.0217433	12.2333	-1.24648
179033405	chr3:179033405:G:A	0.0226302	12.3046	-1.27777
179033410	chr3:179033410:T:C	1.6852e-07	-1.50195e-10	-0.780907
179034120	chr3:179034120:C:G	1.8236e-07	-1.50195e-10	-0.701981
179034145	chr3:179034145:G:A	1.41619e-07	-1.50195e-10	-0.954822
179034151	chr3:179034151:C:T	2.03165e-08	-1.61492	-1.2816
179034990	chr3:179034990:G:A	3.03744e-07	0.944515	-1.13629
179035113	chr3:179035113:T:C	5.56522e-07	0.413744	-3.16733e-10
179035359	chr3:179035359:C:T	0.00098569	8.71843	-0.825299
179036575	chr3:179036575:G:A	2.22265e-07	-1.50195e-10	-0.504091
179037328	chr3:179037328:G:A	0.0057434	10.3834	-0.727834
179038912	chr3:179038912:C:T	1.14316e-07	-1.50195e-10	-1.169
179039013	chr3:179039013:C:T	0.00690776	10.5799	-0.739724
179039019	chr3:179039019:C:T	0.00689598	10.5979	-0.7594
179039848	chr3:179039848:T:A	1.68292e-07	-1.50195e-10	-0.782261
179040386	chr3:179040386:G:A	5.14344e-08	-1.22354	-0.744115
179040688	chr3:179040688:G:A	6.78614e-08	-1.6905	-3.16733e-10
179040746	chr3:179040746:A:G	0.0116341	10.9396	-0.578098
179040818	chr3:179040818:T:C	3.46848e-07	-1.36177	1.3027
179041210	chr3:179041210:C:T	1.76215e-06	2.84501	-1.27868
179041826	chr3:179041826:G:A	2.75112e-08	-1.59514	-0.998228
179041851	chr3:179041851:A:G	2.46901e-08	-1.40364	-1.29792
179042184	chr3:179042184:G:C	1.00681e-07	-1.50195e-10	-1.29601
179042240	chr3:179042240:C:T	0.00705331	10.6077	-0.746667
179042480	chr3:179042480:A:G	1.6837e-07	-1.50195e-10	-0.781798
179042679	chr3:179042679:T:C	2.03602e-08	-1.59336	-1.30102
179042810	chr3:179042810:T:C	3.22915e-07	-1.32124	1.19067
179042840	chr3:179042840:A:C	0.00952913	10.9154	-0.753486
179043595	chr3:179043595:T:C	1.68267e-07	-1.50195e-10	-0.782409
179044878	chr3:179044878:CA:C	1.36807e-07	-1.50195e-10	-0.989392
179044935	chr3:179044935:C:T	8.70643e-08	-1.44132	-3.16733e-10
179045758	chr3:179045758:T:C	1.78163e-07	-1.50195e-10	-0.725263
179045811	chr3:179045811:C:T	1.38031e-07	-0.980483	-3.16733e-10
179045826	chr3:179045826:G:A	0.00484414	10.5232	-1.03783
179046078	chr3:179046078:G:A	1.04417e-07	-1.50195e-10	-1.25957
179046215	chr3:179046215:G:A	2.72945e-07	-1.50195e-10	-0.298695
179046675	chr3:179046675:A:C	0.0103298	10.8914	-0.648811
179046833	chr3:179046833:A:G	1.35264e-07	-1.50195e-10	-1.00073
179047209	chr3:179047209:C:A	1.40025e-07	-1.50195e-10	-0.966139
179047716	chr3:179047716:G:A	0.0111958	11.0406	-0.71747
179047938	chr3:179047938:G:T	0.00801876	10.7187	-0.729328
179048074	chr3:179048074:A:G	1.3154e-07	-1.02865	-3.16733e-10
179048441	chr3:179048441:C:T	1.77944e-07	-1.50195e-10	-0.726495
179048582	chr3:179048582:A:G	1.11581e-07	-1.50195e-10	-1.19321
179049073	chr3:179049073:A:G	1.78611e-07	-1.50195e-10	-0.722755
179049310	chr3:179049310:T:C	0.0113287	10.949	-0.614143
179049459	chr3:179049459:G:A	9.97425e-08	-1.50195e-10	-1.30537
179049568	chr3:179049568:G:C	6.64481e-08	-0.432887	-1.27865
179049852	chr3:179049852:C:T	0.0104612	10.9632	-0.70799
179050074	chr3:179050074:G:A	1.80174e-07	-1.50195e-10	-0.714043
179050370	chr3:179050370:AC:A	8.62752e-08	-1.45042	-3.16733e-10
179050626	chr3:179050626:A:G	2.60704e-07	0.667013	-1.01159
179050629	chr3:179050629:T:C	2.75893e-07	0.713093	-1.00104
179050652	chr3:179050652:A:G	2.58788e-07	-1.50195e-10	-0.351952
179051428	chr3:179051428:T:C	2.74181e-07	0.723388	-1.01756
179051482	chr3:179051482:C:T	1.40025e-07	-1.50195e-10	-0.966139
179051713	chr3:179051713:T:C	1.88612e-07	-1.50195e-10	-0.668274
179052104	chr3:179052104:T:C	1.0411e-07	-1.50195e-10	-1.26251
179052335	chr3:179052335:C:A	0.00867218	10.6564	-0.588734
179052342	chr3:179052342:T:C	0.0115118	10.9999	-0.649006
179052562	chr3:179052562:A:T	1.09174e-07	-1.50195e-10	-1.21502
179052634	chr3:179052634:C:T	1.10962e-07	-1.50195e-10	-1.19877
179054387	chr3:179054387:T:C	2.7479e-08	-1.58724	-1.0073
179054469	chr3:179054469:G:A	0.0105481	10.8941	-0.630562
179054957	chr3:179054957:A:C	0.00953609	10.7834	-0.620778
179056388	chr3:179056388:C:G	0.0050033	10.1815	-0.66386
179057153	chr3:179057153:A:T	1.85561e-07	-1.50195e-10	-0.684581
179057507	chr3:179057507:T:C	1.38004e-07	-1.50195e-10	-0.980683
179057947	chr3:179057947:T:C	0.00343514	10.2424	-1.10083
179058002	chr3:179058002:A:C	1.59928e-07	-1.50195e-10	-0.83324
179058908	chr3:179058908:TAGG:T	1.85958e-07	-1.50195e-10	-0.682444
179059054	chr3:179059054:G:A	0.00369164	10.1489	-0.935325
179059268	chr3:179059268:A:G	0.00511594	9.72108	-0.181176
179059533	chr3:179059533:C:T	1.40534e-07	-1.50195e-10	-0.962513
179059582	chr3:179059582:A:G	0.00303764	10.0592	-1.04058
179060241	chr3:179060241:AC:A	0.00438759	9.60156	-0.215231
179060724	chr3:179060724:A:G	6.40174e-07	-1.68668	2.24046
179061487	chr3:179061487:G:A	0.00373262	10.0536	-0.828935
179061758	chr3:179061758:C:T	0.00193078	9.2119	-0.646429
179062903	chr3:179062903:G:A	0.0100809	10.1198	0.0983601
179063318	chr3:179063318:A:T	1.04596e-07	-1.50195e-10	-1.25786
179064130	chr3:179064130:C:T	2.61743e-08	-1.44555	-1.19764
179064288	chr3:179064288:G:T	5.18502e-07	0.388892	-0.0459111
179064485	chr3:179064485:A:G	1.11148e-06	-1.50195e-10	1.10549
179064582	chr3:179064582:A:G	6.7e-07	0.599315	-3.16733e-10
179064667	chr3:179064667:A:G	4.29276e-07	1.45618	-1.30204
179064820	chr3:179064820:G:A	9.97246e-08	-1.50195e-10	-1.30555
179065311	chr3:179065311:A:C	1.48083e-07	-1.50195e-10	-0.910188
179065861	chr3:179065861:G:A	9.99191e-08	-1.50195e-10	-1.3036
179066203	chr3:179066203:G:A	1.82514e-07	0.584082	-1.28522
179066233	chr3:179066233:G:A	1.33238e-07	-1.50195e-10	-1.01582
179066517	chr3:179066517:T:C	1.0644e-07	-1.50195e-10	-1.24038
179066661	chr3:179066661:C:T	1.78524e-07	-1.50195e-10	-0.72324
179066797	chr3:179066797:A:C	1.01056e-07	-1.50195e-10	-1.29229
179067761	chr3:179067761:G:A	0.0026624	9.78791	-0.90113
179067865	chr3:179067865:C:T	2.76846e-07	0.764183	-1.04869
179068046	chr3:179068046:T:G	2.3429e-07	0.716917	-1.16832
179068562	chr3:179068562:C:G	1.19175e-07	-1.50195e-10	-1.12737
179069003	chr3:179069003:C:T	1.01342e-07	-1.50195e-10	-1.28946
179069104	chr3:179069104:AT:A	4.66383e-06	3.64183	-1.1022
179069476	chr3:179069476:G:A	9.99936e-08	-1.50195e-10	-1.30286
179069754	chr3:179069754:A:G	1.95001e-08	-1.70937	-1.22818
179070246	chr3:179070246:T:C	1.03676e-07	-1.50195e-10	-1.2667
179070499	chr3:179070499:ATTG:A	2.25413e-07	-1.50195e-10	-0.490027
179071083	chr3:179071083:A:G	1.13463e-07	-1.50195e-10	-1.17648
179072373	chr3:179072373:G:A	3.18499e-08	-1.43696	-1.00997
179073157	chr3:179073157:A:T	4.26371e-08	-1.70673	-0.448504
179073553	chr3:179073553:C:T	3.89959e-08	-0.939176	-1.30533
179073890	chr3:179073890:C:G	1.26806e-05	3.59683	-0.0569629
179074452	chr3:179074452:G:A	3.98367e-08	-0.916536	-1.30664
179074816	chr3:179074816:G:T	0.00144637	9.44097	-1.16436
179074923	chr3:179074923:C:T	6.7901e-08	-1.68991	-3.16733e-10
179074966	chr3:179074966:G:A	2.68902e-08	-1.31153	-1.30467
179075392	chr3:179075392:G:A	1.1019e-07	-1.50195e-10	-1.20576
179075714	chr3:179075714:G:A	7.57376e-08	-0.548575	-1.03211
179075856	chr3:179075856:T:C	4.18319e-08	-0.86767	-1.30663
179076417	chr3:179076417:A:G	1.18384e-07	-1.50195e-10	-1.13403
179076439	chr3:179076439:T:C	4.57473e-08	-0.778498	-1.30633
179076451	chr3:179076451:T:C	4.86922e-08	-1.03707	-0.985374
179076755	chr3:179076755:T:C	1.07461e-07	-1.50195e-10	-1.23084
179077601	chr3:179077601:G:A	3.63528e-07	-1.50195e-10	-0.0121064
179077631	chr3:179077631:G:A	1.68843e-07	-1.50195e-10	-0.778992
179078434	chr3:179078434:C:T	3.02023e-07	-1.50195e-10	-0.197459
179078532	chr3:179078532:T:C	1.55785e-07	-1.70701	0.84752
179078714	chr3:179078714:G:A	2.7944e-07	-1.50195e-10	-0.275176
179078842	chr3:179078842:T:C	1.07973e-07	-1.50195e-10	-1.22608
179079349	chr3:179079349:A:G	1.6258e-07	-1.69221	0.875425
179079383	chr3:179079383:ACCGCACCCGG:A	1.46398e-07	-1.69381	0.772178
179080241	chr3:179080241:A:C	1.55158e-07	-0.863522	-3.16733e-10
179080530	chr3:179080530:G:A	1.00076e-07	-1.50195e-10	-1.30204
179080917	chr3:179080917:C:A	9.03012e-08	-1.40481	-3.16733e-10
179081676	chr3:179081676:G:A	3.29809e-08	-1.3693	-1.04273
179082561	chr3:179082561:G:A	2.90948e-08	-1.43727	-1.10014
179082931	chr3:179082931:G:A	1.01389e-07	-1.50195e-10	-1.289
179083092	chr3:179083092:C:T	3.46468e-07	-1.60639	1.54622
179083658	chr3:179083658:T:TA	1.08552e-07	-1.22074	-3.16733e-10
179083950	chr3:179083950:T:C	5.83381e-07	-1.64989	2.11077
179083982	chr3:179083982:G:A	2.11371e-07	-0.562034	0.0076843
179084334	chr3:179084334:G:T	1.65255e-07	-1.50195e-10	-0.800472
179084428	chr3:179084428:CAAG:C	1.07356e-07	-1.50195e-10	-1.23182
179084451	chr3:179084451:C:T	1.09101e-07	-1.50195e-10	-1.21569
179084703	chr3:179084703:T:A	1.0748e-07	-1.50195e-10	-1.23066
179084711	chr3:179084711:A:T	1.92581e-07	-1.50195e-10	-0.647449
179085420	chr3:179085420:G:A	9.24968e-08	-1.38079	-3.16733e-10
179086022	chr3:179086022:C:T	7.08636e-08	-1.64721	-3.16733e-10
179086057	chr3:179086057:T:C	6.82473e-08	-1.68483	-3.16733e-10
179087386	chr3:179087386:C:T	3.21043e-07	-1.6683	1.53192
179088207	chr3:179088207:A:G	2.50893e-07	-1.63971	1.25677
179088349	chr3:179088349:TG:T	1.63074e-07	-1.50195e-10	-0.813759
179088367	chr3:179088367:T:C	1.92458e-07	-1.50195e-10	-0.648085
179088673	chr3:179088673:T:C	2.73669e-08	-1.70584	-0.892794
179088854	chr3:179088854:AT:A	7.59992e-08	-0.270665	-1.30658
179089015	chr3:179089015:T:C	1.22359e-07	-1.70797	0.606972
179090461	chr3:179090461:T:C	6.89459e-08	-0.369223	-1.30542
179091005	chr3:179091005:A:C	4.37791e-08	-0.823742	-1.30507
179091208	chr3:179091208:G:A	3.28818e-08	-1.39092	-1.02412
179091428	chr3:179091428:A:G	3.98317e-08	-0.96601	-1.25729
179092711	chr3:179092711:T:C	0.00110884	9.14498	-1.13412
179092721	chr3:179092721:A:G	2.49934e-06	-0.995567	2.91139
179092904	chr3:179092904:T:C	5.70252e-08	-0.930237	-0.934233
179093983	chr3:179093983:G:A	2.96527e-07	-0.215825	-3.16733e-10
179094434	chr3:179094434:C:T	1.38546e-07	-1.50195e-10	-0.976761
179094751	chr3:179094751:C:T	3.71803e-08	-1.3156	-0.976581
179095042	chr3:179095042:G:C	6.30338e-08	-0.494496	-1.2698
179095133	chr3:179095133:C:T	2.68733e-07	-1.50195e-10	-0.314245
179095163	chr3:179095163:G:A	1.95576e-07	-0.632014	-3.16733e-10
179095174	chr3:179095174:C:T	2.70422e-07	-1.57984	1.27187
179095261	chr3:179095261:A:G	0.000619956	8.46254	-1.0331
179095515	chr3:179095515:G:A	1.72956e-07	-1.57804	0.823111
179096203	chr3:179096203:C:T	6.7507e-08	-1.69573	-3.16733e-10
179097230	chr3:179097230:A:G	1.24321e-07	-1.50195e-10	-1.0851
179097740	chr3:179097740:G:A	5.49964e-08	-0.59437	-1.30633
179098159	chr3:179098159:G:A	3.11079e-07	-1.50195e-10	-0.167915
179098316	chr3:179098316:A:G	1.26867e-07	-1.50195e-10	-1.06482
179100014	chr3:179100014:G:A	0.000470933	8.45829	-1.30378
179100636	chr3:179100636:T:C	1.44009e-07	-1.50195e-10	-0.938087
179101575	chr3:179101575:G:A	5.92672e-08	-1.70999	-0.115914
179101969	chr3:179101969:C:G	2.24874e-06	-1.50195e-10	1.81016
179102002	chr3:179102002:G:C	1.73775e-07	-1.50195e-10	-0.750204
179102848	chr3:179102848:T:C	3.6231e-08	-1.07027	-1.24778
179102890	chr3:179102890:T:C	6.03306e-08	-1.71084	-0.0972819
179103693	chr3:179103693:G:A	1.10203e-07	-1.50195e-10	-1.20564
179104280	chr3:179104280:T:G	4.17852e-08	-1.20199	-0.973432
179104580	chr3:179104580:A:G	1.99751e-07	-1.65003	1.03914
179105475	chr3:179105475:A:G	2.84914e-08	-1.32391	-1.23445
179105557	chr3:179105557:G:C	9.9128e-08	-1.59798	0.286427
179105591	chr3:179105591:G:A	1.02841e-07	-1.59142	0.316646
179105785	chr3:179105785:A:T	3.57905e-08	-1.08342	-1.24686
179107107	chr3:179107107:T:C	1.60683e-07	-1.50195e-10	-0.828527
179107566	chr3:179107566:G:A	2.1958e-08	-1.65228	-1.16655
179107593	chr3:179107593:T:G	2.41471e-08	-1.67688	-1.04692
179108122	chr3:179108122:C:T	3.23018e-07	-1.50195e-10	-0.130255
179108368	chr3:179108368:CAG:C	1.27232e-07	-1.50195e-10	-1.06195
179108570	chr3:179108570:C:T	2.79786e-08	-1.26988	-1.30664
179109054	chr3:179109054:G:A	1.0298e-07	-1.57449	0.301062
179109350	chr3:179109350:A:C	3.72191e-08	-1.02955	-1.2616
179109588	chr3:179109588:A:G	4.46512e-08	-1.13772	-0.971364
179109827	chr3:179109827:T:C	1.77599e-07	-1.50195e-10	-0.728436
179110110	chr3:179110110:G:A	1.24587e-07	-1.50195e-10	-1.08296
179110229	chr3:179110229:AAT:A	1.01566e-07	-1.50195e-10	-1.28725
179110230	chr3:179110230:AT:A	2.80875e-08	-1.64851	-0.924129
179110236	chr3:179110236:A:G	2.85154e-07	-0.254933	-3.16733e-10
179110894	chr3:179110894:A:T	7.87624e-08	-1.54153	-3.16733e-10
179111401	chr3:179111401:T:C	1.61373e-07	-1.50195e-10	-0.824247
179111688	chr3:179111688:T:C	1.30388e-07	-1.50195e-10	-1.03745
179111899	chr3:179111899:T:C	1.02882e-07	-1.50195e-10	-1.27439
179111982	chr3:179111982:G:A	2.87998e-07	-1.50195e-10	-0.245011
179112196	chr3:179112196:T:C	1.3169e-07	-1.50195e-10	-1.02751
179112536	chr3:179112536:T:C	2.94711e-07	-1.50195e-10	-0.221966
179112559	chr3:179112559:C:T	2.90191e-08	-1.32648	-1.21353
179112635	chr3:179112635:T:C	2.33317e-08	-1.63528	-1.12287
179113281	chr3:179113281:G:A	8.59395e-08	-1.45432	-3.16733e-10
179113463	chr3:179113463:C:A	1.58636e-07	-1.50195e-10	-0.841352
179114464	chr3:179114464:A:C	1.31794e-07	-1.50195e-10	-1.02672
179114543	chr3:179114543:G:A	1.25797e-07	-1.50195e-10	-1.0733
179115214	chr3:179115214:G:A	0.00242286	9.33962	-0.547127
179117003	chr3:179117003:A:G	1.09951e-07	-1.50195e-10	-1.20793
179117745	chr3:179117745:T:C	1.93097e-08	-1.70707	-1.24029
179118319	chr3:179118319:A:C	2.12187e-07	-0.550496	-3.16733e-10
179118374	chr3:179118374:A:AAAGAAACTTTGGTAACAATACC	6.89485e-08	-1.6746	-3.16733e-10
179118614	chr3:179118614:T:C	2.30866e-08	-1.63211	-1.1366
179118790	chr3:179118790:GA:G	3.11981e-07	-1.50195e-10	-0.165021
179119055	chr3:179119055:AATATTTTATATATATTTATATATT:A	4.01029e-07	-0.644929	0.731
179122541	chr3:179122541:C:T	1.3956e-07	-1.55822	0.588754
179122746	chr3:179122746:A:G	2.98126e-08	-1.3014	-1.21163
179122805	chr3:179122805:A:G	4.83923e-08	-1.1567	-0.871925
179123286	chr3:179123286:C:T	1.2129e-07	-1.53702	0.427242
179123353	chr3:179123353:T:C	4.40034e-07	1.41016	-1.23127
179123727	chr3:179123727:G:A	1.23556e-07	-1.50195e-10	-1.09127
179124874	chr3:179124874:A:C	2.0378e-08	-1.69953	-1.19398
179124953	chr3:179124953:G:T	1.86512e-07	-1.50195e-10	-0.67947
179125034	chr3:179125034:G:A	2.7455e-08	-1.28883	-1.30658
179125895	chr3:179125895:A:T	1.85133e-07	-1.50195e-10	-0.686891
179126189	chr3:179126189:T:C	3.82894e-08	-1.02219	-1.2406
179126216	chr3:179126216:T:C	7.62084e-08	-0.958928	-0.615564
179126330	chr3:179126330:T:A	1.9659e-07	-0.626843	-3.16733e-10
179126611	chr3:179126611:G:A	6.91293e-08	-1.67198	-3.16733e-10
179126677	chr3:179126677:CT:C	2.81815e-07	-1.50195e-10	-0.266712
179126755	chr3:179126755:G:T	3.56963e-08	-1.0887	-1.24422
179127025	chr3:179127025:C:T	3.25881e-07	-0.633696	0.512266
179127147	chr3:179127147:C:A	1.17379e-07	-1.50195e-10	-1.14255
179127376	chr3:179127376:G:C	2.39461e-07	-1.50195e-10	-0.429573
179127567	chr3:179127567:C:G	6.09869e-08	-0.492037	-1.30527
179127684	chr3:179127684:T:C	7.50397e-08	-1.27956	-0.310391
179127870	chr3:179127870:C:A	1.44387e-07	-1.50195e-10	-0.935468
179127981	chr3:179127981:C:A	9.9951e-08	-1.50195e-10	-1.30328
179128318	chr3:179128318:G:A	3.09087e-07	-1.50195e-10	-0.174342
179129465	chr3:179129465:C:T	3.46339e-08	-1.14549	-1.21764
179129507	chr3:179129507:C:T	2.93087e-08	-1.33575	-1.19432
179129697	chr3:179129697:T:G	1.31807e-07	-1.50195e-10	-1.02662
179129966	chr3:179129966:G:A	3.14168e-08	-1.18234	-1.27829
179130154	chr3:179130154:A:C	3.6929e-05	5.17143	-0.562642
179130579	chr3:179130579:A:G	2.43688e-08	-1.6004	-1.11426
179130657	chr3:179130657:T:C	2.43517e-08	-1.57057	-1.14479
179130674	chr3:179130674:A:G	1.90941e-08	-1.67849	-1.28009
179130832	chr3:179130832:A:G	2.60977e-07	-1.60577	1.26224
179131073	chr3:179131073:G:A	9.96423e-08	-1.50195e-10	-1.30638
179131234	chr3:179131234:T:C	4.10856e-07	-0.542305	0.652584
179131332	chr3:179131332:C:T	1.72676e-07	-1.63463	0.878087
179131333	chr3:179131333:G:A	1.90609e-07	-1.64642	0.988682
179131344	chr3:179131344:C:G	1.98285e-08	-1.69597	-1.22487
179131502	chr3:179131502:A:G	1.46269e-05	4.8936	-1.21095
179131695	chr3:179131695:T:G	1.06196e-07	-1.50195e-10	-1.24268
179131696	chr3:179131696:T:C	1.06242e-07	-1.50195e-10	-1.24224
179132153	chr3:179132153:G:A	3.1031e-07	-1.50195e-10	-0.170391
179132193	chr3:179132193:G:A	1.96891e-07	-1.50195e-10	-0.625312
179132213	chr3:179132213:G:A	1.61217e-07	-1.61809	0.792876
179132317	chr3:179132317:C:T	4.49676e-08	-1.10714	-0.994882
179132494	chr3:179132494:C:T	1.04285e-07	-1.50195e-10	-1.26084
179132595	chr3:179132595:G:A	5.23954e-08	-0.647105	-1.30204
179132661	chr3:179132661:C:T	1.38827e-06	1.32785	-3.16733e-10
179132699	chr3:179132699:G:A	1.27762e-07	-1.50195e-10	-1.05779
179133354	chr3:179133354:G:A	1.01067e-07	-1.50195e-10	-1.29217
179133905	chr3:179133905:A:G	2.05027e-07	-0.58482	-3.16733e-10
179133967	chr3:179133967:T:C	1.3894e-07	-1.50195e-10	-0.97392
179134393	chr3:179134393:T:C	3.1558e-07	-1.50195e-10	-0.153552
179134579	chr3:179134579:C:T	2.40469e-05	4.68374	-0.503937
179134614	chr3:179134614:A:T	4.8435e-07	-1.50195e-10	0.274844
179134641	chr3:179134641:C:T	7.52125e-08	-1.58765	-3.16733e-10
179134919	chr3:179134919:A:T	0.00260342	9.51086	-0.646485
179134991	chr3:179134991:T:C	1.15754e-07	-1.50195e-10	-1.1565
179135035	chr3:179135035:C:A	1.08687e-07	-1.50195e-10	-1.21949
179135577	chr3:179135577:T:G	6.85492e-08	-1.68041	-3.16733e-10
179136801	chr3:179136801:G:A	9.96741e-08	-1.50195e-10	-1.30606
179137257	chr3:179137257:A:G	6.31253e-08	-0.721204	-1.04164
179137311	chr3:179137311:T:C	2.97403e-08	-1.35247	-1.16299
179137478	chr3:179137478:G:A	1.16534e-07	-1.50195e-10	-1.14978
179137563	chr3:179137563:T:C	3.83401e-08	-1.06083	-1.20064
179137608	chr3:179137608:G:A	1.30388e-07	-1.50195e-10	-1.03745
179137621	chr3:179137621:A:G	3.87173e-08	-1.05001	-1.20167
179137833	chr3:179137833:G:A	2.84905e-08	-1.34306	-1.21533
179138754	chr3:179138754:T:C	2.25913e-07	-1.63008	1.14227
179139167	chr3:179139167:A:G	1.45428e-07	-1.50195e-10	-0.928283
179139556	chr3:179139556:A:G	8.04989e-08	-1.31624	-0.203475
179140472	chr3:179140472:T:C	2.98823e-07	-1.50195e-10	-0.208112
179140527	chr3:179140527:G:A	1.40738e-07	-1.50195e-10	-0.961061
179140657	chr3:179140657:A:G	2.50689e-08	-1.68239	-1.00394
179143079	chr3:179143079:C:T	2.90077e-08	-1.23408	-1.30632
179143358	chr3:179143358:T:C	2.91649e-07	-1.50195e-10	-0.232411
179143378	chr3:179143378:T:C	3.14788e-08	-1.30306	-1.15559
179143629	chr3:179143629:T:C	4.67704e-08	-1.17862	-0.884088
179143781	chr3:179143781:T:C	7.94929e-08	-1.53229	-3.16733e-10
179143956	chr3:179143956:AG:A	1.30306e-07	-1.50195e-10	-1.03808
179144189	chr3:179144189:G:A	1.71904e-07	-1.07725	0.316221
179144367	chr3:179144367:G:T	4.05179e-07	-0.597589	0.693956
179145078	chr3:179145078:A:G	4.69216e-08	-1.18323	-0.876259
179145323	chr3:179145323:G:A	1.43833e-07	-1.50195e-10	-0.93931
179145821	chr3:179145821:G:T	3.44259e-08	-1.0782	-1.29095
179145840	chr3:179145840:T:C	1.73939e-07	-1.12696	0.377706
179145900	chr3:179145900:T:C	4.54537e-08	-1.20422	-0.887046
179146095	chr3:179146095:T:A	3.13883e-08	-1.27857	-1.18296
179146873	chr3:179146873:G:A	3.20993e-07	-1.50195e-10	-0.136544
179147225	chr3:179147225:ATTAC:A	3.80793e-07	1.30467	-1.27037
179147560	chr3:179147560:T:G	8.40096e-08	-1.47703	-3.16733e-10
179147773	chr3:179147773:C:A	3.2927e-08	-1.10919	-1.30448
179148344	chr3:179148344:AGT:A	2.20731e-07	-0.51102	-3.16733e-10
179148348	chr3:179148348:G:T	2.26847e-07	-0.483689	-3.16733e-10
179148419	chr3:179148419:C:T	1.02829e-07	-1.50195e-10	-1.27489
179148539	chr3:179148539:C:T	2.11404e-07	-1.63245	1.07825
179148854	chr3:179148854:C:T	1.49763e-07	-1.50195e-10	-0.898911
179149833	chr3:179149833:T:C	1.89942e-06	1.64134	-3.16733e-10
179150215	chr3:179150215:T:G	1.04018e-07	-1.2634	-3.16733e-10
179151625	chr3:179151625:G:A	1.01859e-07	-1.50195e-10	-1.28438
179153389	chr3:179153389:C:CA	1.07355e-07	-1.50195e-10	-1.23182
179153478	chr3:179153478:A:G	1.01308e-07	-1.50195e-10	-1.2898
179153650	chr3:179153650:G:A	3.67354e-08	-1.01647	-1.28775
179153825	chr3:179153825:TG:T	3.13133e-08	-1.58282	-0.881102
179154029	chr3:179154029:G:A	6.68228e-08	-1.70592	-3.16733e-10
179154111	chr3:179154111:A:G	1.49186e-07	-1.50195e-10	-0.902769
179154118	chr3:179154118:T:C	4.72641e-08	-1.20334	-0.848875
179154567	chr3:179154567:C:T	1.95283e-07	-1.65516	1.02165
179154600	chr3:179154600:G:A	1.33986e-07	-1.50195e-10	-1.01023
179155083	chr3:179155083:A:C	1.3421e-07	-1.50195e-10	-1.00856
179155577	chr3:179155577:T:G	9.06303e-08	-0.735213	-0.665962
179155703	chr3:179155703:G:C	1.01253e-07	-1.50195e-10	-1.29034
179157086	chr3:179157086:C:T	4.61383e-08	-1.20812	-0.868201
179157148	chr3:179157148:A:G	4.76267e-08	-1.67563	-0.368941
179157212	chr3:179157212:C:A	4.65656e-08	-1.20976	-0.857343
179157612	chr3:179157612:A:G	8.97937e-08	-0.772723	-0.637725
179157624	chr3:179157624:TC:T	1.05143e-07	-1.50195e-10	-1.25264
179157766	chr3:179157766:C:T	4.68888e-07	0.2424	-3.16733e-10
179160068	chr3:179160068:C:T	9.02452e-08	-0.751852	-0.65358
179160189	chr3:179160189:G:A	2.89155e-08	-1.36557	-1.17802
179160216	chr3:179160216:C:T	2.05615e-07	-1.70071	1.11875
179160334	chr3:179160334:TTAAAGA:T	8.95918e-08	-0.752979	-0.65972
179160854	chr3:179160854:A:C	4.75819e-08	-1.2143	-0.831213
179160952	chr3:179160952:A:ATAGT	4.8285e-08	-1.18159	-0.84925
179161423	chr3:179161423:G:A	1.08508e-07	-1.50195e-10	-1.22114
179161525	chr3:179161525:C:T	4.82115e-07	-0.733021	1.00324
179161526	chr3:179161526:G:A	2.14721e-07	-1.62721	1.08858
179161587	chr3:179161587:A:G	1.01818e-07	-1.50195e-10	-1.28478
179162363	chr3:179162363:C:T	7.55024e-07	0.718787	-3.16733e-10
179162502	chr3:179162502:T:C	1.29613e-07	-1.50195e-10	-1.04341
179163354	chr3:179163354:C:T	1.64207e-07	-1.50195e-10	-0.806834
179163482	chr3:179163482:T:G	9.36034e-08	-0.718883	-0.650014
179163626	chr3:179163626:A:G	3.3313e-07	-1.50195e-10	-0.0994298
179163651	chr3:179163651:T:C	7.59739e-08	-1.57757	-3.16733e-10
179163705	chr3:179163705:A:C	4.56586e-08	-1.15207	-0.934706
179163729	chr3:179163729:A:G	3.07219e-08	-1.32903	-1.15396
179163932	chr3:179163932:G:T	1.49717e-07	-0.899216	-3.16733e-10
179164149	chr3:179164149:C:A	1.06393e-07	-1.50195e-10	-1.24083
179164272	chr3:179164272:A:C	9.05182e-08	-0.742715	-0.659698
179164424	chr3:179164424:A:G	3.65727e-08	-1.00787	-1.30079
179165384	chr3:179165384:G:C	2.9732e-08	-1.34185	-1.17389
179166068	chr3:179166068:T:C	3.54376e-08	-1.04575	-1.29444
179166120	chr3:179166120:T:C	2.19104e-07	0.762458	-1.28087
179166372	chr3:179166372:C:T	1.97473e-07	-1.50195e-10	-0.622361
179166498	chr3:179166498:GGGTATGAACA:G	4.49591e-08	-1.19902	-0.903186
179167766	chr3:179167766:A:G	1.35281e-07	-1.50195e-10	-1.00061
179167985	chr3:179167985:T:TC	1.34306e-07	-1.50195e-10	-1.00784
179168066	chr3:179168066:G:A	1.20559e-07	-1.11582	-3.16733e-10
179168514	chr3:179168514:C:T	1.49961e-07	-1.50195e-10	-0.897589
179168821	chr3:179168821:C:T	2.20225e-07	-1.60909	1.09578
179168921	chr3:179168921:C:T	4.81888e-08	-1.17333	-0.859503
179169844	chr3:179169844:A:G	7.73688e-07	0.743205	-3.16733e-10
179169899	chr3:179169899:G:A	9.37202e-08	-0.731204	-0.636445
179169929	chr3:179169929:T:C	1.13885e-07	-1.50195e-10	-1.17277
179171138	chr3:179171138:G:GAAAATGGA	4.93104e-08	-1.14996	-0.859869
179171333	chr3:179171333:GC:G	4.69676e-07	-0.762502	1.00658
179171362	chr3:179171362:A:G	1.69632e-07	-1.70594	0.931603
179171407	chr3:179171407:G:A	1.38522e-07	-1.50195e-10	-0.976931
179171475	chr3:179171475:G:A	1.53447e-07	-1.50195e-10	-0.87461
179171736	chr3:179171736:A:G	1.94332e-06	1.66419	-3.16733e-10
179171769	chr3:179171769:T:G	1.00459e-07	-1.50195e-10	-1.29822
179171910	chr3:179171910:G:A	1.37623e-07	-1.50195e-10	-0.983445
179172407	chr3:179172407:T:G	6.66031e-08	-1.70921	-3.16733e-10
179172839	chr3:179172839:A:G	1.81082e-07	-0.923511	0.214496
179172862	chr3:179172862:A:G	5.21765e-08	-1.12175	-0.831577
179173286	chr3:179173286:C:T	9.71642e-08	-0.753668	-0.577892
179173297	chr3:179173297:G:A	1.15082e-07	-1.08594	-0.076381
179173340	chr3:179173340:C:T	1.89909e-07	-1.50195e-10	-0.661417
179173482	chr3:179173482:G:A	9.31348e-08	-0.715124	-0.658791
179173621	chr3:179173621:G:A	1.10312e-07	-0.636591	-0.568063
179173633	chr3:179173633:A:G	5.05431e-08	-1.14812	-0.837015
179173834	chr3:179173834:C:T	1.37574e-07	-1.50195e-10	-0.983804
179174023	chr3:179174023:C:T	1.96556e-07	0.580233	-1.20725
179174345	chr3:179174345:CCTGTAATCCCAGCTCT:C	9.11481e-08	-0.754656	-0.640822
179174399	chr3:179174399:G:T	1.50452e-07	-1.50195e-10	-0.894321
179175102	chr3:179175102:C:T	2.86369e-08	-1.49717	-1.05609
179175241	chr3:179175241:A:G	1.27617e-07	-1.07271	0.0137797
179175903	chr3:179175903:G:A	6.91237e-08	-1.67206	-3.16733e-10
179175987	chr3:179175987:G:A	1.17298e-07	-1.50195e-10	-1.14325
179177219	chr3:179177219:T:C	2.20987e-07	-1.50195e-10	-0.509858
179177469	chr3:179177469:C:T	5.40593e-08	-1.49584	-0.422037
179177991	chr3:179177991:G:A	3.05248e-08	-1.36207	-1.12735
179178720	chr3:179178720:A:G	9.25213e-08	-1.38052	-3.16733e-10
179178797	chr3:179178797:A:G	2.84277e-08	-1.25508	-1.30552
179179356	chr3:179179356:C:A	7.4805e-08	-1.59308	-3.16733e-10
179181952	chr3:179181952:T:C	3.03859e-07	-1.50195e-10	-0.191398
179182078	chr3:179182078:A:G	2.8689e-08	-1.24481	-1.30664
179182079	chr3:179182079:C:T	2.42492e-08	-1.41426	-1.30531
179182182	chr3:179182182:CAT:C	3.92858e-08	-1.27	-0.967101
179182405	chr3:179182405:T:C	4.79747e-08	-1.17593	-0.861356
179182713	chr3:179182713:CT:C	7.84476e-08	-1.54553	-3.16733e-10
179182808	chr3:179182808:G:A	2.9858e-08	-1.33857	-1.17294
179184000	chr3:179184000:TAGA:T	3.6424e-08	-1.09175	-1.22099
179185048	chr3:179185048:A:G	1.96893e-07	-1.50195e-10	-0.625304
179185343	chr3:179185343:G:C	1.11107e-07	-1.50195e-10	-1.19747
179185476	chr3:179185476:C:T	3.88868e-07	0.642994	-0.587717
179185732	chr3:179185732:A:G	1.0002e-07	-1.50195e-10	-1.3026
179186020	chr3:179186020:G:A	1.34761e-07	-1.50195e-10	-1.00446
179186976	chr3:179186976:C:A	3.66664e-08	-1.02385	-1.28225
179187276	chr3:179187276:A:G	1.36458e-07	-1.50195e-10	-0.991944
179187307	chr3:179187307:G:A	1.87532e-07	-1.50195e-10	-0.674011
179187327	chr3:179187327:G:A	6.41089e-07	-0.573148	1.12835
179187340	chr3:179187340:A:G	1.00442e-07	-1.50195e-10	-1.29838
179187731	chr3:179187731:G:A	4.72515e-08	-1.1681	-0.88438
179187736	chr3:179187736:C:G	8.86386e-08	-1.4234	-3.16733e-10
179188403	chr3:179188403:A:G	1.00564e-07	-1.50195e-10	-1.29717
179189057	chr3:179189057:CA:C	1.01736e-07	-1.19811	-0.0874729
179189088	chr3:179189088:C:T	2.29937e-08	-1.46612	-1.30663
179189235	chr3:179189235:A:T	2.23382e-07	-1.61573	1.11665
179190216	chr3:179190216:T:G	1.04577e-07	-1.50195e-10	-1.25804
179190789	chr3:179190789:A:G	7.57098e-08	-1.58106	-3.16733e-10
179190792	chr3:179190792:G:A	2.10828e-07	0.593863	-1.15078
179190993	chr3:179190993:G:A	4.96203e-08	-1.04964	-0.953925
179191667	chr3:179191667:G:A	6.25041e-08	-0.475243	-1.29749
179191682	chr3:179191682:G:T	7.41903e-08	-0.344137	-1.25719
179192562	chr3:179192562:T:C	3.39589e-07	-1.0095	0.929275
179192974	chr3:179192974:C:T	7.14128e-08	-1.63949	-3.16733e-10
179193167	chr3:179193167:A:G	1.28975e-07	-1.50195e-10	-1.04834
179193604	chr3:179193604:A:G	2.20406e-08	-1.64225	-1.17283
179193641	chr3:179193641:C:T	0.00057596	8.62378	-1.26795
179193644	chr3:179193644:A:G	1.81296e-07	-1.50195e-10	-0.707831
179193746	chr3:179193746:T:G	0.000873786	9.0011	-1.22847
179193855	chr3:179193855:A:G	8.17681e-07	0.798509	-3.16733e-10
179194873	chr3:179194873:G:A	4.37562e-08	-1.27702	-0.852306
179195035	chr3:179195035:G:A	1.0597e-07	-0.816093	-0.428713
179195080	chr3:179195080:T:C	1.23487e-07	-1.50195e-10	-1.09183
179195360	chr3:179195360:C:T	1.73772e-07	-1.50195e-10	-0.750218
179195377	chr3:179195377:T:G	2.38842e-08	-1.70617	-1.02858
179197091	chr3:179197091:T:C	1.04108e-07	-0.859381	-0.403154
179198195	chr3:179198195:A:G	1.34194e-07	-1.50195e-10	-1.00867
179198208	chr3:179198208:G:A	2.23853e-07	-1.50195e-10	-0.496974
179198547	chr3:179198547:G:T	2.3552e-07	-1.50195e-10	-0.446169
179198716	chr3:179198716:C:G	1.281e-07	-1.50195e-10	-1.05515
179199217	chr3:179199217:A:G	4.6695e-08	-1.26547	-0.798854
179199300	chr3:179199300:C:CATT	4.77175e-08	-1.23844	-0.804226
179199466	chr3:179199466:C:T	9.97257e-08	-1.50195e-10	-1.30554
179199700	chr3:179199700:C:T	6.71091e-08	-1.70164	-3.16733e-10
179200800	chr3:179200800:G:A	3.53807e-08	-1.29779	-1.04401
179201659	chr3:179201659:G:A	5.03961e-07	-1.50195e-10	0.314535
179202314	chr3:179202314:C:T	2.92049e-07	-1.6959	1.46485
179203079	chr3:179203079:T:C	1.68243e-07	-1.50195e-10	-0.782555
179203235	chr3:179203235:C:T	0.000764747	8.89333	-1.25399
179203240	chr3:179203240:G:A	2.35261e-08	-1.61159	-1.13826
179203370	chr3:179203370:G:A	1.1436e-07	-0.825721	-0.342892
179203851	chr3:179203851:C:A	5.4179e-07	1.28796	-0.901043
179203959	chr3:179203959:C:A	3.44915e-08	-1.34325	-1.02401
179204050	chr3:179204050:T:C	9.0087e-07	0.895398	-3.16733e-10
179204485	chr3:179204485:C:A	1.17874e-07	-1.50195e-10	-1.13835
179204486	chr3:179204486:C:A	2.31344e-07	0.162649	-0.626707
179204586	chr3:179204586:C:G	1.28975e-07	-1.50195e-10	-1.04834
179204642	chr3:179204642:A:G	7.07072e-07	1.19494	-0.541769
179206591	chr3:179206591:G:C	2.14355e-07	-1.50195e-10	-0.54033
179206875	chr3:179206875:T:C	1.6426e-07	-1.50195e-10	-0.806515
179206916	chr3:179206916:C:T	6.66754e-08	-1.70813	-3.16733e-10
179207079	chr3:179207079:C:T	3.23474e-08	-1.59509	-0.836336
179207162	chr3:179207162:A:T	1.32371e-07	-1.67998	0.657632
179207228	chr3:179207228:T:G	0.00102919	9.18305	-1.24673
179207234	chr3:179207234:T:C	4.43475e-08	-1.28185	-0.834054
179207533	chr3:179207533:CTTTAA:C	0.0010105	9.14244	-1.22444
179207547	chr3:179207547:T:C	1.02306e-07	-1.50195e-10	-1.28
179207586	chr3:179207586:G:A	1.00569e-07	-0.875244	-0.421871
179207762	chr3:179207762:C:T	4.91518e-08	-0.997384	-1.01567
179207877	chr3:179207877:C:G	6.63e-08	-0.4074	-1.30637
179207889	chr3:179207889:G:A	1.13757e-07	-0.835201	-0.3387
179207948	chr3:179207948:G:A	1.42191e-07	-1.67369	0.722898
179209219	chr3:179209219:T:C	2.4119e-08	-1.69632	-1.02864
179209323	chr3:179209323:C:A	2.9292e-08	-1.67603	-0.85462
179209361	chr3:179209361:T:C	1.10529e-07	-0.821956	-0.380734
179209471	chr3:179209471:CCAAT:C	1.64961e-07	-1.50195e-10	-0.802255
179209557	chr3:179209557:T:C	1.39993e-07	-1.67866	0.712288
179209622	chr3:179209622:A:G	3.61874e-08	-1.34204	-0.977213
179209857	chr3:179209857:C:T	6.65151e-08	-1.71053	-3.16733e-10
179210379	chr3:179210379:AGTC:A	1.06641e-07	-1.50195e-10	-1.2385
179210967	chr3:179210967:A:G	1.28975e-07	-1.50195e-10	-1.04834
179211186	chr3:179211186:A:T	5.34733e-08	-1.58909	-0.339687
179211436	chr3:179211436:C:T	5.07604e-07	-1.50195e-10	0.321739
179211524	chr3:179211524:G:A	2.36196e-08	-1.68836	-1.05753
179211551	chr3:179211551:C:T	2.34768e-08	-1.70429	-1.04766
179212072	chr3:179212072:A:G	1.02134e-07	-1.50195e-10	-1.28168
179212299	chr3:179212299:C:T	7.99706e-08	-1.07387	-0.45243
179212380	chr3:179212380:G:A	1.30142e-07	-0.760711	-0.278624
179212561	chr3:179212561:G:A	6.49345e-07	-1.50195e-10	0.568
179212564	chr3:179212564:G:A	4.70811e-08	-1.24237	-0.813726
179212749	chr3:179212749:A:G	1.4493e-07	-1.68546	0.753746
179212937	chr3:179212937:T:G	4.84662e-08	-1.2464	-0.780691
179213419	chr3:179213419:G:A	4.7711e-08	-1.23984	-0.802964
179213561	chr3:179213561:A:G	1.74189e-07	-1.50195e-10	-0.747821
179214479	chr3:179214479:A:G	3.51746e-07	-0.98859	0.943535
179214525	chr3:179214525:A:G	7.45567e-08	-0.291479	-1.30492
179214560	chr3:179214560:A:G	4.74228e-08	-1.25875	-0.79011
179214763	chr3:179214763:C:T	8.50209e-07	1.33797	-0.500455
179214770	chr3:179214770:ATT:A	1.08798e-07	-0.85348	-0.364993
179215394	chr3:179215394:T:G	4.43913e-08	-0.907295	-1.20763
179215428	chr3:179215428:A:G	3.72234e-08	-1.31694	-0.974089
179215556	chr3:179215556:A:G	2.41415e-08	-1.56031	-1.16372
179215575	chr3:179215575:C:T	2.71187e-07	0.229774	-0.534927
179215955	chr3:179215955:T:C	1.81858e-07	-1.50195e-10	-0.704739
179216278	chr3:179216278:C:G	1.37292e-07	-1.68349	0.697635
179216947	chr3:179216947:C:T	1.19151e-07	-1.50195e-10	-1.12757
179217255	chr3:179217255:T:G	1.65789e-07	-1.50195e-10	-0.797244
179217432	chr3:179217432:C:T	5.31154e-08	-1.55069	-0.38481
179217433	chr3:179217433:G:A	4.57345e-08	-1.24896	-0.836156
179217645	chr3:179217645:G:A	6.76426e-08	-0.42271	-1.27101
179217672	chr3:179217672:G:A	2.2812e-08	-1.61126	-1.16942
179218011	chr3:179218011:T:C	4.88946e-08	-1.25169	-0.766604
179218155	chr3:179218155:C:T	3.02101e-08	-1.19389	-1.3059
179218425	chr3:179218425:C:T	1.74434e-07	-1.50195e-10	-0.746418
179218439	chr3:179218439:T:G	1.52957e-07	-1.68813	0.810322
179218696	chr3:179218696:G:A	3.65483e-08	-1.28804	-1.02129
179219558	chr3:179219558:T:C	6.94992e-08	-0.416847	-1.2498
179219612	chr3:179219612:A:G	1.23419e-07	-1.50195e-10	-1.09238
179220089	chr3:179220089:A:G	1.69918e-07	-1.66405	0.891404
179220235	chr3:179220235:A:C	6.64708e-08	-1.7112	-3.16733e-10
179220365	chr3:179220365:A:G	6.67721e-08	-1.70668	-3.16733e-10
179220766	chr3:179220766:A:T	1.08637e-07	-0.90017	-0.319779
179221230	chr3:179221230:T:C	2.38431e-08	-1.70635	-1.03012
179221463	chr3:179221463:A:T	1.54834e-07	-1.68913	0.823523
179222706	chr3:179222706:A:G	8.88945e-08	-0.798751	-0.621762
179222866	chr3:179222866:GA:G	1.25662e-07	-1.50195e-10	-1.07436
179223302	chr3:179223302:A:G	6.42709e-08	-0.439866	-1.30499
179223535	chr3:179223535:A:G	3.78531e-08	-1.2781	-0.996154
179224643	chr3:179224643:C:G	7.45968e-08	-0.298259	-1.29761
179224703	chr3:179224703:T:G	9.96942e-08	-1.50195e-10	-1.30586
179225034	chr3:179225034:A:C	1.09521e-07	-1.50195e-10	-1.21184
179225280	chr3:179225280:A:G	9.00652e-08	-0.806106	-0.601323
179225335	chr3:179225335:G:A	6.3445e-07	1.11571	-0.570916
179225484	chr3:179225484:CAT:C	4.06083e-08	-1.39274	-0.811255
179225694	chr3:179225694:C:T	8.21129e-08	-1.49987	-3.16733e-10
179226113	chr3:179226113:C:G	3.28875e-07	-0.97825	0.865965
179226830	chr3:179226830:A:G	2.34551e-08	-1.61204	-1.14083
179226939	chr3:179226939:G:A	1.19057e-07	-1.50195e-10	-1.12836
179227214	chr3:179227214:T:C	4.12677e-08	-1.23256	-0.955327
179227298	chr3:179227298:A:G	7.45869e-08	-0.357964	-1.23803
179228002	chr3:179228002:TA:T	3.82011e-08	-1.27458	-0.990519
179228038	chr3:179228038:T:C	2.41092e-08	-1.61078	-1.11459
179228104	chr3:179228104:C:G	2.22198e-07	-1.50195e-10	-0.504393
179228436	chr3:179228436:A:G	1.07254e-07	-1.50195e-10	-1.23277
179228528	chr3:179228528:A:T	1.08129e-07	-1.50195e-10	-1.22464
179229501	chr3:179229501:C:T	1.07507e-07	-1.50195e-10	-1.2304
179229537	chr3:179229537:A:C	7.18042e-08	-0.367848	-1.26617
179229896	chr3:179229896:G:C	6.38905e-08	-0.445816	-1.30498
179230408	chr3:179230408:A:G	2.39111e-07	-1.50195e-10	-0.431036
179230795	chr3:179230795:C:T	4.32774e-08	-1.35178	-0.788549
179230827	chr3:179230827:C:T	4.42355e-08	-1.32844	-0.790001
179231073	chr3:179231073:T:C	1.00878e-07	-1.50195e-10	-1.29406
179231093	chr3:179231093:T:C	3.31175e-07	-0.984293	0.878978
179231155	chr3:179231155:G:T	1.26647e-07	-1.50195e-10	-1.06656
179231889	chr3:179231889:C:T	1.12692e-07	-1.50195e-10	-1.1833
179232352	chr3:179232352:A:G	7.60284e-08	-1.57686	-3.16733e-10
179232919	chr3:179232919:G:A	1.02362e-07	-1.50195e-10	-1.27945
179233093	chr3:179233093:G:A	1.34308e-07	-1.50195e-10	-1.00783
179233833	chr3:179233833:T:G	2.17014e-06	-1.50195e-10	1.77458
179233878	chr3:179233878:T:C	5.66684e-07	-1.50195e-10	0.431839
179233939	chr3:179233939:A:G	1.26461e-07	-1.50195e-10	-1.06803
179234232	chr3:179234232:C:T	1.94542e-07	-1.50195e-10	-0.637317
179236244	chr3:179236244:TATTGCC:T	8.25022e-08	-1.49514	-3.16733e-10
179236267	chr3:179236267:T:C	5.31604e-08	-1.52649	-0.408159
179236422	chr3:179236422:T:C	1.26423e-07	-1.50195e-10	-1.06833
179236995	chr3:179236995:T:C	1.94594e-07	-1.50195e-10	-0.637045
179237584	chr3:179237584:G:C	6.80639e-08	-0.49306	-1.19446
179237995	chr3:179237995:T:C	8.42845e-08	-0.915723	-0.558043
179238547	chr3:179238547:C:G	1.68821e-07	-1.69249	0.913364
179239995	chr3:179239995:C:T	8.11212e-08	-1.04385	-0.468165
179240181	chr3:179240181:G:A	4.12249e-08	-1.39279	-0.796134
179240336	chr3:179240336:A:G	4.78535e-08	-1.67042	-0.369402
179240461	chr3:179240461:C:G	4.01215e-07	-1.50195e-10	0.0865334
179240684	chr3:179240684:C:T	1.20676e-07	-1.50195e-10	-1.11485
179240748	chr3:179240748:G:A	8.16265e-08	-1.01666	-0.489153
179240782	chr3:179240782:TA:T	1.91245e-08	-1.66149	-1.29551
179241132	chr3:179241132:T:C	1.7273e-06	2.80359	-1.25724
179241177	chr3:179241177:T:C	4.02977e-08	-1.41535	-0.796314
179241356	chr3:179241356:C:T	1.11443e-07	-1.67278	0.478328
179241470	chr3:179241470:C:T	3.08823e-08	-1.48892	-0.988861
179241571	chr3:179241571:A:G	7.98593e-08	-1.00193	-0.525768
179241868	chr3:179241868:G:A	1.25581e-07	-1.50195e-10	-1.07501
179241905	chr3:179241905:T:C	1.15014e-07	-1.50195e-10	-1.16291
179242374	chr3:179242374:G:A	9.44538e-08	-1.35985	-3.16733e-10
179242377	chr3:179242377:G:A	2.53945e-08	-1.66362	-1.00981
179242472	chr3:179242472:T:C	3.39473e-08	-1.46804	-0.915114
179242819	chr3:179242819:A:G	3.01309e-08	-1.45064	-1.05178
179242978	chr3:179242978:CT:C	2.92768e-08	-1.53272	-0.998449
179243055	chr3:179243055:A:G	1.27575e-07	-1.50195e-10	-1.05926
179243192	chr3:179243192:G:A	8.05874e-08	-1.51862	-3.16733e-10
179243237	chr3:179243237:G:C	1.88351e-07	-1.50195e-10	-0.669658
179243250	chr3:179243250:T:C	6.8007e-08	-0.474213	-1.21414
179243430	chr3:179243430:G:A	3.20853e-08	-1.65979	-0.779772
179243556	chr3:179243556:A:T	3.05772e-08	-1.48761	-1.00009
179243558	chr3:179243558:T:TC	1.65678e-07	-1.67661	0.878693
179244053	chr3:179244053:CTA:C	1.23535e-07	-1.50195e-10	-1.09144
179245109	chr3:179245109:G:A	2.6875e-08	-1.67345	-0.943311
179245276	chr3:179245276:C:CAT	2.01468e-07	-1.50195e-10	-0.602331
179245289	chr3:179245289:A:C	3.16259e-08	-1.39953	-1.05446
179245697	chr3:179245697:C:T	1.10317e-07	-1.50195e-10	-1.20461
179245797	chr3:179245797:T:C	2.89013e-08	-1.52493	-1.01915
179246058	chr3:179246058:G:C	2.96951e-08	-1.49534	-1.02164
179246158	chr3:179246158:TC:T	2.76715e-07	-0.881362	0.596388
179246244	chr3:179246244:T:C	4.18859e-08	-1.08965	-1.08336
179246939	chr3:179246939:T:C	1.45885e-07	-1.50195e-10	-0.925145
179247278	chr3:179247278:G:A	9.99554e-08	-1.50195e-10	-1.30324
179247445	chr3:179247445:G:T	9.79572e-08	-0.745013	-0.578419
179247596	chr3:179247596:G:A	1.33338e-07	-1.50195e-10	-1.01508
179247667	chr3:179247667:T:A	1.33313e-07	-1.50195e-10	-1.01526
179247762	chr3:179247762:T:C	1.12111e-07	-1.3514	0.162924
179247881	chr3:179247881:C:T	1.14495e-07	-1.34376	0.17633
179248402	chr3:179248402:G:A	5.04289e-08	-0.817658	-1.16974
179248690	chr3:179248690:T:C	1.00914e-07	-1.50195e-10	-1.2937
179248826	chr3:179248826:T:C	4.88052e-07	-1.50195e-10	0.282459
179248942	chr3:179248942:T:C	5.18798e-07	-1.50195e-10	0.343551
179249792	chr3:179249792:A:G	3.67224e-08	-1.02118	-1.2834
179249918	chr3:179249918:C:T	8.74397e-08	-0.761487	-0.675527
179250027	chr3:179250027:G:A	2.88753e-08	-1.24801	-1.29697
179250038	chr3:179250038:C:T	3.03971e-07	1.10402	-1.29505
179250257	chr3:179250257:A:C	1.48395e-07	-1.07701	0.168921
179250473	chr3:179250473:A:G	1.01648e-07	-1.50195e-10	-1.28645
179250664	chr3:179250664:G:A	1.61777e-07	-1.50195e-10	-0.821744
179250846	chr3:179250846:C:T	3.25125e-08	-1.40446	-1.02188
179250872	chr3:179250872:T:C	4.02485e-08	-1.06471	-1.14818
179251179	chr3:179251179:C:A	1.01424e-07	-1.50195e-10	-1.28865
179251319	chr3:179251319:G:A	3.95359e-08	-1.14061	-1.09014
179251568	chr3:179251568:GC:G	3.86048e-08	-0.990248	-1.26434
179251573	chr3:179251573:C:A	1.7838e-07	-1.50195e-10	-0.724047
179251754	chr3:179251754:A:G	3.61833e-08	-1.27884	-1.04053
179251923	chr3:179251923:T:C	2.10885e-08	-1.70703	-1.15221
179252000	chr3:179252000:G:A	9.96243e-08	-1.50195e-10	-1.30656
179252222	chr3:179252222:A:G	8.34576e-08	-0.982502	-0.501123
179252433	chr3:179252433:T:A	6.76493e-08	-1.69363	-3.16733e-10
179253037	chr3:179253037:C:A	9.96315e-08	-1.50195e-10	-1.30648
179253202	chr3:179253202:G:T	1.07958e-07	-1.50195e-10	-1.22622
179253641	chr3:179253641:C:A	1.14757e-07	-1.26101	0.0958667
179254076	chr3:179254076:T:G	1.03084e-07	-1.50195e-10	-1.27242
179254339	chr3:179254339:A:G	1.55593e-07	-0.860723	-3.16733e-10
179254640	chr3:179254640:A:C	1.02207e-07	-1.50195e-10	-1.28096
179254788	chr3:179254788:A:G	8.31577e-08	-0.350337	-1.13689
179254891	chr3:179254891:G:A	1.57653e-07	0.252414	-1.09998
179255161	chr3:179255161:T:G	4.31034e-08	-1.41051	-0.733854
179255188	chr3:179255188:C:A	4.56937e-08	-1.38435	-0.701655
179255237	chr3:179255237:G:A	1.0896e-07	0.0285365	-1.24552
179255327	chr3:179255327:T:C	4.3449e-08	-1.40705	-0.729326
179255934	chr3:179255934:A:C	4.31735e-08	-1.3645	-0.778241
179256165	chr3:179256165:G:C	1.88218e-08	-1.7098	-1.26314
179256462	chr3:179256462:C:T	4.51763e-08	-1.3656	-0.731789
179256606	chr3:179256606:T:C	1.8904e-08	-1.70728	-1.26132
179256780	chr3:179256780:G:A	3.10715e-08	-1.17149	-1.30018
179256883	chr3:179256883:A:T	8.38791e-08	-0.317049	-1.16154
179256950	chr3:179256950:C:T	1.89523e-08	-1.70748	-1.25856
179257051	chr3:179257051:C:T	4.5514e-08	-1.36619	-0.723757
179257152	chr3:179257152:A:T	1.09389e-07	-1.50195e-10	-1.21305
179257378	chr3:179257378:A:G	1.19178e-07	-1.50195e-10	-1.12734
179257620	chr3:179257620:T:C	4.58377e-08	-1.37548	-0.707378
179257738	chr3:179257738:G:T	4.43842e-08	-1.3784	-0.736677
179257767	chr3:179257767:T:C	4.42178e-08	-1.36277	-0.756061
179258111	chr3:179258111:T:C	3.87688e-08	-1.35463	-0.89572
179258178	chr3:179258178:A:G	4.00164e-08	-1.35166	-0.867016
179258292	chr3:179258292:T:C	9.9626e-08	-1.50195e-10	-1.30654
179258390	chr3:179258390:A:T	4.42228e-08	-1.35614	-0.762583
179258661	chr3:179258661:C:T	3.21418e-08	-1.14002	-1.29778
179258803	chr3:179258803:T:A	4.04676e-08	-1.38487	-0.822586
179258892	chr3:179258892:A:G	1.01316e-07	-1.50195e-10	-1.28972
179258989	chr3:179258989:C:T	4.166e-08	-1.37161	-0.806808
179259033	chr3:179259033:G:A	4.31138e-08	-1.34398	-0.800142
179260397	chr3:179260397:T:C	2.58183e-07	-1.50195e-10	-0.354296
179260540	chr3:179260540:C:T	3.89203e-08	-1.33402	-0.91243
179260584	chr3:179260584:A:G	1.20338e-07	0.154878	-1.27253
179260744	chr3:179260744:T:C	1.29255e-07	0.121191	-1.16737
179260754	chr3:179260754:G:A	4.00342e-08	-1.32803	-0.890195
179260816	chr3:179260816:T:G	1.43554e-07	-0.0265359	-0.914718
179260860	chr3:179260860:G:A	1.46005e-07	0.182203	-1.10652
179260901	chr3:179260901:A:G	3.83329e-08	-1.33143	-0.930226
179261755	chr3:179261755:T:C	1.36829e-07	-1.50195e-10	-0.989234
179261791	chr3:179261791:T:TA	3.68036e-08	-1.01061	-1.29176
179262210	chr3:179262210:T:C	1.36834e-07	-1.50195e-10	-0.989195
179262429	chr3:179262429:G:C	1.98107e-08	-1.70477	-1.21697
179262480	chr3:179262480:G:A	3.99584e-08	-1.41227	-0.807858
179262616	chr3:179262616:A:G	1.90988e-08	-1.71044	-1.24789
179262711	chr3:179262711:C:T	9.92816e-08	-0.0560132	-1.25399
179262802	chr3:179262802:C:G	1.53925e-07	-0.871499	-3.16733e-10
179262833	chr3:179262833:G:A	2.53016e-07	-0.746588	0.372079
179262851	chr3:179262851:G:A	2.00108e-08	-1.64482	-1.26687
179262946	chr3:179262946:A:G	1.01859e-07	-1.50195e-10	-1.28438
179263434	chr3:179263434:G:T	1.55978e-07	0.0866169	-0.944868
179263448	chr3:179263448:G:A	1.36834e-07	-1.50195e-10	-0.989195
179263485	chr3:179263485:G:A	3.23313e-08	-1.13731	-1.29462
179263553	chr3:179263553:T:A	3.6958e-08	-1.66804	-0.630139
179263998	chr3:179263998:T:G	1.07047e-07	0.0574262	-1.29212
179264353	chr3:179264353:G:A	4.57698e-07	1.24357	-1.02532
179264474	chr3:179264474:C:T	1.8388e-08	-1.68965	-1.30661
179264507	chr3:179264507:T:C	2.17307e-08	-1.57227	-1.25697
179264552	chr3:179264552:G:A	1.87792e-07	-1.50195e-10	-0.672629
179264658	chr3:179264658:A:T	1.16593e-07	-0.548295	-0.600974
179264721	chr3:179264721:A:G	1.80153e-08	-1.71087	-1.30587
179264846	chr3:179264846:C:T	1.11781e-07	-0.331245	-0.860175
179264932	chr3:179264932:C:G	4.19194e-08	-1.27245	-0.899765
179265011	chr3:179265011:A:G	1.54799e-07	-0.129388	-0.736448
179265031	chr3:179265031:T:G	1.53757e-07	-0.1139	-0.758689
179265081	chr3:179265081:G:A	9.29841e-08	-0.659791	-0.715744
179265181	chr3:179265181:G:T	6.15787e-07	1.49289	-0.977955
179265272	chr3:179265272:C:T	1.02111e-07	-1.50195e-10	-1.2819
179265520	chr3:179265520:A:T	2.98788e-07	0.813107	-1.02134
179265541	chr3:179265541:C:T	1.61695e-07	-1.50195e-10	-0.822253
179265568	chr3:179265568:A:T	1.03117e-07	-1.50195e-10	-1.2721
179265570	chr3:179265570:C:T	1.02876e-07	-1.50195e-10	-1.27444
179265576	chr3:179265576:C:A	3.46945e-07	-1.50195e-10	-0.0587982
179265747	chr3:179265747:C:T	5.6854e-08	-0.560843	-1.30663
179265852	chr3:179265852:A:G	6.744e-08	-0.47669	-1.22004
179266006	chr3:179266006:T:C	1.972e-07	0.64596	-1.26971
179266397	chr3:179266397:T:C	6.15658e-08	-0.535616	-1.25224
179266590	chr3:179266590:T:C	1.10061e-07	-1.50195e-10	-1.20693
179266866	chr3:179266866:G:A	6.69401e-08	-0.426043	-1.27812
179266891	chr3:179266891:T:C	4.20098e-07	1.43562	-1.3031
179266919	chr3:179266919:A:C	1.5062e-07	-1.50195e-10	-0.893205
179267095	chr3:179267095:AG:A	3.11832e-06	3.42854	-1.29145
179267102	chr3:179267102:C:T	2.02451e-08	-1.59484	-1.30521
179267123	chr3:179267123:G:A	9.59758e-08	-0.0728971	-1.27097
179267409	chr3:179267409:C:T	1.27882e-07	-0.926893	-0.129962
179267776	chr3:179267776:C:G	1.12896e-07	0.105299	-1.2868
179267824	chr3:179267824:A:C	2.86106e-07	-0.2516	-3.16733e-10
179268244	chr3:179268244:G:C	1.21107e-07	-1.50195e-10	-1.11129
179268415	chr3:179268415:C:T	4.60292e-08	-1.70774	-0.37095
179268578	chr3:179268578:A:G	1.74053e-07	-1.50195e-10	-0.748603
179268660	chr3:179268660:C:T	6.47835e-08	-1.16812	-0.568789
179269047	chr3:179269047:A:G	1.06564e-07	-1.50195e-10	-1.23921
179269190	chr3:179269190:T:C	1.02556e-07	-1.50195e-10	-1.27756
179269648	chr3:179269648:T:TA	1.10054e-07	-1.50195e-10	-1.20699
179269748	chr3:179269748:T:C	1.17266e-07	-0.189327	-0.954195
179269831	chr3:179269831:TTTGTC:T	1.12681e-07	-1.50195e-10	-1.1834
179270024	chr3:179270024:C:T	2.07638e-07	0.141725	-0.713893
179270182	chr3:179270182:C:T	1.13714e-07	-1.50195e-10	-1.17428
179270196	chr3:179270196:G:A	1.97719e-08	-1.61941	-1.30429
179270197	chr3:179270197:C:T	1.74857e-07	-1.50195e-10	-0.743992
179270216	chr3:179270216:T:C	7.43035e-08	-1.5998	-3.16733e-10
179270235	chr3:179270235:T:C	7.44207e-07	-1.50195e-10	0.704357
179270287	chr3:179270287:G:A	3.9225e-08	-1.70729	-0.531362
179270303	chr3:179270303:A:G	1.72599e-06	2.66043	-1.11483
179270313	chr3:179270313:C:T	6.48817e-07	-1.50195e-10	0.567187
179270318	chr3:179270318:G:A	7.31303e-08	-1.27054	-0.34518
179270502	chr3:179270502:C:T	9.97478e-08	-1.50195e-10	-1.30532
179270529	chr3:179270529:C:T	1.09602e-07	-0.197843	-1.01326
179270776	chr3:179270776:T:C	2.49881e-08	-1.43056	-1.25901
179270913	chr3:179270913:T:C	7.37826e-08	-1.16059	-0.446252
179271046	chr3:179271046:A:C	5.54504e-08	-1.71085	-0.181628
179271200	chr3:179271200:T:C	1.27325e-06	-1.50195e-10	1.24137
179271265	chr3:179271265:TAAG:T	2.79067e-07	-1.50195e-10	-0.276513
179271479	chr3:179271479:A:G	1.33305e-07	-1.50195e-10	-1.01532
179271578	chr3:179271578:A:G	7.64983e-08	-0.314136	-1.25656
179271608	chr3:179271608:C:T	9.08846e-08	-0.151554	-1.24682
179271633	chr3:179271633:C:T	1.19357e-07	-0.017672	-1.10817
179271650	chr3:179271650:G:A	1.09024e-07	-0.0533201	-1.16308
179271679	chr3:179271679:A:G	1.03075e-07	-1.50195e-10	-1.27251
179271688	chr3:179271688:C:A	2.35655e-08	-1.47748	-1.27069
179271956	chr3:179271956:C:T	6.2632e-08	-0.815623	-0.955064
179272245	chr3:179272245:A:C	1.05702e-07	-1.50195e-10	-1.24734
179272469	chr3:179272469:T:C	1.15117e-07	-1.50195e-10	-1.16202
179272562	chr3:179272562:G:A	4.73969e-07	-1.50195e-10	0.253179
179272614	chr3:179272614:G:C	2.00148e-08	-1.71093	-1.20056
179272674	chr3:179272674:C:T	1.91637e-08	-1.65665	-1.2983
179272837	chr3:179272837:T:C	1.04872e-07	-1.50195e-10	-1.25522
179273093	chr3:179273093:C:T	9.97147e-08	-1.50195e-10	-1.30565
179273532	chr3:179273532:G:A	1.10869e-07	-1.50195e-10	-1.19962
179273617	chr3:179273617:A:G	3.24829e-08	-1.1724	-1.25485
179273658	chr3:179273658:G:A	1.82471e-07	-1.50195e-10	-0.70137
179273669	chr3:179273669:AC:A	1.18506e-07	-1.50195e-10	-1.133
179273705	chr3:179273705:G:A	1.0129e-07	-1.50195e-10	-1.28997
179273820	chr3:179273820:G:A	2.95546e-07	1.08658	-1.30572
179274076	chr3:179274076:ATC:A	3.96751e-08	-1.55668	-0.670563
179274154	chr3:179274154:C:T	4.49923e-07	-1.50195e-10	0.201113
179274163	chr3:179274163:C:T	6.82471e-08	-0.410217	-1.27461
179274747	chr3:179274747:A:G	3.74654e-08	-1.02391	-1.26063
179274825	chr3:179274825:A:G	1.19734e-07	-1.50195e-10	-1.12269
179275067	chr3:179275067:A:T	1.10659e-07	-1.50195e-10	-1.20151
179275130	chr3:179275130:T:G	1.13799e-07	-1.50195e-10	-1.17353
179275468	chr3:179275468:C:T	1.05501e-07	-1.50195e-10	-1.24924
179275948	chr3:179275948:C:T	6.72063e-08	-1.7002	-3.16733e-10
179276075	chr3:179276075:T:C	1.16369e-07	-1.50195e-10	-1.1512
179276159	chr3:179276159:C:G	2.25305e-08	-1.48871	-1.30438
179276234	chr3:179276234:G:A	4.31157e-07	-1.50195e-10	0.158509
179276505	chr3:179276505:A:G	1.10189e-07	-1.50195e-10	-1.20577
179276513	chr3:179276513:G:A	1.22742e-07	-1.50195e-10	-1.09788
179276542	chr3:179276542:T:TG	1.6148e-07	-1.50195e-10	-0.823583
179277785	chr3:179277785:T:C	1.06274e-07	-1.50195e-10	-1.24195
179277839	chr3:179277839:A:G	2.20093e-08	-1.60328	-1.21322
179277869	chr3:179277869:A:G	2.24237e-08	-1.58965	-1.20819
179277954	chr3:179277954:G:A	1.06045e-07	-1.50195e-10	-1.2441
179278055	chr3:179278055:G:A	1.63396e-07	-1.50195e-10	-0.811788
179278355	chr3:179278355:A:G	1.29256e-07	-1.50195e-10	-1.04617
179278489	chr3:179278489:C:T	1.07933e-07	-1.50195e-10	-1.22645
179278648	chr3:179278648:T:C	1.07041e-07	-1.50195e-10	-1.23475
179278883	chr3:179278883:A:C	2.18165e-08	-1.61565	-1.20964
179278888	chr3:179278888:T:C	2.10636e-08	-1.55632	-1.3041
179279246	chr3:179279246:AT:A	1.09609e-07	-1.50195e-10	-1.21105
179279311	chr3:179279311:A:G	1.14625e-07	-1.50195e-10	-1.1663
179279756	chr3:179279756:C:T	1.86494e-08	-1.69159	-1.29056
179279791	chr3:179279791:T:C	1.1042e-07	-1.50195e-10	-1.20368
179279859	chr3:179279859:A:G	1.63618e-07	-1.50195e-10	-0.810428
179279990	chr3:179279990:G:A	2.18301e-08	-1.51806	-1.30661
179280090	chr3:179280090:G:C	1.21726e-07	-1.50195e-10	-1.10619
179280100	chr3:179280100:A:G	9.98115e-08	-1.50195e-10	-1.30468
179280216	chr3:179280216:T:C	1.63407e-07	-1.50195e-10	-0.811718
179280239	chr3:179280239:T:C	1.63706e-07	-1.50195e-10	-0.809888
179280313	chr3:179280313:G:A	6.76453e-08	-0.951292	-0.742393
179280356	chr3:179280356:G:C	1.5589e-07	-1.50195e-10	-0.858813
179280603	chr3:179280603:A:G	1.57834e-07	-1.50195e-10	-0.846416
179280640	chr3:179280640:T:C	1.20294e-07	-1.50195e-10	-1.11802
179280671	chr3:179280671:C:T	1.20584e-07	-1.50195e-10	-1.11562
179280675	chr3:179280675:T:A	2.20373e-08	-1.53209	-1.28313
179280899	chr3:179280899:C:T	1.64657e-07	-1.50195e-10	-0.804097
179280925	chr3:179280925:G:A	1.73315e-07	-1.50195e-10	-0.752852
179281324	chr3:179281324:C:G	1.55524e-07	-0.861161	-3.16733e-10
179281509	chr3:179281509:G:A	1.29465e-07	-1.50195e-10	-1.04456
179281555	chr3:179281555:G:A	1.62042e-07	-1.50195e-10	-0.820106
179281769	chr3:179281769:A:C	1.63382e-07	-1.50195e-10	-0.811871
179281868	chr3:179281868:T:TAAC	1.63396e-07	-1.50195e-10	-0.811788
179282280	chr3:179282280:C:T	1.58393e-07	-1.50195e-10	-0.842884
179282401	chr3:179282401:GC:G	1.05605e-07	-1.50195e-10	-1.24826
179282616	chr3:179282616:A:G	1.08168e-07	-1.50195e-10	-1.22427
179283182	chr3:179283182:G:C	1.63489e-07	-1.50195e-10	-0.811219
179283673	chr3:179283673:A:C	1.07848e-07	-1.50195e-10	-1.22724
179283710	chr3:179283710:T:C	1.80241e-07	-1.50195e-10	-0.713669
179283768	chr3:179283768:T:C	8.28407e-08	-1.49104	-3.16733e-10
179283836	chr3:179283836:C:T	1.57791e-07	-0.846693	-3.16733e-10
179283902	chr3:179283902:C:T	1.88635e-08	-1.69552	-1.27521
179283979	chr3:179283979:A:G	1.82665e-07	-1.50195e-10	-0.70031
179284111	chr3:179284111:T:C	1.06886e-07	-1.50195e-10	-1.2362
179284173	chr3:179284173:G:A	1.91701e-07	-1.50195e-10	-0.652028
179284298	chr3:179284298:T:C	2.13251e-07	-1.50195e-10	-0.545495
179284637	chr3:179284637:A:G	1.81085e-07	-1.50195e-10	-0.708995
179284792	chr3:179284792:C:T	2.22526e-08	-1.68021	-1.12529
179285065	chr3:179285065:G:A	1.06922e-07	-1.50195e-10	-1.23586
179285151	chr3:179285151:G:A	9.96614e-08	-1.50195e-10	-1.30618
179285267	chr3:179285267:A:G	2.0357e-07	-1.50195e-10	-0.591953
179285446	chr3:179285446:C:T	1.79582e-07	-1.50195e-10	-0.717333
179285609	chr3:179285609:C:T	1.79273e-07	-1.50195e-10	-0.719055
179285719	chr3:179285719:G:A	1.80195e-07	-1.50195e-10	-0.713923
179286022	chr3:179286022:A:G	1.15733e-07	-1.15668	-3.16733e-10
179286040	chr3:179286040:G:A	2.18149e-08	-1.68505	-1.14032
179286079	chr3:179286079:G:A	1.80064e-07	-1.50195e-10	-0.71465
179286293	chr3:179286293:T:C	1.16056e-07	-1.50195e-10	-1.15389
179286573	chr3:179286573:A:G	5.73046e-06	-1.50195e-10	2.74559
179286706	chr3:179286706:C:T	1.09192e-07	-1.50195e-10	-1.21486
179286718	chr3:179286718:G:A	1.12432e-07	-1.50195e-10	-1.18562
179286761	chr3:179286761:T:C	3.51577e-07	1.26097	-1.30651
179286770	chr3:179286770:C:T	1.40468e-07	-0.962982	-3.16733e-10
179286773	chr3:179286773:A:G	2.38244e-08	-1.56329	-1.17396
179286781	chr3:179286781:A:G	2.76988e-08	-1.31581	-1.27077
179286905	chr3:179286905:T:G	1.53855e-07	-1.50195e-10	-0.87195
179286908	chr3:179286908:A:C	1.52427e-07	-1.50195e-10	-0.881279
179287060	chr3:179287060:C:T	1.31997e-07	-1.50195e-10	-1.02518
179287220	chr3:179287220:T:C	1.1058e-07	-1.50195e-10	-1.20222
179287328	chr3:179287328:G:T	1.66339e-07	-1.50195e-10	-0.793935
179287368	chr3:179287368:T:G	2.20957e-08	-1.69938	-1.1132
179287391	chr3:179287391:C:T	1.86845e-08	-1.70647	-1.27379
179287679	chr3:179287679:T:C	1.59924e-07	-1.50195e-10	-0.833264
179287913	chr3:179287913:C:T	6.27245e-08	-1.06882	-0.700394
179288281	chr3:179288281:A:G	2.35767e-08	-1.65986	-1.08785
179288601	chr3:179288601:C:T	2.26798e-08	-1.65712	-1.12936
179288882	chr3:179288882:T:C	1.00187e-07	-1.50195e-10	-1.30092
179289253	chr3:179289253:T:A	3.65814e-08	-1.00426	-1.30416
179289290	chr3:179289290:C:A	1.46735e-07	-1.50195e-10	-0.919335
179289479	chr3:179289479:C:T	1.04246e-07	-1.50195e-10	-1.26121
179289733	chr3:179289733:G:A	2.18064e-07	-1.50195e-10	-0.523176
179289776	chr3:179289776:C:G	2.76922e-08	-1.63163	-0.955185
179289823	chr3:179289823:T:C	2.4735e-08	-1.63053	-1.06921
179289846	chr3:179289846:C:T	1.60829e-07	-1.50195e-10	-0.827624
179290272	chr3:179290272:C:T	2.25224e-08	-1.62498	-1.16847
179290340	chr3:179290340:C:T	1.04589e-07	-1.50195e-10	-1.25792
179290357	chr3:179290357:C:T	2.02355e-08	-1.66949	-1.23104
179291312	chr3:179291312:T:C	7.50822e-08	-1.00821	-0.581173
179291657	chr3:179291657:G:T	2.55722e-08	-1.5985	-1.06796
179291964	chr3:179291964:A:T	4.37557e-08	-0.839399	-1.28994
179292457	chr3:179292457:G:A	1.05916e-07	-1.50195e-10	-1.24532
179292467	chr3:179292467:T:C	1.83476e-08	-1.69182	-1.30664
179292481	chr3:179292481:G:A	1.83434e-08	-1.69214	-1.30655
179292604	chr3:179292604:T:C	2.92139e-07	-1.50195e-10	-0.230734
179292783	chr3:179292783:T:TC	1.04847e-07	-1.50195e-10	-1.25546
179292926	chr3:179292926:G:A	1.83579e-08	-1.69129	-1.30662
179292961	chr3:179292961:A:T	1.66124e-07	-1.50195e-10	-0.795229
179292973	chr3:179292973:G:A	1.8409e-08	-1.69232	-1.3028
179293047	chr3:179293047:G:A	1.43873e-07	-1.50195e-10	-0.939035
179293052	chr3:179293052:T:C	1.83658e-08	-1.69083	-1.30664
179293060	chr3:179293060:C:G	1.83537e-08	-1.69149	-1.30664
179293077	chr3:179293077:G:A	1.83519e-08	-1.69163	-1.3066
179293497	chr3:179293497:AACCTCATTAG:A	1.83052e-08	-1.6965	-1.30428
179293757	chr3:179293757:A:G	1.09603e-07	-1.50195e-10	-1.21109
179294109	chr3:179294109:C:A	1.01568e-06	0.657361	0.357988
179294212	chr3:179294212:C:T	4.27642e-08	-0.850976	-1.30129
179294287	chr3:179294287:G:A	1.24619e-06	-1.50195e-10	1.21988
179294341	chr3:179294341:T:G	1.85522e-08	-1.6861	-1.30128
179294452	chr3:179294452:A:T	1.87834e-08	-1.68853	-1.28646
179294923	chr3:179294923:G:A	5.11526e-07	-1.50195e-10	0.329435
179295164	chr3:179295164:T:C	1.21163e-07	-1.50195e-10	-1.11082
179295300	chr3:179295300:C:T	4.16513e-08	-0.874605	-1.30403
179295493	chr3:179295493:A:G	1.02844e-06	0.738376	0.289455
179295946	chr3:179295946:T:C	4.11102e-08	-0.890461	-1.30125
179295998	chr3:179295998:C:T	1.80821e-07	-1.50195e-10	-0.710455
179296072	chr3:179296072:T:C	3.97455e-08	-0.920131	-1.30534
179296410	chr3:179296410:C:T	1.34518e-07	-1.50195e-10	-1.00626
179296437	chr3:179296437:C:A	1.2014e-07	-1.50195e-10	-1.11931
179296463	chr3:179296463:A:G	6.79778e-08	-1.68878	-3.16733e-10
179296502	chr3:179296502:G:A	2.18162e-07	-1.50195e-10	-0.522726
179296985	chr3:179296985:G:A	1.93798e-08	-1.66927	-1.27446
179297275	chr3:179297275:T:G	1.07722e-07	-1.50195e-10	-1.22841
179297395	chr3:179297395:C:T	1.05331e-07	-1.50195e-10	-1.25086
179297527	chr3:179297527:T:C	4.13739e-08	-0.882715	-1.3026
179297564	chr3:179297564:C:T	1.91526e-07	-0.133641	-0.5193
179297712	chr3:179297712:A:G	2.03804e-07	-0.590806	-3.16733e-10
179297721	chr3:179297721:T:C	4.28148e-08	-0.846094	-1.30499
179297745	chr3:179297745:T:A	1.29186e-07	-1.50195e-10	-1.04671
179297917	chr3:179297917:C:T	1.87745e-07	-1.50195e-10	-0.672876
179298093	chr3:179298093:T:C	9.66438e-07	2.17023	-1.20458
179298413	chr3:179298413:G:A	1.73903e-07	-1.50195e-10	-0.749465
179298942	chr3:179298942:T:C	1.00158e-07	-1.50195e-10	-1.30122
179298953	chr3:179298953:G:A	1.84542e-07	-1.50195e-10	-0.690087
179299174	chr3:179299174:G:A	3.67542e-08	-0.997147	-1.30656
179299214	chr3:179299214:T:C	1.91083e-07	-1.50195e-10	-0.655254
179299332	chr3:179299332:T:C	3.94312e-08	-0.926764	-1.30664
179299372	chr3:179299372:G:A	4.36159e-08	-0.826822	-1.30572
179299754	chr3:179299754:G:A	1.83144e-08	-1.69737	-1.3029
179300161	chr3:179300161:T:C	4.31694e-08	-0.83714	-1.30569
179300163	chr3:179300163:C:T	1.24332e-07	-1.50195e-10	-1.08501
179300607	chr3:179300607:T:C	2.36015e-07	-0.444066	-3.16733e-10
179300617	chr3:179300617:C:T	4.44039e-08	-0.80929	-1.30535
179300670	chr3:179300670:G:A	1.21254e-07	-1.50195e-10	-1.11007
179300685	chr3:179300685:C:T	1.1554e-07	-1.50195e-10	-1.15834
179300970	chr3:179300970:T:A	7.21619e-08	-1.14892	-0.480127
179301137	chr3:179301137:C:T	4.75639e-08	-0.84464	-1.20125
179301144	chr3:179301144:G:A	1.10078e-07	-1.50195e-10	-1.20677
179301243	chr3:179301243:A:G	1.81895e-08	-1.70178	-1.30534
179301268	chr3:179301268:G:T	4.5563e-07	0.918108	-0.704391
179301371	chr3:179301371:A:G	1.97014e-08	-1.65952	-1.26775
179301449	chr3:179301449:A:G	1.8073e-08	-1.7087	-1.30485
179301682	chr3:179301682:A:C	1.36944e-06	0.374205	0.939987
179301917	chr3:179301917:A:G	6.72468e-08	-0.53951	-1.16008
179302277	chr3:179302277:G:A	5.01733e-08	-0.741506	-1.25097
179302297	chr3:179302297:T:C	2.04182e-08	-1.70319	-1.18834
179302574	chr3:179302574:C:T	1.06855e-07	-1.50195e-10	-1.23649
179302641	chr3:179302641:C:T	1.09949e-07	-1.50195e-10	-1.20795
179302934	chr3:179302934:G:A	4.84569e-08	-0.835764	-1.19153
179303149	chr3:179303149:C:T	2.80333e-08	-1.53755	-1.03702
179303349	chr3:179303349:A:T	6.54324e-07	0.57564	-3.16733e-10
179303436	chr3:179303436:C:T	2.66468e-08	-1.66917	-0.956126
179303615	chr3:179303615:G:A	1.87079e-08	-1.70884	-1.27018
179303647	chr3:179303647:A:G	1.39486e-07	-1.50195e-10	-0.97
179303825	chr3:179303825:C:T	2.98368e-07	-1.50195e-10	-0.209635
179303881	chr3:179303881:C:T	2.07532e-08	-1.69429	-1.18097
179303904	chr3:179303904:G:A	1.00739e-07	-1.50195e-10	-1.29543
179303935	chr3:179303935:G:A	2.16324e-07	-0.559027	0.0278432
179304015	chr3:179304015:G:A	3.85585e-06	-1.50195e-10	2.34938
179304150	chr3:179304150:T:C	2.53184e-08	-1.70946	-0.966973
179304165	chr3:179304165:G:A	6.37852e-07	-1.50195e-10	0.550143
179304226	chr3:179304226:G:A	5.51037e-08	-0.893001	-1.00575
179304327	chr3:179304327:T:C	2.07413e-08	-1.67995	-1.19588
179304740	chr3:179304740:T:C	4.85809e-08	-1.03015	-0.994585
179304986	chr3:179304986:G:A	3.76318e-08	-0.9913	-1.28881
179306148	chr3:179306148:C:T	1.47844e-07	-1.50195e-10	-0.911808
179306214	chr3:179306214:C:T	1.66627e-07	-1.50195e-10	-0.792206
179306519	chr3:179306519:G:A	4.32577e-08	-1.62392	-0.516867
179307232	chr3:179307232:T:A	1.75612e-07	-1.50195e-10	-0.739688
179307464	chr3:179307464:T:C	1.55279e-07	-0.862738	-3.16733e-10
179307485	chr3:179307485:G:A	2.56762e-07	-1.50195e-10	-0.359813
179307656	chr3:179307656:C:T	2.30076e-07	-1.50195e-10	-0.469552
179307721	chr3:179307721:C:T	1.00406e-07	-1.50195e-10	-1.29874
179307832	chr3:179307832:T:C	1.16745e-07	-1.50195e-10	-1.14797
179307869	chr3:179307869:T:C	2.09981e-07	-1.50195e-10	-0.560948
179307872	chr3:179307872:A:T	2.09913e-07	-1.50195e-10	-0.561268
179307925	chr3:179307925:A:T	1.02865e-07	-1.50195e-10	-1.27455
179307926	chr3:179307926:A:T	2.16358e-07	-1.50195e-10	-0.53103
179308006	chr3:179308006:T:G	1.34526e-07	-1.50195e-10	-1.00621
179308013	chr3:179308013:C:G	2.15188e-07	-1.50195e-10	-0.536452
179308038	chr3:179308038:CTCTAAT:C	1.34664e-07	-1.50195e-10	-1.00518
179308057	chr3:179308057:G:A	2.3339e-07	-1.50195e-10	-0.455253
179308073	chr3:179308073:C:T	1.00529e-07	-1.50195e-10	-1.29752
179308325	chr3:179308325:T:C	1.08514e-07	-1.50195e-10	-1.22108
179308522	chr3:179308522:G:A	2.05553e-07	-1.50195e-10	-0.582258
179308792	chr3:179308792:A:G	1.41402e-07	-1.50195e-10	-0.956354
179308871	chr3:179308871:C:G	2.03018e-07	-1.50195e-10	-0.594669
179308961	chr3:179308961:C:CT	2.21048e-07	-1.50195e-10	-0.509585
179309034	chr3:179309034:C:G	1.15977e-07	-1.50195e-10	-1.15457
179309096	chr3:179309096:T:G	1.02542e-07	-1.50195e-10	-1.27769
179309404	chr3:179309404:C:T	2.94409e-08	-1.25188	-1.2737
179309713	chr3:179309713:A:C	2.0424e-07	-1.50195e-10	-0.588668
179309807	chr3:179309807:C:T	9.96282e-08	-1.50195e-10	-1.30652
179309902	chr3:179309902:A:G	1.34624e-07	-1.50195e-10	-1.00548
179310006	chr3:179310006:T:C	1.02808e-07	-1.50195e-10	-1.2751
179310019	chr3:179310019:A:G	1.64826e-07	-1.50195e-10	-0.803073
179310025	chr3:179310025:T:C	4.10695e-08	-0.908424	-1.28427
179310185	chr3:179310185:C:G	1.00131e-07	-1.50195e-10	-1.30148
179310207	chr3:179310207:G:A	1.51578e-07	-1.50195e-10	-0.88686
179310222	chr3:179310222:G:A	1.9146e-07	-1.50195e-10	-0.653286
179310384	chr3:179310384:C:A	1.00757e-07	-1.50195e-10	-1.29526
179310479	chr3:179310479:C:T	1.27649e-07	-1.50195e-10	-1.05868
179310593	chr3:179310593:T:C	1.57734e-07	-1.50195e-10	-0.847054
179310693	chr3:179310693:C:T	1.46355e-07	-1.50195e-10	-0.921927
179310696	chr3:179310696:T:A	3.19272e-08	-1.2307	-1.2138
179310709	chr3:179310709:A:G	6.12196e-07	-1.50195e-10	0.509089
179310792	chr3:179310792:CA:C	8.57259e-08	-1.45681	-3.16733e-10
179310825	chr3:179310825:C:T	1.34462e-07	-1.50195e-10	-1.00668
179310993	chr3:179310993:C:T	2.66708e-07	-1.50195e-10	-0.321808
179311255	chr3:179311255:G:A	1.94524e-07	-1.50195e-10	-0.637408
179311720	chr3:179311720:C:T	1.35149e-07	-1.50195e-10	-1.00159
179311740	chr3:179311740:C:T	9.96478e-08	-1.50195e-10	-1.30632
179312069	chr3:179312069:T:G	1.87708e-07	-1.50195e-10	-0.673076
179312326	chr3:179312326:C:T	3.40919e-08	-1.38726	-0.991648
179312776	chr3:179312776:T:C	1.00237e-07	-1.50195e-10	-1.30042
179313235	chr3:179313235:T:C	9.98148e-08	-1.50195e-10	-1.30465
179313283	chr3:179313283:G:A	1.46558e-07	-1.50195e-10	-0.92054
179313374	chr3:179313374:CTT:C	3.67171e-08	-1.02313	-1.28159
179313751	chr3:179313751:T:C	1.28041e-07	-1.50195e-10	-1.05561
179315392	chr3:179315392:G:A	3.49613e-08	-1.23329	-1.12044
179315612	chr3:179315612:A:G	6.8078e-08	-1.68731	-3.16733e-10
179315816	chr3:179315816:G:A	1.93067e-08	-1.68431	-1.2632
179315990	chr3:179315990:TGTGTGTGTGTGTGA:T	6.58959e-07	-0.144321	0.72702
179316180	chr3:179316180:T:A	1.04101e-07	-1.50195e-10	-1.2626
179316207	chr3:179316207:G:A	1.28736e-07	-1.50195e-10	-1.0502
179316349	chr3:179316349:A:G	1.59664e-07	-1.50195e-10	-0.83489
179316684	chr3:179316684:G:C	3.61577e-08	-1.18959	-1.13048
179316745	chr3:179316745:T:G	2.22212e-07	-1.50195e-10	-0.504331
179316846	chr3:179316846:T:A	1.30139e-07	-1.50195e-10	-1.03936
179316922	chr3:179316922:G:A	3.09656e-08	-1.21276	-1.26232
179316991	chr3:179316991:A:G	1.65887e-07	-1.50195e-10	-0.796656
179317723	chr3:179317723:T:A	1.26748e-07	-1.50195e-10	-1.06576
179317752	chr3:179317752:C:T	1.29802e-07	-1.50195e-10	-1.04195
179317845	chr3:179317845:T:G	1.13402e-06	-1.50195e-10	1.12556
179318314	chr3:179318314:A:G	1.30521e-07	-1.50195e-10	-1.03643
179318740	chr3:179318740:G:A	9.23782e-08	-1.28503	-0.097039
179318751	chr3:179318751:C:T	4.39177e-08	-1.17615	-0.949498
179318861	chr3:179318861:C:A	9.96161e-08	-1.50195e-10	-1.30664
179318922	chr3:179318922:A:C	1.26919e-07	-1.50195e-10	-1.06441
179319096	chr3:179319096:A:G	1.25696e-07	-1.50195e-10	-1.0741
179319421	chr3:179319421:G:A	1.24908e-07	-1.50195e-10	-1.08038
179319424	chr3:179319424:C:A	6.65332e-08	-1.71026	-3.16733e-10
179319504	chr3:179319504:G:A	1.24928e-07	-1.50195e-10	-1.08022
179319642	chr3:179319642:T:C	1.25896e-07	-1.50195e-10	-1.0725
179319646	chr3:179319646:C:T	4.1677e-08	-0.94618	-1.23183
179320120	chr3:179320120:G:T	1.24908e-07	-1.50195e-10	-1.08038
179320133	chr3:179320133:G:A	1.27789e-07	-1.50195e-10	-1.05758
179320244	chr3:179320244:GC:G	1.85484e-07	-1.50195e-10	-0.684995
179320732	chr3:179320732:C:G	4.3849e-08	-1.21217	-0.915039
179321190	chr3:179321190:TA:T	1.92958e-07	-1.50195e-10	-0.645491
179321611	chr3:179321611:G:T	9.96782e-08	-1.50195e-10	-1.30602
179321748	chr3:179321748:G:A	2.00404e-07	-1.50195e-10	-0.607628
179321943	chr3:179321943:A:G	1.83186e-07	-0.697461	-3.16733e-10
179321963	chr3:179321963:A:G	4.75e-08	-0.887361	-1.15987
179322031	chr3:179322031:C:T	1.75266e-07	-1.50195e-10	-0.741659
179322389	chr3:179322389:A:G	4.18355e-08	-1.19658	-0.977641
179322739	chr3:179322739:A:G	2.00404e-07	-1.50195e-10	-0.607628
179322787	chr3:179322787:CT:C	9.42828e-08	-1.36166	-3.16733e-10
179322855	chr3:179322855:C:G	2.87293e-08	-1.24362	-1.30643
179322863	chr3:179322863:A:G	2.81705e-08	-1.26598	-1.3037
179323100	chr3:179323100:T:C	3.35848e-08	-1.43096	-0.962932
179323269	chr3:179323269:G:C	7.00707e-08	-1.65846	-3.16733e-10
179323462	chr3:179323462:C:T	6.96054e-08	-1.66512	-3.16733e-10
179323566	chr3:179323566:C:A	2.92118e-07	-1.50195e-10	-0.230804
179323781	chr3:179323781:G:A	7.14813e-08	-1.63853	-3.16733e-10
179323836	chr3:179323836:CGT:C	2.97503e-07	-1.50195e-10	-0.212539
179324128	chr3:179324128:G:A	2.71801e-07	-0.514783	0.211889
179324184	chr3:179324184:C:T	3.02343e-07	-1.50195e-10	-0.1964
179324187	chr3:179324187:C:T	2.94445e-08	-1.21893	-1.30653
179324312	chr3:179324312:C:T	2.95585e-07	-1.50195e-10	-0.219006
179324393	chr3:179324393:A:G	2.91067e-07	-1.50195e-10	-0.23441
179324550	chr3:179324550:A:G	5.8823e-08	-1.40096	-0.432466
179324715	chr3:179324715:A:G	2.82336e-07	-1.50195e-10	-0.264866
179325696	chr3:179325696:A:G	2.1808e-07	-1.50195e-10	-0.523102
179325703	chr3:179325703:C:T	6.73403e-08	-1.6982	-3.16733e-10
179325840	chr3:179325840:C:CA	1.02863e-07	-1.50195e-10	-1.27457
179325891	chr3:179325891:AAAAAT:A	2.87289e-07	-1.50195e-10	-0.247475
179326004	chr3:179326004:T:C	9.96981e-08	-1.50195e-10	-1.30582
179326320	chr3:179326320:C:T	2.04088e-07	-1.50195e-10	-0.589414
179326522	chr3:179326522:A:G	2.90297e-08	-1.23363	-1.30602
179326687	chr3:179326687:C:T	1.99934e-07	-1.50195e-10	-0.609975
179326902	chr3:179326902:A:G	1.01324e-07	-1.50195e-10	-1.28964
179326907	chr3:179326907:G:C	2.27899e-07	-1.50195e-10	-0.479062
179327164	chr3:179327164:T:C	3.10625e-06	-1.50195e-10	2.13321
179327572	chr3:179327572:T:C	2.90841e-07	-1.50195e-10	-0.235187
179327705	chr3:179327705:T:C	3.02114e-08	-1.20082	-1.29893
179327800	chr3:179327800:G:A	1.3516e-07	-1.50195e-10	-1.00151
179327971	chr3:179327971:A:G	2.78189e-08	-1.27605	-1.30619
179328179	chr3:179328179:C:T	1.44385e-07	-0.93548	-3.16733e-10
179328954	chr3:179328954:G:T	2.79071e-07	-1.50195e-10	-0.276496
179329350	chr3:179329350:A:G	9.9686e-08	-1.50195e-10	-1.30594
179329468	chr3:179329468:A:G	6.76762e-08	-1.69323	-3.16733e-10
179329541	chr3:179329541:A:G	1.72788e-07	-0.755897	-3.16733e-10
179329904	chr3:179329904:C:T	3.88053e-08	-0.942768	-1.30664
179330029	chr3:179330029:T:C	4.40579e-08	-1.40199	-0.720465
179330157	chr3:179330157:C:T	2.49575e-07	-1.50195e-10	-0.388202
179330209	chr3:179330209:C:T	1.15851e-07	-1.15566	-3.16733e-10
179330239	chr3:179330239:A:G	1.01909e-07	-1.50195e-10	-1.28388
179330332	chr3:179330332:A:G	2.98829e-07	-1.50195e-10	-0.208091
179330436	chr3:179330436:C:T	2.93001e-08	-1.44446	-1.08591
179330535	chr3:179330535:G:C	1.00797e-07	-1.50195e-10	-1.29486
179330716	chr3:179330716:A:G	8.92432e-08	-1.4166	-3.16733e-10
179330722	chr3:179330722:CAG:C	3.76318e-08	-1.09777	-1.18234
179331151	chr3:179331151:A:G	8.89941e-08	-1.41939	-3.16733e-10
179331258	chr3:179331258:A:G	1.28649e-07	-1.50195e-10	-1.05087
179331329	chr3:179331329:T:C	9.98156e-08	-1.50195e-10	-1.30464
179331424	chr3:179331424:A:G	1.88604e-07	-1.50195e-10	-0.668315
179331610	chr3:179331610:T:C	3.64483e-08	-1.09122	-1.22085
179331637	chr3:179331637:T:A	2.96449e-07	-1.50195e-10	-0.216086
179331646	chr3:179331646:G:A	1.67859e-07	-1.50195e-10	-0.784838
179331723	chr3:179331723:C:T	1.32214e-07	-1.50195e-10	-1.02354
179331765	chr3:179331765:A:T	2.95002e-08	-1.22298	-1.30059
179331944	chr3:179331944:A:G	1.3869e-07	-1.50195e-10	-0.97572
179331955	chr3:179331955:G:A	2.84814e-07	-1.50195e-10	-0.256127
179332146	chr3:179332146:A:G	2.87457e-07	-1.50195e-10	-0.246891
179332365	chr3:179332365:G:A	2.91067e-07	-1.50195e-10	-0.23441
179332795	chr3:179332795:A:G	1.28681e-07	-1.50195e-10	-1.05063
179332933	chr3:179332933:T:C	6.55565e-08	-1.55727	-0.167782
179332939	chr3:179332939:A:G	1.0315e-07	-1.50195e-10	-1.27178
179333071	chr3:179333071:C:T	2.64066e-07	-1.50195e-10	-0.331764
179333382	chr3:179333382:A:G	1.05876e-07	-1.50195e-10	-1.2457
179333684	chr3:179333684:A:G	5.87966e-08	-1.38219	-0.451692
179334038	chr3:179334038:G:A	1.28681e-07	-1.50195e-10	-1.05063
179334134	chr3:179334134:C:T	1.98264e-07	-1.50195e-10	-0.618365
179334407	chr3:179334407:C:A	2.91629e-07	-1.50195e-10	-0.23248
179334685	chr3:179334685:C:T	6.92313e-08	-1.67051	-3.16733e-10
179334948	chr3:179334948:T:A	1.50943e-07	-1.50195e-10	-0.89106
179335135	chr3:179335135:T:C	1.27651e-07	-1.50195e-10	-1.05866
179335174	chr3:179335174:T:C	1.05963e-07	-1.50195e-10	-1.24487
179335513	chr3:179335513:T:C	2.9313e-07	-1.50195e-10	-0.227348
179335937	chr3:179335937:G:A	3.1705e-08	-1.42249	-1.02899
179335980	chr3:179335980:G:A	2.86098e-07	-1.50195e-10	-0.251627
179336182	chr3:179336182:A:G	3.92168e-08	-1.08258	-1.15628
179336635	chr3:179336635:C:T	2.88061e-08	-1.24782	-1.29956
179336655	chr3:179336655:A:G	1.87901e-07	-1.50195e-10	-0.672047
179337117	chr3:179337117:T:G	1.08438e-07	-1.50195e-10	-1.22178
179337221	chr3:179337221:A:G	1.08524e-07	-1.22099	-3.16733e-10
179337273	chr3:179337273:AAAG:A	2.74341e-07	-1.50195e-10	-0.29359
179337398	chr3:179337398:G:A	1.08973e-07	-1.50195e-10	-1.21686
179337497	chr3:179337497:C:T	2.93318e-08	-1.46287	-1.06642
179337546	chr3:179337546:AG:A	2.67955e-08	-1.31468	-1.30505
179337822	chr3:179337822:C:A	1.57902e-07	-1.50195e-10	-0.845987
179338347	chr3:179338347:A:G	3.64397e-08	-1.06768	-1.24462
179338351	chr3:179338351:A:G	3.92415e-08	-1.0967	-1.14153
179338693	chr3:179338693:G:A	1.45594e-07	-1.50195e-10	-0.927144
179338840	chr3:179338840:C:T	1.08934e-07	-1.50195e-10	-1.21722
179338947	chr3:179338947:CTT:C	7.77727e-08	-1.55417	-3.16733e-10
179339223	chr3:179339223:G:A	1.92129e-07	-1.50195e-10	-0.649794
179339623	chr3:179339623:C:G	1.28289e-07	-1.50195e-10	-1.05368
179339670	chr3:179339670:G:A	1.43473e-07	-0.941816	-3.16733e-10
179339895	chr3:179339895:A:G	3.19637e-08	-1.35945	-1.08391
179340187	chr3:179340187:C:G	1.00416e-07	-1.50195e-10	-1.29864
179340199	chr3:179340199:TAC:T	5.44397e-07	0.391715	-3.16733e-10
179340427	chr3:179340427:T:G	3.01784e-07	-1.50195e-10	-0.198251
179340609	chr3:179340609:T:C	1.84401e-07	-1.50195e-10	-0.690852
179340714	chr3:179340714:A:G	2.23078e-08	-1.67751	-1.12551
179340990	chr3:179340990:G:A	1.13821e-07	-1.50195e-10	-1.17334
179341300	chr3:179341300:G:A	2.06566e-07	-1.50195e-10	-0.577345
179342169	chr3:179342169:G:A	1.99208e-07	-1.50195e-10	-0.613613
179342178	chr3:179342178:G:A	9.97025e-08	-1.50195e-10	-1.30577
179342495	chr3:179342495:A:T	2.57419e-07	-1.50195e-10	-0.35726
179343240	chr3:179343240:C:T	2.84757e-08	-1.4647	-1.09422
179343542	chr3:179343542:G:A	1.00429e-07	-1.50195e-10	-1.29851
179343673	chr3:179343673:G:T	1.78528e-07	-1.50195e-10	-0.72322
179343682	chr3:179343682:T:G	2.94469e-07	-1.50195e-10	-0.22279
179343798	chr3:179343798:A:G	3.71989e-08	-1.12645	-1.16524
179344377	chr3:179344377:GA:G	9.31927e-08	-1.37329	-3.16733e-10
179344567	chr3:179344567:G:T	1.49165e-07	-1.50195e-10	-0.902912
179344743	chr3:179344743:A:C	1.51097e-07	-1.50195e-10	-0.890041
179344919	chr3:179344919:T:C	2.33081e-08	-1.65254	-1.10662
179344950	chr3:179344950:T:C	1.28689e-07	-1.50195e-10	-1.05057
179344979	chr3:179344979:A:G	7.6439e-08	-1.57147	-3.16733e-10
179345049	chr3:179345049:A:G	9.96218e-08	-1.50195e-10	-1.30658
179345186	chr3:179345186:A:T	1.80619e-07	-1.50195e-10	-0.711571
179345551	chr3:179345551:A:G	3.04835e-07	-1.50195e-10	-0.188193
179345612	chr3:179345612:G:A	1.00306e-07	-1.50195e-10	-1.29974
179346147	chr3:179346147:C:T	2.98009e-07	-1.50195e-10	-0.210839
179346421	chr3:179346421:C:T	1.78713e-07	-1.50195e-10	-0.72218
179346549	chr3:179346549:C:T	1.98265e-07	-1.50195e-10	-0.618359
179347117	chr3:179347117:C:A	1.25282e-07	-1.50195e-10	-1.07739
179347296	chr3:179347296:A:T	1.95585e-08	-1.65438	-1.28017
179347428	chr3:179347428:C:T	8.83853e-08	-1.54126	0.115003
179347513	chr3:179347513:G:T	1.79156e-07	-1.50195e-10	-0.719704
179347551	chr3:179347551:AG:A	1.77527e-07	-1.50195e-10	-0.728843
179347883	chr3:179347883:G:T	1.39093e-06	-1.50195e-10	1.32976
179348039	chr3:179348039:C:T	2.32613e-07	-1.50195e-10	-0.458587
179348126	chr3:179348126:G:A	1.1455e-07	-1.50195e-10	-1.16695
179348313	chr3:179348313:T:C	3.36485e-08	-1.49409	-0.897904
179348516	chr3:179348516:T:C	5.6368e-07	0.426523	-3.16733e-10
179349066	chr3:179349066:G:A	1.97974e-07	-1.50195e-10	-0.619829
179349449	chr3:179349449:G:T	3.03786e-08	-1.35225	-1.14197
179349450	chr3:179349450:A:G	9.96736e-08	-1.50195e-10	-1.30606
179349581	chr3:179349581:T:A	4.35296e-08	-1.41535	-0.719171
179350181	chr3:179350181:A:G	2.93858e-07	-1.50195e-10	-0.224865
179350505	chr3:179350505:T:C	1.81254e-07	-0.917403	0.209342
179350720	chr3:179350720:T:C	1.0236e-07	-1.50195e-10	-1.27947
179350925	chr3:179350925:C:T	7.72483e-08	-1.56094	-3.16733e-10
179350944	chr3:179350944:C:T	1.46413e-07	-0.92153	-3.16733e-10
179350949	chr3:179350949:G:A	4.895e-07	-1.50195e-10	0.285421
179351166	chr3:179351166:T:A	5.24105e-07	-1.50195e-10	0.353729
179351268	chr3:179351268:C:T	1.10014e-07	-1.50195e-10	-1.20736
179352666	chr3:179352666:C:T	1.87772e-08	-1.68062	-1.2947
179353636	chr3:179353636:T:G	1.02549e-07	-1.50195e-10	-1.27762
179354166	chr3:179354166:C:T	2.00891e-07	-1.50195e-10	-0.605201
179354214	chr3:179354214:A:G	2.94192e-07	-1.50195e-10	-0.223732
179354440	chr3:179354440:A:C	3.31136e-08	-1.69588	-0.712142
179354568	chr3:179354568:T:C	1.00494e-07	-1.50195e-10	-1.29787
179354571	chr3:179354571:G:A	2.94611e-07	-1.50195e-10	-0.222309
179354652	chr3:179354652:A:G	1.43124e-07	-0.944254	-3.16733e-10
179354710	chr3:179354710:A:G	9.96236e-08	-1.50195e-10	-1.30656
179354999	chr3:179354999:G:C	2.93872e-07	-1.50195e-10	-0.224818
179355525	chr3:179355525:A:G	2.19956e-07	-1.50195e-10	-0.514536
179356033	chr3:179356033:T:TTG	3.13841e-08	-1.69862	-0.763043
179356480	chr3:179356480:A:G	2.65716e-07	-1.50195e-10	-0.325534
179356630	chr3:179356630:C:T	1.24825e-07	-1.6989	0.617844
179356749	chr3:179356749:A:G	4.79919e-07	-1.50195e-10	0.265654
179356827	chr3:179356827:G:T	1.86517e-08	-1.68911	-1.29292
179356908	chr3:179356908:C:T	2.86675e-07	-1.50195e-10	-0.249613
179357095	chr3:179357095:C:T	2.70034e-08	-1.37037	-1.24163
179357294	chr3:179357294:A:G	7.06345e-08	-0.565442	-1.085
179357341	chr3:179357341:T:C	5.95244e-07	-1.50195e-10	0.481009
179357675	chr3:179357675:G:A	3.54735e-08	-1.05993	-1.27924
179357947	chr3:179357947:T:A	5.06359e-07	-1.50195e-10	0.319283
179357950	chr3:179357950:T:G	1.96396e-07	-1.50195e-10	-0.627832
179358254	chr3:179358254:G:A	3.05556e-07	-1.50195e-10	-0.18583
179359091	chr3:179359091:C:T	1.9145e-07	-0.872781	0.219445
179359159	chr3:179359159:C:T	2.96542e-08	-1.70265	-0.815709
179359264	chr3:179359264:G:A	2.19194e-07	-1.50195e-10	-0.518007
179359567	chr3:179359567:C:T	3.60687e-07	-1.69593	1.67598
179359724	chr3:179359724:G:A	5.50038e-07	-1.50195e-10	0.402024
179359863	chr3:179359863:A:G	2.02228e-07	-1.50195e-10	-0.598568
179359973	chr3:179359973:CA:C	2.75805e-08	-1.3675	-1.22335
179359977	chr3:179359977:G:T	2.71166e-08	-1.3673	-1.24052
179360527	chr3:179360527:A:C	2.92805e-07	-1.50195e-10	-0.228456
179360613	chr3:179360613:G:T	4.73663e-07	-1.50195e-10	0.252532
179360644	chr3:179360644:G:A	4.57582e-07	-1.50195e-10	0.217992
179360672	chr3:179360672:T:C	1.7994e-07	-1.50195e-10	-0.71534
179360740	chr3:179360740:GTTC:G	2.05051e-07	-1.50195e-10	-0.584704
179361170	chr3:179361170:T:C	4.62562e-08	-1.48139	-0.592378
179361366	chr3:179361366:G:A	3.54946e-08	-1.05862	-1.27997
179361624	chr3:179361624:C:T	1.00725e-07	-1.50195e-10	-1.29557
179361657	chr3:179361657:C:T	2.88079e-07	-1.50195e-10	-0.244727
179361767	chr3:179361767:A:G	2.88715e-07	-1.50195e-10	-0.242521
179361828	chr3:179361828:G:A	2.88123e-07	-1.50195e-10	-0.244576
179362820	chr3:179362820:C:T	1.48628e-07	-1.50195e-10	-0.906513
179363007	chr3:179363007:C:A	3.57876e-08	-1.48259	-0.847768
179363086	chr3:179363086:G:A	2.20398e-07	-1.50195e-10	-0.512528
179363158	chr3:179363158:C:T	1.58658e-07	-1.70957	0.868355
179363257	chr3:179363257:G:C	2.69323e-07	-1.50195e-10	-0.31205
179363394	chr3:179363394:A:G	2.17845e-07	-1.50195e-10	-0.52418
179363479	chr3:179363479:C:G	1.10627e-07	-1.2018	-3.16733e-10
179363875	chr3:179363875:T:C	3.70786e-08	-0.995056	-1.29987
179364211	chr3:179364211:A:C	1.6644e-07	-0.793329	-3.16733e-10
179365291	chr3:179365291:C:T	2.64889e-08	-1.38672	-1.24451
179365293	chr3:179365293:A:G	2.76973e-07	-1.50195e-10	-0.284045
179365656	chr3:179365656:C:T	1.14908e-07	-1.50195e-10	-1.16383
179366258	chr3:179366258:C:T	1.95855e-07	-0.838356	0.207766
179366654	chr3:179366654:T:G	2.23424e-07	-1.50195e-10	-0.498892
179367073	chr3:179367073:A:G	4.60424e-08	-1.65795	-0.42045
179367555	chr3:179367555:T:C	1.01493e-07	-1.50195e-10	-1.28797
179367842	chr3:179367842:G:A	1.5942e-07	-0.766011	-0.0704101
179367987	chr3:179367987:C:T	3.36141e-08	-1.26193	-1.13108
179367991	chr3:179367991:T:C	1.71331e-07	-0.744624	-0.0197436
179368210	chr3:179368210:A:G	3.17061e-07	-1.50195e-10	-0.148868
179368458	chr3:179368458:CA:C	1.01499e-07	-1.50195e-10	-1.28792
179368709	chr3:179368709:G:A	2.87654e-07	-1.50195e-10	-0.246206
179369149	chr3:179369149:A:G	1.01539e-07	-1.50195e-10	-1.28752
179369455	chr3:179369455:T:C	9.96271e-08	-1.50195e-10	-1.30653
179369584	chr3:179369584:G:T	2.88978e-08	-1.37633	-1.16787
179370126	chr3:179370126:T:C	1.16696e-06	-1.50195e-10	1.15419
179370171	chr3:179370171:G:A	1.88913e-07	-1.50195e-10	-0.666677
179370631	chr3:179370631:C:T	2.9415e-07	-1.50195e-10	-0.223874
179370842	chr3:179370842:TTTG:T	1.99995e-07	-1.50195e-10	-0.609672
179371027	chr3:179371027:T:C	1.59668e-07	-0.991913	0.157046
179372015	chr3:179372015:A:T	2.66746e-08	-1.3856	-1.23865
179372369	chr3:179372369:T:A	1.69329e-07	-0.922743	0.146623
179372441	chr3:179372441:C:T	1.11046e-07	-1.50195e-10	-1.19802
179372608	chr3:179372608:C:T	1.0496e-07	-1.50195e-10	-1.25438
179372984	chr3:179372984:G:A	1.86867e-08	-1.68791	-1.29225
179373209	chr3:179373209:A:G	4.87531e-07	-1.50195e-10	0.281391
179373254	chr3:179373254:GTCTT:G	2.59953e-08	-1.41187	-1.23817
179373485	chr3:179373485:G:A	1.00949e-07	-1.50195e-10	-1.29335
179374068	chr3:179374068:T:C	8.32645e-08	-1.48594	-3.16733e-10
179374704	chr3:179374704:C:T	1.00133e-07	-1.50195e-10	-1.30147
179375026	chr3:179375026:T:C	2.3055e-08	-1.55905	-1.21103
179375201	chr3:179375201:C:T	3.64401e-08	-1.03063	-1.28166
179375542	chr3:179375542:A:G	2.19614e-07	-1.50195e-10	-0.516091
179375828	chr3:179375828:A:G	7.07177e-08	-0.939217	-0.71005
179376010	chr3:179376010:G:A	3.68922e-08	-1.02393	-1.27603
179376048	chr3:179376048:CAT:C	1.00125e-07	-1.50195e-10	-1.30155
179376598	chr3:179376598:C:G	3.19867e-07	-0.140056	-3.16733e-10
179376736	chr3:179376736:C:T	1.00781e-07	-1.50195e-10	-1.29502
179377023	chr3:179377023:A:G	4.69893e-07	-1.50195e-10	0.244543
179377277	chr3:179377277:TTTAA:T	1.77988e-07	-1.50195e-10	-0.726246
179377491	chr3:179377491:A:C	2.76791e-06	-1.50195e-10	2.01789
179377638	chr3:179377638:A:G	2.94192e-07	-1.50195e-10	-0.223732
179377679	chr3:179377679:A:G	2.87654e-07	-1.50195e-10	-0.246206
179377700	chr3:179377700:G:A	4.85794e-07	-1.50195e-10	0.277821
179377731	chr3:179377731:C:T	4.65521e-07	-1.50195e-10	0.235195
179377802	chr3:179377802:C:T	2.22739e-07	-1.71113	1.20917
179377884	chr3:179377884:G:A	1.74964e-07	-0.925847	0.182465
179378056	chr3:179378056:A:G	1.44484e-07	-1.50195e-10	-0.934795
179378132	chr3:179378132:G:A	2.61132e-08	-1.40762	-1.23791
179379141	chr3:179379141:G:A	4.85124e-07	-1.50195e-10	0.276442
179379198	chr3:179379198:G:A	2.24008e-08	-1.52698	-1.27188
179379209	chr3:179379209:G:T	7.11902e-08	-0.940609	-0.701999
179379331	chr3:179379331:T:C	6.86998e-08	-1.67822	-3.16733e-10
179379535	chr3:179379535:G:T	9.59698e-08	-1.34393	-3.16733e-10
179379744	chr3:179379744:A:C	2.12213e-07	-1.50195e-10	-0.550372
179380062	chr3:179380062:C:T	9.99466e-08	-1.50195e-10	-1.30333
179380084	chr3:179380084:A:G	1.66092e-07	-1.50195e-10	-0.79542
179380666	chr3:179380666:T:C	1.00431e-07	-1.50195e-10	-1.2985
179381673	chr3:179381673:GCAACA:G	1.35626e-07	-0.99806	-3.16733e-10
179381853	chr3:179381853:C:A	1.01499e-07	-1.50195e-10	-1.28792
179381960	chr3:179381960:T:C	9.96255e-08	-1.50195e-10	-1.30655
179381967	chr3:179381967:A:G	1.02451e-07	-1.50195e-10	-1.27857
179382153	chr3:179382153:T:C	2.72955e-08	-1.35887	-1.24237
179382438	chr3:179382438:A:G	7.40537e-08	-0.891553	-0.71162
179382788	chr3:179382788:A:G	2.07924e-07	-1.50195e-10	-0.570791
179382832	chr3:179382832:A:G	3.57235e-08	-1.04252	-1.28964
179383141	chr3:179383141:C:T	3.01523e-08	-1.71053	-0.791168
179383478	chr3:179383478:G:GT	5.30572e-07	-1.50195e-10	0.365993
179383650	chr3:179383650:A:G	2.0336e-07	-1.50195e-10	-0.592984
179383963	chr3:179383963:T:C	2.17321e-08	-1.52266	-1.30651
179384028	chr3:179384028:G:A	3.25341e-07	-1.50195e-10	-0.123089
179384221	chr3:179384221:C:T	2.10299e-07	-1.50195e-10	-0.55943
179384475	chr3:179384475:T:G	1.73106e-07	-1.50195e-10	-0.75406
179384476	chr3:179384476:T:G	1.73749e-07	-1.50195e-10	-0.750351
179384477	chr3:179384477:T:A	1.74301e-07	-1.50195e-10	-0.747181
179384478	chr3:179384478:ACCT:A	1.69357e-07	-1.50195e-10	-0.775954
179384482	chr3:179384482:ATTTT:A	1.72797e-07	-1.50195e-10	-0.755848
179384514	chr3:179384514:A:G	2.88664e-07	-1.50195e-10	-0.242699
179384600	chr3:179384600:G:A	2.07632e-07	-1.50195e-10	-0.572194
179384749	chr3:179384749:G:A	2.67464e-08	-1.3775	-1.24406
179384985	chr3:179384985:A:G	2.5079e-07	-1.50195e-10	-0.383348
179385205	chr3:179385205:G:A	1.94371e-07	-1.50195e-10	-0.638192
179385476	chr3:179385476:CAT:C	5.84168e-08	-0.607888	-1.23247
179385870	chr3:179385870:A:C	1.79426e-07	-1.50195e-10	-0.718198
179385997	chr3:179385997:G:A	1.60738e-07	-0.919968	0.0917815
179386828	chr3:179386828:T:C	4.83579e-07	-1.50195e-10	0.273252
179386916	chr3:179386916:C:A	2.01209e-07	-0.901204	0.297584
179386966	chr3:179386966:G:A	4.87737e-07	-1.50195e-10	0.281813
179387193	chr3:179387193:A:G	1.85261e-07	-0.840114	0.153916
179387362	chr3:179387362:A:G	3.391e-07	-1.50195e-10	-0.0816674
179387900	chr3:179387900:G:T	1.72101e-07	-0.90445	0.144568
179388146	chr3:179388146:C:T	2.89865e-07	-1.50195e-10	-0.238546
179388291	chr3:179388291:T:C	1.02876e-07	-1.50195e-10	-1.27444
179388468	chr3:179388468:G:A	9.96741e-08	-1.50195e-10	-1.30606
179388568	chr3:179388568:C:T	1.89509e-07	-1.50195e-10	-0.663528
179388930	chr3:179388930:G:T	2.68476e-08	-1.377	-1.24078
179389231	chr3:179389231:G:A	3.50766e-08	-1.0791	-1.27133
179389270	chr3:179389270:A:G	1.88191e-07	-1.50195e-10	-0.670505
179389756	chr3:179389756:A:G	1.79904e-07	-0.922025	0.206486
179390675	chr3:179390675:A:G	1.82359e-07	-1.50195e-10	-0.701985
179391113	chr3:179391113:T:TTTCA	2.9627e-06	-1.50195e-10	2.08589
179391114	chr3:179391114:G:A	2.95435e-06	-1.50195e-10	2.08307
179391947	chr3:179391947:A:G	3.47544e-08	-1.08108	-1.27858
179392175	chr3:179392175:G:C	5.42439e-07	-1.50195e-10	0.388113
179392489	chr3:179392489:G:C	1.8814e-07	-1.50195e-10	-0.670776
179392605	chr3:179392605:G:A	4.30526e-08	-1.23787	-0.907666
179392837	chr3:179392837:A:G	9.97734e-08	-1.50195e-10	-1.30506
179393356	chr3:179393356:G:A	5.42927e-08	-0.636939	-1.27664
179393760	chr3:179393760:A:G	2.31695e-07	-1.50195e-10	-0.46254
179393929	chr3:179393929:T:C	1.39824e-07	-1.50195e-10	-0.967578
179394073	chr3:179394073:C:G	4.62907e-07	-1.50195e-10	0.229562
179394106	chr3:179394106:C:T	3.77722e-08	-1.50321	-0.77318
179394508	chr3:179394508:C:T	5.36262e-08	-0.678651	-1.24727
179394565	chr3:179394565:G:A	1.51194e-07	-1.70927	0.819864
179394567	chr3:179394567:C:T	4.89115e-08	-0.991	-1.02695
179394907	chr3:179394907:G:A	3.64324e-07	-1.50195e-10	-0.00991886
179395131	chr3:179395131:A:C	9.54484e-08	-1.34938	-3.16733e-10
179395424	chr3:179395424:T:C	3.19331e-08	-1.62259	-0.821728
179395607	chr3:179395607:C:T	5.23616e-08	-1.06906	-0.880731
179396029	chr3:179396029:C:A	1.13741e-06	-1.50195e-10	1.12854
179396256	chr3:179396256:C:T	1.8416e-07	-1.50195e-10	-0.692161
179396519	chr3:179396519:GTA:G	1.04674e-07	-1.50195e-10	-1.25711
179396766	chr3:179396766:A:T	2.72425e-06	-1.50195e-10	2.00199
179396887	chr3:179396887:T:C	1.9022e-07	-1.50195e-10	-0.659782
179397441	chr3:179397441:T:C	3.53721e-08	-1.48039	-0.861647
179397592	chr3:179397592:C:T	8.93061e-08	-0.590117	-0.825776
179397612	chr3:179397612:G:A	1.91823e-07	-1.50195e-10	-0.651388
179397648	chr3:179397648:T:C	2.38527e-06	-1.50195e-10	1.8691
179397713	chr3:179397713:A:T	9.02146e-08	-1.70671	0.300937
179397759	chr3:179397759:C:T	2.46995e-07	-1.50195e-10	-0.398593
179397760	chr3:179397760:G:A	1.12867e-07	-1.50195e-10	-1.18175
179397780	chr3:179397780:G:A	2.53622e-07	-1.50195e-10	-0.372117
179397841	chr3:179397841:AT:A	1.00593e-07	-1.50195e-10	-1.29689
179397861	chr3:179397861:G:A	7.29384e-08	-0.527457	-1.09089
179397892	chr3:179397892:G:A	2.98371e-07	-1.50195e-10	-0.209626
179398472	chr3:179398472:A:G	3.81926e-08	-0.963353	-1.30197
179398772	chr3:179398772:A:AG	1.74515e-07	-0.87543	0.129479
179398835	chr3:179398835:TTAAA:T	3.61818e-08	-1.28975	-1.02966
179399116	chr3:179399116:T:C	9.97152e-08	-1.50195e-10	-1.30564
179399364	chr3:179399364:G:A	1.16369e-07	-1.1512	-3.16733e-10
179399804	chr3:179399804:T:A	3.38508e-07	-1.50195e-10	-0.0834167
179399858	chr3:179399858:G:A	4.68491e-08	-1.17079	-0.890243
179399875	chr3:179399875:G:C	2.07815e-07	-1.71062	1.13931
179400115	chr3:179400115:T:C	4.62328e-08	-1.16457	-0.909701
179400239	chr3:179400239:G:A	4.58061e-08	-1.18115	-0.902394
179400609	chr3:179400609:A:C	2.99395e-07	0.476138	-0.682339
179400650	chr3:179400650:T:C	2.08576e-06	-1.50195e-10	1.73493
179401086	chr3:179401086:TG:T	1.05646e-07	-1.50195e-10	-1.24787
179401088	chr3:179401088:T:C	1.05667e-07	-1.50195e-10	-1.24767
179401210	chr3:179401210:C:T	2.46972e-08	-1.58339	-1.11788
179401466	chr3:179401466:AAAC:A	2.66828e-07	-1.50195e-10	-0.32136
179401611	chr3:179401611:A:G	1.99186e-07	-1.50195e-10	-0.613726
179401994	chr3:179401994:CAA:C	3.16072e-08	-1.28625	-1.16833
179402245	chr3:179402245:T:C	7.12605e-08	-1.64162	-3.16733e-10
179402398	chr3:179402398:T:C	1.50097e-07	-1.50195e-10	-0.896679
179402772	chr3:179402772:G:C	1.07051e-07	-1.50195e-10	-1.23465
179402899	chr3:179402899:G:A	4.51954e-08	-0.815876	-1.28109
179403195	chr3:179403195:G:A	2.62434e-08	-1.41873	-1.22182
179403249	chr3:179403249:T:G	1.98241e-07	-1.50195e-10	-0.618478
179403602	chr3:179403602:G:A	3.17569e-07	-1.50195e-10	-0.147267
179403631	chr3:179403631:G:A	3.27452e-07	-1.50195e-10	-0.116622
179403855	chr3:179403855:A:G	2.62573e-07	-1.50195e-10	-0.337435
179404854	chr3:179404854:G:A	1.37339e-07	-1.50195e-10	-0.985512
179404919	chr3:179404919:C:G	5.85995e-08	-0.66125	-1.17599
179405130	chr3:179405130:T:C	2.09001e-08	-1.56689	-1.30131
179405641	chr3:179405641:A:G	4.45133e-07	-1.50195e-10	0.19041
179405716	chr3:179405716:AAT:A	2.76013e-08	-1.58149	-1.00861
179405881	chr3:179405881:A:C	1.94027e-08	-1.6987	-1.24385
179405916	chr3:179405916:A:G	2.97319e-08	-1.58721	-0.928532
179406069	chr3:179406069:A:G	2.1659e-08	-1.52607	-1.30647
179406140	chr3:179406140:G:A	3.60483e-08	-1.70304	-0.620065
179406925	chr3:179406925:T:C	3.71677e-07	-1.50195e-10	0.0100619
179407026	chr3:179407026:G:T	5.56506e-08	-0.690221	-1.19865
179407153	chr3:179407153:C:T	2.04221e-07	-1.50195e-10	-0.588762
179407608	chr3:179407608:A:C	6.74121e-08	-0.615292	-1.08185
179407655	chr3:179407655:G:C	3.44411e-07	-1.50195e-10	-0.0661264
179407749	chr3:179407749:G:A	2.62035e-07	-1.50195e-10	-0.339484
179407797	chr3:179407797:G:A	2.11198e-08	-1.55666	-1.30109
179408221	chr3:179408221:A:C	1.37268e-07	-1.50195e-10	-0.986026
179409108	chr3:179409108:G:A	2.14436e-08	-1.55563	-1.28691
179409193	chr3:179409193:T:C	4.64695e-07	0.233417	-3.16733e-10
179409252	chr3:179409252:T:C	3.91618e-08	-1.69487	-0.54539
179409369	chr3:179409369:G:A	6.02128e-08	-0.60452	-1.20556
179409431	chr3:179409431:G:GA	3.54093e-07	-1.50195e-10	-0.0384026
179409862	chr3:179409862:G:A	3.22703e-07	-1.50195e-10	-0.131231
179410118	chr3:179410118:T:C	8.1242e-08	-0.562071	-0.94846
179410212	chr3:179410212:G:A	3.24784e-07	-1.50195e-10	-0.124803
179410663	chr3:179410663:A:T	2.26787e-08	-1.48048	-1.30606
179411494	chr3:179411494:T:C	2.53221e-07	-1.50195e-10	-0.373699
179411568	chr3:179411568:A:G	6.98783e-08	-0.662432	-0.998776
179411818	chr3:179411818:A:C	2.38911e-07	-1.50195e-10	-0.431873
179411867	chr3:179411867:A:T	7.6296e-08	-0.627515	-0.945828
179411985	chr3:179411985:C:T	1.96949e-07	-1.50195e-10	-0.625021
179412094	chr3:179412094:T:C	1.62621e-07	-1.50195e-10	-0.81654
179412852	chr3:179412852:A:G	9.05992e-08	-1.40152	-3.16733e-10
179413275	chr3:179413275:T:C	2.78028e-07	-1.50195e-10	-0.280243
179413841	chr3:179413841:G:A	1.01833e-07	-1.50195e-10	-1.28462
179413864	chr3:179413864:A:T	7.88433e-08	-0.58358	-0.95692
179414134	chr3:179414134:T:A	2.00877e-07	-1.50195e-10	-0.605272
179414727	chr3:179414727:C:CTA	9.62583e-08	-0.508415	-0.832513
179414784	chr3:179414784:C:T	2.01501e-07	-0.602167	-3.16733e-10
179415640	chr3:179415640:A:AAAGT	1.46553e-07	-0.602167	-0.318411
179416121	chr3:179416121:G:C	1.61064e-07	-1.50195e-10	-0.826161
179416623	chr3:179416623:T:C	2.35848e-07	-1.50195e-10	-0.444775
179416846	chr3:179416846:G:C	9.3632e-08	-0.562621	-0.80597
179418194	chr3:179418194:G:A	1.93583e-08	-1.64084	-1.30401
179418253	chr3:179418253:T:C	2.30506e-07	-1.50195e-10	-0.467688
179419311	chr3:179419311:T:C	1.86787e-07	-1.50195e-10	-0.677992
179419314	chr3:179419314:T:C	1.97118e-08	-1.70932	-1.21743
179419485	chr3:179419485:A:G	1.35065e-07	-0.363915	-0.638294
179419965	chr3:179419965:A:T	2.00599e-08	-1.60948	-1.29976
179420304	chr3:179420304:T:G	1.9033e-08	-1.65516	-1.30663
179420472	chr3:179420472:T:A	1.64296e-07	-1.50195e-10	-0.806293
179420526	chr3:179420526:G:A	1.04217e-07	-0.407751	-0.85374
179420755	chr3:179420755:G:A	1.63967e-07	-1.50195e-10	-0.8083
179420934	chr3:179420934:T:TA	1.98108e-07	-1.50195e-10	-0.619151
179421196	chr3:179421196:A:G	3.05155e-08	-1.54563	-0.944103
179421200	chr3:179421200:C:G	1.20678e-07	-1.50195e-10	-1.11484
179421491	chr3:179421491:A:C	1.96711e-08	-1.70705	-1.22177
179421656	chr3:179421656:A:C	2.39561e-07	-1.50195e-10	-0.429153
179421916	chr3:179421916:T:G	1.09979e-07	-1.50195e-10	-1.20767
179422444	chr3:179422444:C:T	1.7186e-07	-1.50195e-10	-0.761284
179422464	chr3:179422464:A:G	8.51851e-08	-1.46314	-3.16733e-10
179422832	chr3:179422832:G:A	2.88027e-08	-1.48099	-1.0665
179422853	chr3:179422853:C:T	1.91403e-07	-1.50195e-10	-0.65358
179422854	chr3:179422854:G:A	1.75987e-07	-1.50195e-10	-0.737552
179422950	chr3:179422950:G:A	2.51569e-08	-1.53246	-1.15037
179422993	chr3:179422993:A:G	1.45138e-07	-1.50195e-10	-0.930276
179423051	chr3:179423051:A:G	8.80622e-08	-1.71122	0.281303
179423081	chr3:179423081:G:A	1.20814e-07	-1.50195e-10	-1.11371
179423292	chr3:179423292:T:C	1.70455e-07	-1.50195e-10	-0.769493
179423320	chr3:179423320:C:T	1.60588e-07	-1.50195e-10	-0.829119
179423526	chr3:179423526:G:A	8.38506e-07	-1.50195e-10	0.823658
179423823	chr3:179423823:T:C	1.92853e-07	-1.50195e-10	-0.646034
179424290	chr3:179424290:G:A	1.42187e-07	-1.50195e-10	-0.950822
179424769	chr3:179424769:T:C	1.27496e-07	-1.50195e-10	-1.05988
179424861	chr3:179424861:G:A	1.12057e-07	-1.50195e-10	-1.18896
179425613	chr3:179425613:GGT:G	1.13331e-07	-0.486747	-0.690903
179425642	chr3:179425642:T:C	1.08149e-07	-1.50195e-10	-1.22446
179425767	chr3:179425767:A:G	1.70802e-07	-1.50195e-10	-0.767459
179426153	chr3:179426153:A:G	2.70037e-07	-0.305492	-0.00391375
179426233	chr3:179426233:G:A	1.64016e-07	-1.50195e-10	-0.808002
179426267	chr3:179426267:A:G	1.03969e-07	-1.50195e-10	-1.26387
179426407	chr3:179426407:AT:A	1.3041e-07	-1.50195e-10	-1.03728
179426652	chr3:179426652:A:T	1.88383e-08	-1.70216	-1.2699
179426951	chr3:179426951:C:T	2.34745e-08	-1.66476	-1.08729
179427004	chr3:179427004:G:A	1.27553e-07	-1.50195e-10	-1.05943
179427146	chr3:179427146:C:T	2.37551e-07	0.107979	-0.545561
179427477	chr3:179427477:T:C	1.47273e-07	-1.50195e-10	-0.915674
179427863	chr3:179427863:C:T	1.36345e-07	-1.50195e-10	-0.992777
179427983	chr3:179427983:G:C	2.49244e-07	-1.50195e-10	-0.389532
179428051	chr3:179428051:G:C	4.5907e-08	-0.774857	-1.30649
179428447	chr3:179428447:C:T	1.13364e-07	-1.50195e-10	-1.17736
179428515	chr3:179428515:A:G	1.91061e-08	-1.68055	-1.2774
179429024	chr3:179429024:G:A	1.02658e-07	-1.50195e-10	-1.27656
179429064	chr3:179429064:C:A	1.25433e-07	0.0531219	-1.12931
179429079	chr3:179429079:T:C	2.51636e-08	-1.42102	-1.26154
179429087	chr3:179429087:A:G	3.736e-07	-1.50195e-10	0.0152224
179429383	chr3:179429383:T:C	4.57205e-08	-0.778915	-1.3065
179429562	chr3:179429562:T:C	1.30249e-07	-1.50195e-10	-1.03851
179430544	chr3:179430544:C:G	1.87225e-07	-0.675652	-3.16733e-10
179430937	chr3:179430937:T:G	1.33216e-07	-1.50195e-10	-1.01599
179431012	chr3:179431012:T:G	1.54288e-07	-1.50195e-10	-0.869143
179431159	chr3:179431159:T:G	6.99684e-07	-1.50195e-10	0.642666
179431224	chr3:179431224:C:T	1.23531e-07	-1.50195e-10	-1.09147
179431261	chr3:179431261:G:A	7.76735e-08	-1.55545	-3.16733e-10
179431289	chr3:179431289:G:T	2.96039e-07	-1.50195e-10	-0.217471
179431401	chr3:179431401:A:G	1.14528e-07	-1.50195e-10	-1.16715
179431450	chr3:179431450:T:C	1.38284e-07	-0.97865	-3.16733e-10
179432498	chr3:179432498:T:C	1.00423e-07	-1.50195e-10	-1.29858
179432726	chr3:179432726:A:G	2.53363e-07	-1.50195e-10	-0.373141
179432971	chr3:179432971:T:C	1.03922e-07	-1.50195e-10	-1.26433
179433181	chr3:179433181:G:A	1.94549e-07	-1.50195e-10	-0.63728
179433601	chr3:179433601:C:T	1.30539e-07	-1.50195e-10	-1.03629
179433711	chr3:179433711:A:G	1.00749e-07	-1.50195e-10	-1.29533
179433763	chr3:179433763:T:C	1.1449e-07	-1.16748	-3.16733e-10
179434175	chr3:179434175:A:C	2.32463e-07	-1.50195e-10	-0.459232
179434685	chr3:179434685:C:G	1.37388e-07	-1.50195e-10	-0.985157
179435053	chr3:179435053:G:A	1.96356e-08	-1.64159	-1.28903
179435532	chr3:179435532:T:C	1.47244e-07	-1.50195e-10	-0.915872
179436258	chr3:179436258:C:T	2.33883e-07	-1.50195e-10	-0.453143
179436385	chr3:179436385:C:T	3.32628e-07	-1.50195e-10	-0.100937
179437306	chr3:179437306:T:C	2.2556e-07	-1.50195e-10	-0.489379
179438022	chr3:179438022:C:T	2.31987e-07	-1.50195e-10	-0.461281
179438232	chr3:179438232:T:C	1.04043e-07	-1.50195e-10	-1.26316
179438859	chr3:179438859:C:T	2.0955e-08	-1.565	-1.30059
179439579	chr3:179439579:T:G	1.33418e-07	-1.50195e-10	-1.01448
179439686	chr3:179439686:TCTTATGTAAAAATACAGATTCGCTGATTCAGA:T	1.5487e-07	-1.50195e-10	-0.865375
179439693	chr3:179439693:TAA:T	1.09871e-07	-1.50195e-10	-1.20865
179439893	chr3:179439893:T:C	1.36024e-07	-1.50195e-10	-0.995135
179440346	chr3:179440346:T:C	1.90135e-07	-1.50195e-10	-0.66023
179440843	chr3:179440843:G:A	1.14897e-07	-1.50195e-10	-1.16392
179440847	chr3:179440847:T:C	1.23759e-07	-1.50195e-10	-1.08962
179441324	chr3:179441324:A:T	1.00549e-07	-1.50195e-10	-1.29732
179441371	chr3:179441371:T:C	3.0019e-08	-1.26365	-1.24248
179442087	chr3:179442087:G:A	2.47421e-07	-0.00122427	-0.395646
179442147	chr3:179442147:T:C	1.57087e-07	-0.851165	-3.16733e-10
179442367	chr3:179442367:G:A	1.42815e-07	-1.50195e-10	-0.946414
179442925	chr3:179442925:C:T	1.25787e-07	-1.50195e-10	-1.07338
179443488	chr3:179443488:G:A	1.02945e-07	-1.50195e-10	-1.27377
179443510	chr3:179443510:G:C	1.12507e-07	-1.50195e-10	-1.18495
179443956	chr3:179443956:G:A	1.22841e-07	0.0237168	-1.12079
179444429	chr3:179444429:T:G	1.01791e-07	-1.50195e-10	-1.28504
179444528	chr3:179444528:C:A	1.95704e-07	0.674078	-1.30544
179444562	chr3:179444562:G:A	1.79249e-07	0.576556	-1.29574
179444569	chr3:179444569:C:T	1.00049e-07	-1.50195e-10	-1.30231
179444705	chr3:179444705:C:T	1.12535e-07	-1.50195e-10	-1.1847
179444716	chr3:179444716:A:G	1.17658e-07	-1.50195e-10	-1.14018
179444932	chr3:179444932:T:C	1.4131e-07	-1.50195e-10	-0.957006
179445047	chr3:179445047:A:T	1.11413e-07	-1.50195e-10	-1.19472
179445104	chr3:179445104:C:T	1.01986e-07	-1.50195e-10	-1.28313
179445168	chr3:179445168:C:A	1.00771e-07	-1.50195e-10	-1.29511
179445711	chr3:179445711:T:C	1.01923e-07	-1.50195e-10	-1.28375
179445863	chr3:179445863:T:C	2.33507e-07	0.790359	-1.24511
179446392	chr3:179446392:A:C	2.4342e-07	-1.50195e-10	-0.413176
179446764	chr3:179446764:A:G	2.36743e-07	-0.741277	0.300288
179446942	chr3:179446942:T:C	1.00294e-07	-1.50195e-10	-1.29986
179447135	chr3:179447135:C:T	1.99091e-07	-1.50195e-10	-0.614202
179448161	chr3:179448161:T:C	1.04014e-07	-1.50195e-10	-1.26343
179448296	chr3:179448296:T:C	1.3193e-07	-0.602847	-0.422842
179448353	chr3:179448353:T:C	1.83245e-07	-1.50195e-10	-0.697137
179448406	chr3:179448406:T:C	9.60205e-08	-0.250278	-1.09312
179448537	chr3:179448537:T:G	7.70676e-08	-0.782659	-0.780622
179448539	chr3:179448539:T:G	7.81202e-08	-0.780411	-0.769304
179448636	chr3:179448636:G:A	1.05819e-07	-1.50195e-10	-1.24623
179449157	chr3:179449157:C:T	3.25913e-07	-1.50195e-10	-0.121331
179449178	chr3:179449178:A:G	1.10172e-07	-1.50195e-10	-1.20592
179449235	chr3:179449235:A:AT	1.00303e-07	-1.50195e-10	-1.29977
179450318	chr3:179450318:G:A	2.59212e-07	-1.50195e-10	-0.350318
179450674	chr3:179450674:C:T	4.62291e-08	-0.785451	-1.2889
179450875	chr3:179450875:A:C	1.10682e-07	-1.50195e-10	-1.2013
179451170	chr3:179451170:T:C	8.2147e-08	-0.544164	-0.955289
179451249	chr3:179451249:G:A	2.23265e-08	-1.66303	-1.13916
179451464	chr3:179451464:C:T	1.01346e-07	-1.50195e-10	-1.28943
179451716	chr3:179451716:C:T	8.83559e-08	-1.42659	-3.16733e-10
179451943	chr3:179451943:T:C	9.96182e-08	-1.50195e-10	-1.30662
179452060	chr3:179452060:A:G	1.02156e-07	-1.50195e-10	-1.28147
179452171	chr3:179452171:A:C	1.43332e-07	-1.50195e-10	-0.942801
179452172	chr3:179452172:G:T	1.43475e-07	-1.50195e-10	-0.941803
179452706	chr3:179452706:C:T	3.53465e-08	-1.06089	-1.28188
179452737	chr3:179452737:C:A	9.97203e-08	-1.50195e-10	-1.30559
179452869	chr3:179452869:T:G	8.39415e-08	-1.20625	-0.271591
179453100	chr3:179453100:T:C	9.97502e-08	-1.50195e-10	-1.30529
179453120	chr3:179453120:A:G	6.64756e-08	-1.71113	-3.16733e-10
179453285	chr3:179453285:T:A	1.73192e-07	-1.50195e-10	-0.753562
179453436	chr3:179453436:T:C	3.82545e-08	-0.958221	-1.30548
179453438	chr3:179453438:G:C	1.4573e-07	-1.50195e-10	-0.926206
179453470	chr3:179453470:A:G	1.08487e-07	-0.27899	-0.942342
179453766	chr3:179453766:G:A	1.72769e-07	-1.50195e-10	-0.756006
179453844	chr3:179453844:T:C	1.09698e-07	-1.50195e-10	-1.21023
179454737	chr3:179454737:T:C	1.0501e-07	-1.50195e-10	-1.25391
179454805	chr3:179454805:A:G	1.77364e-07	0.299004	-1.02876
179455132	chr3:179455132:C:T	1.70479e-07	-1.50195e-10	-0.769349
179455191	chr3:179455191:G:T	1.58961e-07	0.150171	-0.989479
179455436	chr3:179455436:A:T	1.68406e-07	0.196821	-0.978405
179455823	chr3:179455823:T:C	1.00106e-07	-1.50195e-10	-1.30173
179455832	chr3:179455832:C:A	3.20686e-08	-1.13346	-1.30663
179456148	chr3:179456148:G:A	1.42279e-07	-1.50195e-10	-0.950176
179456394	chr3:179456394:A:G	1.38094e-07	-1.50195e-10	-0.98003
179456750	chr3:179456750:C:A	1.03633e-07	-1.50195e-10	-1.26711
179456825	chr3:179456825:T:TG	8.19304e-08	-1.50209	-3.16733e-10
179457134	chr3:179457134:A:G	4.86646e-08	-1.56636	-0.456656
179457416	chr3:179457416:A:G	1.00771e-07	-1.50195e-10	-1.29511
179457538	chr3:179457538:A:G	1.53675e-07	-1.50195e-10	-0.873123
179457815	chr3:179457815:T:A	1.01571e-07	-1.50195e-10	-1.2872
179458133	chr3:179458133:G:A	1.11788e-07	-1.50195e-10	-1.19136
179458293	chr3:179458293:G:A	1.09558e-06	2.05311	-0.962035
179458568	chr3:179458568:G:A	1.69248e-07	-0.776599	-3.16733e-10
179458570	chr3:179458570:G:A	2.43568e-08	-1.68489	-1.03027
179458998	chr3:179458998:A:C	4.09444e-08	-1.69769	-0.498055
179459138	chr3:179459138:C:T	2.32873e-08	-1.51332	-1.24674
179459825	chr3:179459825:C:T	2.31925e-08	-1.4631	-1.30104
179460067	chr3:179460067:C:T	4.42032e-08	-1.18358	-0.935581
179460457	chr3:179460457:A:G	4.64081e-08	-1.13688	-0.93361
179460514	chr3:179460514:T:C	6.30951e-08	-0.464106	-1.29921
179461031	chr3:179461031:G:GC	1.95856e-07	-1.50195e-10	-0.630586
179461229	chr3:179461229:T:C	1.60351e-07	-1.50195e-10	-0.830598
179461429	chr3:179461429:G:A	3.841e-08	-1.16473	-1.09492
179461920	chr3:179461920:C:T	2.34087e-08	-1.50596	-1.24889
179461994	chr3:179461994:C:T	3.03301e-08	-1.22474	-1.27108
179462344	chr3:179462344:A:G	1.92949e-08	-1.70446	-1.24366
179462365	chr3:179462365:G:T	4.59381e-08	-1.70394	-0.376726
179462581	chr3:179462581:G:A	1.45782e-07	-1.50195e-10	-0.925854
179462711	chr3:179462711:C:T	1.37584e-07	-1.50195e-10	-0.983728
179462838	chr3:179462838:A:C	5.60833e-08	-0.890611	-0.990514
179462839	chr3:179462839:A:C	4.30297e-07	0.156512	-3.16733e-10
179462919	chr3:179462919:C:T	1.45711e-07	-1.50195e-10	-0.926337
179462996	chr3:179462996:A:G	1.03307e-07	-1.27026	-3.16733e-10
179463598	chr3:179463598:A:G	8.03585e-08	-0.65596	-0.865506
179464655	chr3:179464655:A:G	3.13998e-08	-1.1995	-1.26167
179464684	chr3:179464684:G:A	1.97801e-08	-1.64834	-1.27494
179465250	chr3:179465250:C:T	1.26316e-07	0.196029	-1.26521
179465386	chr3:179465386:G:A	1.86725e-08	-1.7101	-1.27081
179465463	chr3:179465463:G:A	2.13159e-08	-1.5688	-1.27971
179466018	chr3:179466018:T:G	1.99828e-07	-1.50195e-10	-0.610506
179466110	chr3:179466110:G:A	1.89556e-08	-1.66147	-1.30439
179466213	chr3:179466213:G:T	9.66797e-08	-1.33656	-3.16733e-10
179466258	chr3:179466258:A:G	1.91762e-08	-1.66167	-1.29262
179466993	chr3:179466993:G:A	9.98307e-08	-1.50195e-10	-1.30449
179467174	chr3:179467174:T:C	1.82182e-08	-1.71064	-1.2949
179467250	chr3:179467250:A:T	1.97253e-08	-1.65026	-1.2758
179467762	chr3:179467762:T:C	6.64766e-08	-1.71111	-3.16733e-10
179467834	chr3:179467834:G:A	1.91113e-08	-1.66813	-1.28956
179468256	chr3:179468256:G:T	1.06086e-07	-1.50195e-10	-1.24372
179468363	chr3:179468363:C:T	1.90514e-07	-1.50195e-10	-0.65824
179468596	chr3:179468596:T:C	2.26062e-08	-1.61379	-1.17595
179469364	chr3:179469364:T:C	2.21539e-08	-1.58656	-1.22339
179469861	chr3:179469861:A:G	1.18662e-07	-1.50195e-10	-1.13168
179470220	chr3:179470220:A:G	2.05796e-08	-1.65783	-1.22583
179470305	chr3:179470305:A:G	1.84762e-08	-1.69826	-1.29322
179470349	chr3:179470349:A:G	1.57218e-07	-1.50195e-10	-0.850332
179470545	chr3:179470545:T:A	9.73719e-08	-1.32943	-3.16733e-10
179470937	chr3:179470937:T:A	2.02052e-08	-1.63511	-1.26691
179471069	chr3:179471069:C:T	1.51361e-07	-1.50195e-10	-0.888296
179471150	chr3:179471150:A:G	8.47868e-07	-1.50195e-10	0.834762
179471313	chr3:179471313:T:C	1.9996e-08	-1.65153	-1.2609
179471365	chr3:179471365:TC:T	1.49368e-07	-1.50195e-10	-0.901551
179471540	chr3:179471540:G:A	2.28799e-08	-1.57216	-1.20554
179471596	chr3:179471596:G:T	1.37588e-07	-1.50195e-10	-0.9837
179471755	chr3:179471755:A:G	1.99801e-08	-1.6538	-1.25943
179471867	chr3:179471867:T:C	2.01416e-07	-1.50195e-10	-0.602591
179471935	chr3:179471935:C:T	1.97617e-07	0.684548	-1.30618
179472326	chr3:179472326:T:A	2.23087e-08	-1.64615	-1.15683
179472361	chr3:179472361:T:C	1.20691e-07	-1.11473	-3.16733e-10
179472997	chr3:179472997:A:G	1.45645e-07	-1.50195e-10	-0.926788
179473112	chr3:179473112:G:A	1.19341e-07	-1.50195e-10	-1.12598
179473153	chr3:179473153:ACT:A	7.42133e-08	-0.659587	-0.941432
179473377	chr3:179473377:C:T	1.86758e-08	-1.70876	-1.27197
179473764	chr3:179473764:C:T	2.5061e-07	-1.50195e-10	-0.384066
179473894	chr3:179473894:G:A	1.82299e-08	-1.7097	-1.2952
179474033	chr3:179474033:G:A	2.43478e-08	-1.56477	-1.15075
179474279	chr3:179474279:C:T	8.55001e-08	-1.45945	-3.16733e-10
179474287	chr3:179474287:C:T	1.35954e-07	-1.50195e-10	-0.995644
179474372	chr3:179474372:C:T	1.39679e-07	-1.50195e-10	-0.968613
179474373	chr3:179474373:G:A	2.46357e-08	-1.70757	-0.996197
179475143	chr3:179475143:A:G	1.12971e-07	-1.18083	-3.16733e-10
179475162	chr3:179475162:G:T	1.23103e-07	-1.50195e-10	-1.09494
179475187	chr3:179475187:A:G	2.69285e-08	-1.52815	-1.08662
179475263	chr3:179475263:A:G	3.8815e-08	-1.32778	-0.921381
179475868	chr3:179475868:T:C	6.78217e-07	-1.50195e-10	0.611505
179476066	chr3:179476066:A:G	1.01351e-07	-1.50195e-10	-1.28937
179476419	chr3:179476419:T:C	2.4022e-08	-1.53415	-1.19484
179476514	chr3:179476514:T:C	1.00726e-07	-1.50195e-10	-1.29555
179476733	chr3:179476733:C:T	2.74214e-08	-1.64208	-0.954556
179476919	chr3:179476919:C:T	1.08734e-07	-1.50195e-10	-1.21905
179477467	chr3:179477467:T:A	1.34089e-07	-1.50195e-10	-1.00946
179477547	chr3:179477547:A:G	1.09144e-07	-1.50195e-10	-1.2153
179477811	chr3:179477811:A:G	1.07738e-07	-1.50195e-10	-1.22826
179478365	chr3:179478365:A:G	1.06302e-07	-1.50195e-10	-1.24168
179478491	chr3:179478491:C:G	1.85285e-08	-1.70711	-1.28154
179478507	chr3:179478507:G:GTTGT	1.07758e-07	-1.50195e-10	-1.22807
179479849	chr3:179479849:C:T	1.4751e-07	-1.50195e-10	-0.914067
179479910	chr3:179479910:T:C	1.35878e-07	-1.50195e-10	-0.996207
179480172	chr3:179480172:A:G	1.33628e-07	-1.50195e-10	-1.01291
179480486	chr3:179480486:T:C	3.87903e-08	-0.943898	-1.3059
179480817	chr3:179480817:T:C	2.39533e-08	-1.50261	-1.22925
179480826	chr3:179480826:A:G	6.17364e-08	-0.631153	-1.15394
179480888	chr3:179480888:G:C	1.07722e-07	-1.50195e-10	-1.22841
179481029	chr3:179481029:T:G	2.14768e-08	-1.55822	-1.28277
179481130	chr3:179481130:C:T	1.16652e-07	-1.14877	-3.16733e-10
179481140	chr3:179481140:T:C	3.31667e-08	-1.17456	-1.23185
179481368	chr3:179481368:A:G	3.72493e-08	-1.28823	-1.0021
179481425	chr3:179481425:T:G	9.09232e-08	-1.39795	-3.16733e-10
179481480	chr3:179481480:C:A	5.87316e-08	-0.556163	-1.27882
179481505	chr3:179481505:C:A	8.42975e-08	-1.47361	-3.16733e-10
179481635	chr3:179481635:G:C	8.17059e-08	-1.3143	-0.190533
179481669	chr3:179481669:A:G	1.07553e-07	-1.50195e-10	-1.22998
179481740	chr3:179481740:ACT:A	1.33858e-07	-1.50195e-10	-1.01118
179481787	chr3:179481787:A:G	1.10755e-07	-1.50195e-10	-1.20065
179481792	chr3:179481792:C:T	1.03661e-07	0.0321061	-1.29894
179481793	chr3:179481793:G:A	2.32472e-08	-1.59828	-1.1635
179482175	chr3:179482175:C:T	5.42462e-08	-0.636872	-1.27756
179482205	chr3:179482205:T:C	1.07904e-07	-1.50195e-10	-1.22672
179482584	chr3:179482584:A:G	1.07878e-07	-1.50195e-10	-1.22696
179482611	chr3:179482611:C:T	1.07878e-07	-1.50195e-10	-1.22696
179482807	chr3:179482807:G:A	9.23815e-07	-1.50195e-10	0.920549
179482873	chr3:179482873:T:C	1.1005e-07	-1.50195e-10	-1.20703
179483034	chr3:179483034:C:T	1.10255e-07	-1.50195e-10	-1.20516
179483194	chr3:179483194:G:A	7.01154e-08	-1.65782	-3.16733e-10
179483551	chr3:179483551:C:A	1.07911e-07	-1.50195e-10	-1.22666
179484375	chr3:179484375:C:T	1.06221e-07	-1.50195e-10	-1.24244
179484396	chr3:179484396:T:C	1.06075e-07	-1.50195e-10	-1.24382
179484474	chr3:179484474:T:C	1.05745e-07	-1.50195e-10	-1.24693
179484475	chr3:179484475:G:A	1.05711e-07	-1.50195e-10	-1.24726
179484481	chr3:179484481:A:T	1.05745e-07	-1.50195e-10	-1.24693
179484599	chr3:179484599:TTTTTTTGCA:T	1.0526e-07	-1.50195e-10	-1.25153
179484602	chr3:179484602:T:G	1.53053e-07	-1.50195e-10	-0.877178
179484640	chr3:179484640:T:C	1.05538e-07	-1.50195e-10	-1.24889
179484725	chr3:179484725:T:C	1.06217e-07	-1.50195e-10	-1.24248
179485214	chr3:179485214:G:A	1.23579e-07	-1.50195e-10	-1.09108
179485255	chr3:179485255:G:A	4.25646e-08	-0.888162	-1.26878
179485530	chr3:179485530:G:A	1.80735e-08	-1.708	-1.30551
179485562	chr3:179485562:C:A	3.90731e-08	-0.936925	-1.3056
179486000	chr3:179486000:G:A	1.66819e-07	-1.50195e-10	-0.791052
179488009	chr3:179488009:C:A	3.86446e-07	-1.50195e-10	0.0490292
179489804	chr3:179489804:T:C	5.19435e-08	-0.683407	-1.2744
179490219	chr3:179490219:A:G	3.63002e-08	-1.39246	-0.923684
179490412	chr3:179490412:T:C	4.17636e-08	-0.905594	-1.27034
179490482	chr3:179490482:G:A	1.17523e-07	-1.50195e-10	-1.14133
179490578	chr3:179490578:A:G	1.00436e-07	-1.50195e-10	-1.29844
179490972	chr3:179490972:A:T	1.35686e-07	-1.50195e-10	-0.997617
179491042	chr3:179491042:TAGAA:T	1.00845e-07	-1.50195e-10	-1.29438
179491048	chr3:179491048:T:TTAA	1.00866e-07	-1.50195e-10	-1.29417
179491386	chr3:179491386:A:T	2.27637e-08	-1.5219	-1.26089
179491566	chr3:179491566:C:T	1.09595e-07	-1.50195e-10	-1.21117
179491874	chr3:179491874:G:C	2.13116e-08	-1.54597	-1.30275
179491909	chr3:179491909:G:A	1.10728e-07	-1.50195e-10	-1.20088
179492270	chr3:179492270:G:T	1.08116e-07	-1.50195e-10	-1.22475
179492441	chr3:179492441:C:A	4.18699e-08	-1.35658	-0.816813
179492742	chr3:179492742:T:C	3.95605e-08	-0.954983	-1.27515
179493206	chr3:179493206:A:T	1.03912e-07	-1.50195e-10	-1.26442
179493464	chr3:179493464:G:T	1.11395e-07	-1.50195e-10	-1.19488
179493468	chr3:179493468:T:C	2.44112e-08	-1.41652	-1.2964
179493643	chr3:179493643:G:A	1.54206e-07	-1.50195e-10	-0.869673
179493713	chr3:179493713:A:G	1.84151e-06	1.61038	-3.16733e-10
179493744	chr3:179493744:A:C	1.51677e-07	-1.50195e-10	-0.88621
179494294	chr3:179494294:A:T	1.11503e-07	-1.50195e-10	-1.19391
179495139	chr3:179495139:A:G	1.11235e-07	-1.50195e-10	-1.19632
179495419	chr3:179495419:T:C	1.11178e-07	-1.50195e-10	-1.19683
179495587	chr3:179495587:C:T	3.23565e-08	-1.4822	-0.948947
179495645	chr3:179495645:G:A	1.87865e-07	-1.50195e-10	-0.672239
179495908	chr3:179495908:A:T	3.15682e-07	-1.50195e-10	-0.153228
179496679	chr3:179496679:G:A	1.03131e-07	-1.27196	-3.16733e-10
179496779	chr3:179496779:T:A	1.08184e-07	-1.50195e-10	-1.22413
179496897	chr3:179496897:A:C	1.07908e-07	-1.50195e-10	-1.22668
179497572	chr3:179497572:C:T	1.3828e-07	-1.50195e-10	-0.978685
179497630	chr3:179497630:A:G	1.73825e-07	-1.50195e-10	-0.749914
179497645	chr3:179497645:A:G	1.02171e-07	-1.50195e-10	-1.28132
179498028	chr3:179498028:G:A	1.11226e-07	-1.50195e-10	-1.1964
179498060	chr3:179498060:A:G	1.11194e-07	-1.50195e-10	-1.19669
179498467	chr3:179498467:T:C	3.76764e-08	-1.42729	-0.851638
179498500	chr3:179498500:G:A	1.16957e-07	-1.50195e-10	-1.14616
179498597	chr3:179498597:G:T	1.11194e-07	-1.50195e-10	-1.19669
179499160	chr3:179499160:T:C	6.89096e-08	-0.373279	-1.30189
179499219	chr3:179499219:G:A	1.4853e-07	-1.50195e-10	-0.907176
179499544	chr3:179499544:A:G	3.20601e-08	-1.32338	-1.11697
179499641	chr3:179499641:G:A	1.02799e-07	-1.50195e-10	-1.27519
179499686	chr3:179499686:G:A	3.02333e-08	-1.20851	-1.29051
179499721	chr3:179499721:A:C	1.14331e-07	-1.50195e-10	-1.16886
179499824	chr3:179499824:A:G	4.00213e-08	-1.1873	-1.03126
179499839	chr3:179499839:G:T	1.02592e-07	-1.50195e-10	-1.27721
179500146	chr3:179500146:A:C	1.18465e-07	-1.50195e-10	-1.13334
179500413	chr3:179500413:C:T	1.63201e-07	-1.50195e-10	-0.812979
179500465	chr3:179500465:A:T	1.52639e-07	-1.50195e-10	-0.879886
179500631	chr3:179500631:T:G	6.80489e-08	-1.68774	-3.16733e-10
179501658	chr3:179501658:T:C	4.23732e-08	-0.879084	-1.28236
179501848	chr3:179501848:A:G	1.10406e-07	-1.50195e-10	-1.2038
179501857	chr3:179501857:C:T	1.09469e-07	-1.50195e-10	-1.21232
179501961	chr3:179501961:A:G	1.10569e-07	-1.50195e-10	-1.20232
179502336	chr3:179502336:C:T	9.70433e-08	-1.33281	-3.16733e-10
179502589	chr3:179502589:T:A	1.10471e-07	-1.50195e-10	-1.20321
179502603	chr3:179502603:G:T	1.10348e-07	-1.50195e-10	-1.20432
179502649	chr3:179502649:G:A	1.10633e-07	-1.50195e-10	-1.20174
179502874	chr3:179502874:C:G	1.10455e-07	-1.50195e-10	-1.20336
179502990	chr3:179502990:C:A	4.97055e-07	0.300738	-3.16733e-10
179503058	chr3:179503058:G:A	1.09482e-07	-1.50195e-10	-1.2122
179503145	chr3:179503145:A:T	1.10455e-07	-1.50195e-10	-1.20336
179503278	chr3:179503278:T:C	1.07973e-07	-1.50195e-10	-1.22608
179503553	chr3:179503553:C:T	3.78455e-08	-0.99634	-1.27811
179503619	chr3:179503619:T:C	2.46927e-08	-1.39488	-1.30658
179503733	chr3:179503733:C:T	1.09308e-07	-1.50195e-10	-1.2138
179503752	chr3:179503752:T:C	3.46378e-08	-1.28371	-1.07931
179504612	chr3:179504612:A:G	1.066e-07	-1.50195e-10	-1.23888
179504832	chr3:179504832:C:T	1.03092e-07	-1.50195e-10	-1.27234
179505234	chr3:179505234:T:C	1.06641e-07	-1.50195e-10	-1.2385
179505250	chr3:179505250:G:A	1.53537e-07	-1.50195e-10	-0.874022
179505268	chr3:179505268:T:C	1.99326e-07	-1.50195e-10	-0.613021
179505316	chr3:179505316:A:G	4.01313e-08	-1.36299	-0.852814
179505324	chr3:179505324:A:G	1.06689e-07	-1.50195e-10	-1.23804
179505372	chr3:179505372:A:G	1.16817e-07	-1.50195e-10	-1.14736
179505922	chr3:179505922:G:C	1.06803e-07	-1.50195e-10	-1.23698
179506065	chr3:179506065:G:A	1.48556e-07	-1.50195e-10	-0.907
179506109	chr3:179506109:G:A	1.09306e-07	-1.50195e-10	-1.21381
179506301	chr3:179506301:G:A	1.48535e-07	-1.50195e-10	-0.90714
179506317	chr3:179506317:G:A	9.98451e-08	-1.50195e-10	-1.30434
179506608	chr3:179506608:A:AT	1.06857e-07	-1.50195e-10	-1.23647
179506661	chr3:179506661:A:G	1.08881e-07	-1.50195e-10	-1.21771
179506738	chr3:179506738:G:C	5.4759e-07	0.397564	-3.16733e-10
179507301	chr3:179507301:G:A	1.05475e-07	-1.50195e-10	-1.24949
179507639	chr3:179507639:C:A	1.47893e-07	-0.911475	-3.16733e-10
179507652	chr3:179507652:C:G	4.33202e-08	-1.64579	-0.493556
179507941	chr3:179507941:T:C	7.3314e-08	-0.332272	-1.28094
179508043	chr3:179508043:T:C	1.06778e-07	-1.50195e-10	-1.23721
179508309	chr3:179508309:G:A	1.01109e-07	-1.50195e-10	-1.29177
179508478	chr3:179508478:T:C	1.1646e-07	-1.50195e-10	-1.15042
179509291	chr3:179509291:A:G	3.5427e-08	-1.0658	-1.27469
179509392	chr3:179509392:C:T	1.30264e-07	-1.50195e-10	-1.0384
179509508	chr3:179509508:C:G	2.66185e-08	-1.70576	-0.920598
179510317	chr3:179510317:A:G	1.06205e-07	-1.50195e-10	-1.2426
179510576	chr3:179510576:C:T	7.98446e-08	-1.03324	-0.494644
179510706	chr3:179510706:C:T	1.0895e-07	-1.50195e-10	-1.21707
179510930	chr3:179510930:T:G	1.06155e-07	-1.50195e-10	-1.24307
179510969	chr3:179510969:G:C	1.06645e-07	-1.50195e-10	-1.23846
179511395	chr3:179511395:A:G	7.66555e-08	-1.56864	-3.16733e-10
179512191	chr3:179512191:A:G	3.94548e-08	-1.47411	-0.758696
179513242	chr3:179513242:A:G	1.04299e-07	-1.50195e-10	-1.2607
179513369	chr3:179513369:A:G	1.01365e-07	-0.583725	-0.705515
179513610	chr3:179513610:C:T	9.9844e-08	-1.50195e-10	-1.30435
179514084	chr3:179514084:A:G	1.02618e-07	-1.50195e-10	-1.27695
179514396	chr3:179514396:T:C	8.72102e-08	-0.920854	-0.518788
179514480	chr3:179514480:T:A	1.04911e-07	-1.50195e-10	-1.25485
179515418	chr3:179515418:T:C	2.47715e-08	-1.70309	-0.995177
179515433	chr3:179515433:G:T	6.72656e-08	-1.5131	-0.18621
179515641	chr3:179515641:C:T	8.87721e-08	-0.787727	-0.634163
179515759	chr3:179515759:A:G	1.80117e-07	-1.50195e-10	-0.714359
179515813	chr3:179515813:G:A	4.40708e-08	-1.18795	-0.934219
179515835	chr3:179515835:G:A	1.34543e-07	-1.50195e-10	-1.00608
179515869	chr3:179515869:T:G	1.17045e-07	-1.50195e-10	-1.14541
179516125	chr3:179516125:G:A	8.50425e-08	-0.836001	-0.628811
179516355	chr3:179516355:C:T	5.04284e-08	-1.21814	-0.769272
179516929	chr3:179516929:A:G	1.06163e-07	-1.50195e-10	-1.24299
179517080	chr3:179517080:A:G	9.6512e-08	-0.505342	-0.832954
179517217	chr3:179517217:T:G	1.44963e-07	-1.50195e-10	-0.931486
179517307	chr3:179517307:C:G	1.02376e-07	-1.50195e-10	-1.27931
179517504	chr3:179517504:G:A	1.72926e-07	-1.50195e-10	-0.755097
179517736	chr3:179517736:C:T	1.0161e-07	-1.50195e-10	-1.28682
179517763	chr3:179517763:C:A	1.33912e-07	-0.442205	-0.568577
179517801	chr3:179517801:C:T	1.86441e-07	-1.50195e-10	-0.679848
179517828	chr3:179517828:C:T	1.03203e-07	-1.50195e-10	-1.27126
179517943	chr3:179517943:C:T	3.23345e-08	-1.35019	-1.08164
179518609	chr3:179518609:G:A	1.93147e-07	-1.50195e-10	-0.64451
179518618	chr3:179518618:A:T	1.58874e-07	-0.422128	-0.417724
179518816	chr3:179518816:C:T	3.29481e-08	-1.60642	-0.80661
179518919	chr3:179518919:G:A	1.05913e-07	-1.50195e-10	-1.24534
179518932	chr3:179518932:T:C	8.68772e-08	-1.34673	-0.0967377
179518935	chr3:179518935:A:C	1.06229e-07	-1.50195e-10	-1.24237
179519133	chr3:179519133:G:C	1.07755e-07	-1.50195e-10	-1.2281
179519363	chr3:179519363:T:C	2.557e-08	-1.36247	-1.30408
179519403	chr3:179519403:A:G	1.83614e-07	-1.50195e-10	-0.695128
179519487	chr3:179519487:T:G	1.00919e-07	-1.50195e-10	-1.29364
179519510	chr3:179519510:T:C	2.52751e-08	-1.70078	-0.97736
179519511	chr3:179519511:G:A	2.89296e-08	-1.59088	-0.952216
179519549	chr3:179519549:G:A	9.97263e-08	-1.50195e-10	-1.30553
179519553	chr3:179519553:C:T	1.41399e-07	-1.50195e-10	-0.956376
179519567	chr3:179519567:C:T	3.95724e-08	-1.19779	-1.03204
179519582	chr3:179519582:T:C	2.87812e-08	-1.33028	-1.21796
179519654	chr3:179519654:A:G	1.00314e-07	-1.50195e-10	-1.29966
179519746	chr3:179519746:A:C	7.69745e-08	-1.56449	-3.16733e-10
179519800	chr3:179519800:C:T	2.98388e-08	-1.3166	-1.19556
179519825	chr3:179519825:C:T	2.60827e-08	-1.42157	-1.22512
179520164	chr3:179520164:C:T	3.33045e-08	-1.1749	-1.22737
179520178	chr3:179520178:G:A	1.96006e-08	-1.66344	-1.26897
179520206	chr3:179520206:G:A	2.91209e-08	-1.31721	-1.2193
179520223	chr3:179520223:G:A	4.63104e-08	-1.70294	-0.369659
179520243	chr3:179520243:T:C	3.01753e-07	-1.50195e-10	-0.198354
179520640	chr3:179520640:G:A	7.65442e-08	-0.98076	-0.589334
179520701	chr3:179520701:A:G	1.75943e-07	-1.14318	0.40538
179520785	chr3:179520785:T:C	4.00408e-06	-1.50195e-10	2.38711
179520900	chr3:179520900:G:A	2.98449e-08	-1.21421	-1.29774
179520952	chr3:179520952:A:C	1.79434e-07	-1.65105	0.932898
179520972	chr3:179520972:C:A	3.67967e-08	-1.14792	-1.15464
179520994	chr3:179520994:T:C	1.00614e-07	-1.50195e-10	-1.29668
179521290	chr3:179521290:C:T	6.46919e-08	-1.24491	-0.493416
179521325	chr3:179521325:C:G	6.97048e-08	-1.19967	-0.464027
179521400	chr3:179521400:G:C	2.81249e-07	-1.50195e-10	-0.268724
179521496	chr3:179521496:A:G	1.00319e-07	-1.50195e-10	-1.29961
179522435	chr3:179522435:T:TACTCACAC	1.0816e-07	-1.50195e-10	-1.22435
179522457	chr3:179522457:T:C	1.23601e-07	-1.0909	-3.16733e-10
179522523	chr3:179522523:C:G	7.77789e-08	-1.00721	-0.546883
```
