## Supplementary material for "Characterization of shared and ancestry-specific signals driving complex traits using multi-ancestry fine-mapping": susiex_nc1.cs80.summary

```
# chr3:178522633-179522633
CS_ID	CS_LENGTH	CS_PURITY	MAX_PIP_SNP	BP	REF_ALLELE	ALT_ALLELE	REF_FRQ	BETA	SE	-LOG10P	MAX_PIP	POST-HOC_PROB_POP1	POST-HOC_PROB_POP2
1	47	0.398444	chr3:179007658:T:C	179007658	C,C	T,T	1,1	inf,-inf	inf,inf	7.22311,0.676644	0.0551448	0.999066	0.306959
```
