## Supplementary material for "Characterization of shared and ancestry-specific signals driving complex traits using multi-ancestry fine-mapping": susiex_nc2.cs80.cs

```
CS_ID	SNP	BP	REF_ALLELE	ALT_ALLELE	REF_FRQ	BETA	SE	-LOG10P	CS_PIP	OVRL_PIP
1	chr3:179007658:T:C	179007658	C,C	T,T	1,1	inf,-inf	inf,inf	7.22311,0.676644	0.059503	0.0595347
1	chr3:179007179:A:G	179007179	G,G	A,A	1,1	inf,-inf	inf,inf	7.28324,0.0504233	0.0324069	0.0324327
1	chr3:179008473:A:G	179008473	G,G	A,A	1,1	inf,-inf	inf,inf	7.21101,0.0423869	0.027663	0.0276884
1	chr3:179004926:G:C	179004926	C,C	G,G	1,1	inf,-inf	inf,inf	7.2101,0.0397039	0.0275797	0.0276051
1	chr3:179025432:C:T	179025432	T,T	C,C	1,1	inf,-inf	inf,inf	6.87971,0.642134	0.0269673	0.0269955
1	chr3:179024256:T:C	179024256	C,C	T,T	1,1	inf,-inf	inf,inf	6.88763,0.624604	0.0267006	0.0267285
1	chr3:179009505:C:T	179009505	T,T	C,C	1,1	inf,-inf	inf,inf	7.1486,0.115167	0.0251792	0.0252033
1	chr3:179001207:A:C	179001207	C,C	A,A	1,1	inf,-inf	inf,inf	7.13278,0.147396	0.0249814	0.0250054
1	chr3:179030243:G:A	179030243	A,A	G,G	1,1	inf,-inf	inf,inf	7.13947,0.132051	0.0249226	0.0249466
1	chr3:179030692:C:T	179030692	T,T	C,C	1,1	inf,-inf	inf,inf	7.12696,0.13933	0.0243983	0.0244222
1	chr3:179033405:G:A	179033405	A,A	G,G	1,1	inf,-inf	inf,inf	7.13362,0.0953456	0.0240014	0.0240256
1	chr3:179030480:G:A	179030480	A,A	G,G	1,1	inf,-inf	inf,inf	7.09553,0.165338	0.0232967	0.0233204
1	chr3:179033390:G:C	179033390	C,C	G,G	1,1	inf,-inf	inf,inf	7.10059,0.143519	0.0231331	0.0231567
1	chr3:179025451:G:T	179025451	T,T	G,G	1,1	inf,-inf	inf,inf	7.09726,0.0940379	0.0221801	0.022204
1	chr3:179001547:G:A	179001547	A,A	G,G	1,1	inf,-inf	inf,inf	7.02711,0.177037	0.0204209	0.020444
1	chr3:179013232:G:A	179013232	A,A	G,G	1,1	inf,-inf	inf,inf	6.73743,0.654497	0.0202913	0.0203189
1	chr3:179020644:T:C	179020644	C,C	T,T	1,1	inf,-inf	inf,inf	7.02056,0.102749	0.0189152	0.0189384
1	chr3:178989475:C:T	178989475	T,T	C,C	1,1	inf,-inf	inf,inf	5.9232,1.78404	0.0188414	0.0190135
1	chr3:179016334:T:C	179016334	C,C	T,T	1,1	inf,-inf	inf,inf	6.93262,0.101614	0.0156473	0.0156699
1	chr3:179032284:A:G	179032284	G,G	A,A	1,1	inf,-inf	inf,inf	6.92905,0.105326	0.0155647	0.0155872
1	chr3:178998264:A:C	178998264	C,C	A,A	1,1	inf,-inf	inf,inf	6.72686,0.447128	0.0147244	0.0147489
1	chr3:178974088:CTT:C	178974088	C,C	CTT,CTT	1,1	inf,-inf	inf,inf	5.83599,1.70239	0.0135314	0.0136777
1	chr3:178987138:A:G	178987138	G,G	A,A	1,1	inf,-inf	inf,inf	5.88927,1.62123	0.0131838	0.0133176
1	chr3:179013143:C:G	179013143	G,G	C,C	1,1	inf,-inf	inf,inf	6.84271,0.129515	0.0131335	0.013156
1	chr3:179040746:A:G	179040746	G,G	A,A	1,1	inf,-inf	inf,inf	6.50009,0.678034	0.0126351	0.0126621
1	chr3:179049310:T:C	179049310	C,C	T,T	1,1	inf,-inf	inf,inf	6.50448,0.654583	0.0122953	0.0123218
1	chr3:178967082:A:G	178967082	G,G	A,A	1,1	inf,-inf	inf,inf	5.57886,1.95351	0.0122162	0.0124056
1	chr3:178969644:G:A	178969644	A,A	G,G	1,1	inf,-inf	inf,inf	5.56399,1.97014	0.0121766	0.012369
1	chr3:178980732:G:A	178980732	A,A	G,G	1,1	inf,-inf	inf,inf	5.85192,1.62046	0.0121504	0.0122816
1	chr3:178983735:T:C	178983735	C,C	T,T	1,1	inf,-inf	inf,inf	5.85086,1.6209	0.0121456	0.0122771
1	chr3:178978451:G:A	178978451	A,A	G,G	1,1	inf,-inf	inf,inf	5.84998,1.6144	0.011987	0.0121169
1	chr3:178949511:A:C	178949511	C,C	A,A	1,1	inf,-inf	inf,inf	6.69306,0.317796	0.0116299	0.0116547
1	chr3:178969946:C:G	178969946	G,G	C,C	1,1	inf,-inf	inf,inf	5.52601,1.98009	0.0114348	0.0116271
1	chr3:179062903:G:A	179062903	A,A	G,G	1,1	inf,-inf	inf,inf	6.11859,1.08815	0.0112538	0.0112991
1	chr3:178984777:G:A	178984777	A,A	G,G	1,1	inf,-inf	inf,inf	5.71746,1.7229	0.011165	0.0113156
1	chr3:179052342:T:C	179052342	C,C	T,T	1,1	inf,inf	inf,inf	6.52814,0.631661	0.0108245	0.0110023
1	chr3:179047716:G:A	179047716	A,A	G,G	1,1	inf,inf	inf,inf	6.54703,0.585885	0.0105872	0.0107552
1	chr3:179054469:G:A	179054469	A,A	G,G	1,1	inf,inf	inf,inf	6.47892,0.643818	0.00991289	0.0100882
1	chr3:178965193:A:G	178965193	G,G	A,A	1,1	inf,-inf	inf,inf	6.59889,0.353188	0.00991282	0.00993668
1	chr3:178950188:T:C	178950188	C,C	T,T	1,1	inf,-inf	inf,inf	6.5499,0.429675	0.00989069	0.00991589
1	chr3:179049852:C:T	179049852	T,T	C,C	1,1	inf,inf	inf,inf	6.51107,0.592289	0.00988754	0.0100529
1	chr3:179046675:A:C	179046675	C,C	A,A	1,1	inf,inf	inf,inf	6.47769,0.631791	0.00972141	0.00989281
1	chr3:178980172:G:A	178980172	A,A	G,G	1,1	inf,-inf	inf,inf	5.76565,1.58544	0.00972024	0.00984623
1	chr3:179032816:A:G	179032816	G,G	A,A	1,1	inf,-inf	inf,inf	6.4161,0.613248	0.00954488	0.00956971
1	chr3:178966681:G:A	178966681	A,A	G,G	1,1	inf,-inf	inf,inf	5.44632,1.95459	0.00922512	0.0094041
1	chr3:179042840:A:C	179042840	C,C	A,A	1,1	inf,inf	inf,inf	6.48884,0.561346	0.00904545	0.00920098
1	chr3:179054957:A:C	179054957	C,C	A,A	1,1	inf,inf	inf,inf	6.42747,0.650239	0.00895407	0.0091246
2	chr3:178644626:CAT:C	178644626	NA,C	NA,CAT	NA,1	NA,inf	NA,inf	NA,3.18074	0.017891	0.0178923
2	chr3:178643355:C:T	178643355	NA,T	NA,C	NA,1	NA,inf	NA,inf	NA,3.13886	0.016502	0.0165032
2	chr3:178599757:C:A	178599757	NA,A	NA,C	NA,1	NA,inf	NA,inf	NA,3.09116	0.0149743	0.0149756
2	chr3:178681523:C:T	178681523	NA,T	NA,C	NA,1	NA,inf	NA,inf	NA,3.01204	0.0126395	0.0126406
2	chr3:178616225:GT:G	178616225	NA,G	NA,GT	NA,1	NA,inf	NA,inf	NA,3.0062	0.0126287	0.01263
2	chr3:178695685:C:T	178695685	NA,T	NA,C	NA,1	NA,inf	NA,inf	NA,2.98051	0.0118819	0.0118829
2	chr3:178693554:T:C	178693554	NA,C	NA,T	NA,1	NA,inf	NA,inf	NA,2.97584	0.0117734	0.0117744
2	chr3:178707783:G:C	178707783	NA,C	NA,G	NA,1	NA,inf	NA,inf	NA,2.97553	0.0117577	0.0117587
2	chr3:178690311:G:A	178690311	NA,A	NA,G	NA,1	NA,inf	NA,inf	NA,2.97131	0.0116691	0.0116701
2	chr3:178644380:G:T	178644380	NA,T	NA,G	NA,1	NA,inf	NA,inf	NA,2.95895	0.0115699	0.0115709
2	chr3:178699877:C:T	178699877	NA,T	NA,C	NA,1	NA,inf	NA,inf	NA,2.9583	0.0113688	0.0113698
2	chr3:178681710:T:C	178681710	NA,C	NA,T	NA,1	NA,inf	NA,inf	NA,2.95671	0.0113419	0.0113429
2	chr3:178692047:T:A	178692047	NA,A	NA,T	NA,1	NA,inf	NA,inf	NA,2.90208	0.0101933	0.0101942
2	chr3:178583544:A:T	178583544	T,T	A,A	1,1	-inf,inf	inf,inf	1.85809,3.42377	0.0101347	0.0102457
2	chr3:178637397:T:C	178637397	NA,C	NA,T	NA,1	NA,inf	NA,inf	NA,2.86265	0.00957393	0.00957477
2	chr3:178684132:A:G	178684132	NA,G	NA,A	NA,1	NA,inf	NA,inf	NA,2.86895	0.00955511	0.00955599
2	chr3:178712912:TA:T	178712912	NA,T	NA,TA	NA,1	NA,inf	NA,inf	NA,2.86177	0.00940832	0.00940921
2	chr3:178678853:A:T	178678853	NA,T	NA,A	NA,1	NA,inf	NA,inf	NA,2.78704	0.00814876	0.00814955
2	chr3:178673834:G:C	178673834	NA,C	NA,G	NA,1	NA,inf	NA,inf	NA,2.77766	0.0080052	0.00800598
2	chr3:178650609:A:C	178650609	NA,C	NA,A	NA,1	NA,inf	NA,inf	NA,2.75752	0.00779704	0.00779781
2	chr3:178656114:C:T	178656114	NA,T	NA,C	NA,1	NA,inf	NA,inf	NA,2.75239	0.00772657	0.00772731
2	chr3:178674203:T:C	178674203	NA,C	NA,T	NA,1	NA,inf	NA,inf	NA,2.75135	0.00760521	0.00760596
2	chr3:178630617:A:T	178630617	NA,T	NA,A	NA,1	NA,inf	NA,inf	NA,2.71997	0.00727569	0.0072764
2	chr3:178630623:G:C	178630623	NA,C	NA,G	NA,1	NA,inf	NA,inf	NA,2.71997	0.00727569	0.0072764
2	chr3:178630993:T:C	178630993	NA,C	NA,T	NA,1	NA,inf	NA,inf	NA,2.71775	0.00724436	0.00724507
2	chr3:178639719:A:C	178639719	NA,C	NA,A	NA,1	NA,inf	NA,inf	NA,2.71151	0.00714964	0.00715035
2	chr3:178621966:C:T	178621966	NA,T	NA,C	NA,1	NA,inf	NA,inf	NA,2.7116	0.00714634	0.00714706
2	chr3:178669000:G:A	178669000	NA,A	NA,G	NA,1	NA,inf	NA,inf	NA,2.71776	0.00712484	0.00712557
2	chr3:178626832:G:C	178626832	NA,C	NA,G	NA,1	NA,inf	NA,inf	NA,2.70712	0.00709594	0.00709664
2	chr3:178632347:T:C	178632347	NA,C	NA,T	NA,1	NA,inf	NA,inf	NA,2.7043	0.00705099	0.00705169
2	chr3:178634274:C:A	178634274	NA,A	NA,C	NA,1	NA,inf	NA,inf	NA,2.7036	0.00703939	0.00704009
2	chr3:178639639:G:A	178639639	NA,A	NA,G	NA,1	NA,inf	NA,inf	NA,2.69552	0.00692999	0.00693068
2	chr3:178641382:T:C	178641382	NA,C	NA,T	NA,1	NA,inf	NA,inf	NA,2.69824	0.00687344	0.00687424
2	chr3:178649208:A:G	178649208	NA,G	NA,A	NA,1	NA,inf	NA,inf	NA,2.67628	0.00665774	0.00665844
2	chr3:178663891:C:T	178663891	T,T	C,C	1,1	inf,inf	inf,inf	1.35946,2.61069	0.00633451	0.00634336
2	chr3:178613602:A:G	178613602	NA,G	NA,A	NA,1	NA,inf	NA,inf	NA,2.6334	0.00621284	0.0062136
2	chr3:178668606:C:T	178668606	NA,T	NA,C	NA,1	NA,inf	NA,inf	NA,2.64284	0.0061632	0.00616386
2	chr3:178611539:C:T	178611539	NA,T	NA,C	NA,1	NA,inf	NA,inf	NA,2.62616	0.00612677	0.00612752
2	chr3:178689141:A:G	178689141	NA,G	NA,A	NA,1	NA,inf	NA,inf	NA,2.61174	0.00586956	0.00587018
2	chr3:178581229:T:A	178581229	NA,A	NA,T	NA,1	NA,inf	NA,inf	NA,2.51953	0.00494671	0.0049473
2	chr3:178712939:T:C	178712939	NA,C	NA,T	NA,1	NA,inf	NA,inf	NA,2.50996	0.00481481	0.00481537
2	chr3:178642053:A:G	178642053	NA,G	NA,A	NA,1	NA,inf	NA,inf	NA,2.49526	0.00465276	0.00465341
2	chr3:179286573:A:G	179286573	NA,G	NA,A	NA,1	NA,inf	NA,inf	NA,2.50803	0.00460629	0.00461225
2	chr3:178613870:T:A	178613870	NA,A	NA,T	NA,1	NA,inf	NA,inf	NA,2.46077	0.00440919	0.00440971
2	chr3:178706749:G:T	178706749	NA,T	NA,G	NA,1	NA,inf	NA,inf	NA,2.37598	0.00431	0.0043145
2	chr3:178636460:TTA:T	178636460	NA,T	NA,TTA	NA,1	NA,inf	NA,inf	NA,2.4205	0.00408456	0.00408508
2	chr3:178638849:A:C	178638849	NA,C	NA,A	NA,1	NA,inf	NA,inf	NA,2.41544	0.00404502	0.00404554
2	chr3:178637993:T:A	178637993	NA,A	NA,T	NA,1	NA,inf	NA,inf	NA,2.41378	0.00403226	0.00403278
2	chr3:178639220:A:G	178639220	NA,G	NA,A	NA,1	NA,inf	NA,inf	NA,2.40965	0.00400025	0.00400076
2	chr3:178680695:C:T	178680695	NA,T	NA,C	NA,1	NA,inf	NA,inf	NA,2.32956	0.00392298	0.00392712
2	chr3:178639234:G:A	178639234	NA,A	NA,G	NA,1	NA,inf	NA,inf	NA,2.3941	0.00388243	0.00388293
2	chr3:178699909:C:T	178699909	NA,T	NA,C	NA,1	NA,inf	NA,inf	NA,2.31962	0.00386179	0.00386585
2	chr3:178699437:T:C	178699437	NA,C	NA,T	NA,1	NA,inf	NA,inf	NA,2.31128	0.0037984	0.00380239
2	chr3:178543662:C:T	178543662	T,T	C,C	1,1	-inf,-inf	inf,inf	0.331739,3.06707	0.00378827	0.00379229
2	chr3:178700893:C:T	178700893	NA,T	NA,C	NA,1	NA,inf	NA,inf	NA,2.2996	0.00371377	0.00371767
2	chr3:178695706:T:C	178695706	NA,C	NA,T	NA,1	NA,inf	NA,inf	NA,2.27888	0.0035666	0.00357036
2	chr3:178570151:T:G	178570151	NA,G	NA,T	NA,1	NA,inf	NA,inf	NA,2.33318	0.00343584	0.00343636
2	chr3:178630322:G:GT	178630322	NA,GT	NA,G	NA,1	NA,inf	NA,inf	NA,2.3265	0.00341712	0.00341759
2	chr3:178608500:C:T	178608500	NA,T	NA,C	NA,1	NA,-inf	NA,inf	NA,2.33101	0.00336896	0.00337238
2	chr3:179520785:T:C	179520785	NA,C	NA,T	NA,1	NA,inf	NA,inf	NA,2.32312	0.003312	0.00331615
2	chr3:179304015:G:A	179304015	NA,A	NA,G	NA,1	NA,inf	NA,inf	NA,2.30358	0.00315755	0.00316165
2	chr3:178682706:A:AT	178682706	NA,AT	NA,A	NA,1	NA,inf	NA,inf	NA,2.21241	0.00312509	0.0031284
2	chr3:178579112:A:G	178579112	NA,G	NA,A	NA,1	NA,inf	NA,inf	NA,2.27056	0.00306376	0.00306419
2	chr3:178705514:T:G	178705514	G,G	T,T	1,1	-inf,inf	inf,inf	1.51758,3.0429	0.00270878	0.00273644
2	chr3:178632456:T:C	178632456	NA,C	NA,T	NA,1	NA,inf	NA,inf	NA,2.20444	0.00270299	0.0027034
2	chr3:178633718:A:G	178633718	NA,G	NA,A	NA,1	NA,inf	NA,inf	NA,2.20444	0.00270299	0.0027034
2	chr3:178629640:A:G	178629640	NA,G	NA,A	NA,1	NA,inf	NA,inf	NA,2.20191	0.00269258	0.00269299
2	chr3:179391113:T:TTTCA	179391113	NA,TTTCA	NA,T	NA,1	NA,inf	NA,inf	NA,2.16661	0.00261674	0.0026186
2	chr3:179391114:G:A	179391114	NA,A	NA,G	NA,1	NA,inf	NA,inf	NA,2.16514	0.00260935	0.00261121
2	chr3:178743619:C:T	178743619	T,NA	C,NA	1,NA	-inf,NA	inf,NA	3.69646,NA	0.0025704	0.00262513
2	chr3:178632142:T:C	178632142	NA,C	NA,T	NA,1	NA,inf	NA,inf	NA,2.17609	0.00256094	0.00256133
2	chr3:179327164:T:C	179327164	NA,C	NA,T	NA,1	NA,inf	NA,inf	NA,2.19127	0.00255701	0.00256032
2	chr3:178677475:C:T	178677475	NA,T	NA,C	NA,1	NA,inf	NA,inf	NA,2.09139	0.00246763	0.00247028
2	chr3:179377491:A:C	179377491	NA,C	NA,A	NA,1	NA,inf	NA,inf	NA,2.13111	0.00244487	0.00244663
2	chr3:179396766:A:T	179396766	NA,T	NA,A	NA,1	NA,inf	NA,inf	NA,2.12281	0.00240738	0.00240911
2	chr3:178602051:C:T	178602051	T,T	C,C	1,1	inf,-inf	inf,inf	0.802996,2.90912	0.00237345	0.00237469
2	chr3:179397648:T:C	179397648	NA,C	NA,T	NA,1	NA,inf	NA,inf	NA,2.05323	0.00210792	0.00210946
2	chr3:178800557:G:A	178800557	A,NA	G,NA	1,NA	-inf,NA	inf,NA	3.64077,NA	0.00207852	0.00212752
2	chr3:178594392:G:A	178594392	NA,A	NA,G	NA,1	NA,-inf	NA,inf	NA,2.06794	0.00203067	0.00203281
2	chr3:178598056:A:AC	178598056	NA,AC	NA,A	NA,1	NA,-inf	NA,inf	NA,2.05547	0.00198302	0.00198511
2	chr3:178597521:T:C	178597521	NA,C	NA,T	NA,1	NA,-inf	NA,inf	NA,2.07544	0.0019625	0.00196473
2	chr3:178596336:T:A	178596336	NA,A	NA,T	NA,1	NA,-inf	NA,inf	NA,2.04097	0.00195975	0.00196184
2	chr3:178536827:G:A	178536827	NA,A	NA,G	NA,1	NA,inf	NA,inf	NA,2.02981	0.00194108	0.00194143
2	chr3:178582313:G:A	178582313	NA,A	NA,G	NA,1	NA,-inf	NA,inf	NA,2.02969	0.0019262	0.00192816
2	chr3:178586647:T:C	178586647	C,C	T,T	1,1	inf,-inf	inf,inf	0.925883,2.73115	0.00191663	0.0019179
2	chr3:178586885:G:A	178586885	NA,A	NA,G	NA,1	NA,inf	NA,inf	NA,1.95447	0.00186215	0.00186434
2	chr3:179493713:A:G	179493713	G,NA	A,NA	1,NA	inf,NA	inf,NA	2.05614,NA	0.00185388	0.00185606
2	chr3:179400650:T:C	179400650	NA,C	NA,T	NA,1	NA,inf	NA,inf	NA,1.98271	0.00184532	0.0018467
2	chr3:179101969:C:G	179101969	NA,G	NA,C	NA,1	NA,-inf	NA,inf	NA,2.02229	0.00181841	0.00182088
2	chr3:178553428:C:T	178553428	T,T	C,C	1,1	inf,inf	inf,inf	2.99159,0.173179	0.0018075	0.00181096
2	chr3:179233833:T:G	179233833	NA,G	NA,T	NA,1	NA,-inf	NA,inf	NA,2.00358	0.00176	0.00176239
2	chr3:178711051:G:A	178711051	NA,A	NA,G	NA,1	NA,inf	NA,inf	NA,1.97993	0.00175773	0.00175826
2	chr3:178605526:T:G	178605526	G,G	T,T	1,1	inf,inf	inf,inf	2.9592,0.264167	0.00175197	0.00175496
2	chr3:178587581:A:G	178587581	NA,G	NA,A	NA,1	NA,-inf	NA,inf	NA,1.96819	0.00169191	0.00169367
2	chr3:178712151:A:T	178712151	T,T	A,A	1,1	inf,inf	inf,inf	1.59007,2.04669	0.00164574	0.00164823
2	chr3:178668129:C:T	178668129	T,T	C,C	1,1	inf,inf	inf,inf	0.031934,2.73907	0.00159082	0.00159221
2	chr3:178529228:A:G	178529228	NA,G	NA,A	NA,1	NA,inf	NA,inf	NA,1.9228	0.00158729	0.0015876
2	chr3:178590694:A:G	178590694	NA,G	NA,A	NA,1	NA,-inf	NA,inf	NA,1.91077	0.00151636	0.00151797
2	chr3:178656095:T:C	178656095	NA,C	NA,T	NA,1	NA,inf	NA,inf	NA,1.88045	0.00151474	0.00151517
2	chr3:178711298:G:A	178711298	A,NA	G,NA	1,NA	-inf,NA	inf,NA	3.29335,NA	0.0014715	0.0014953
2	chr3:178662571:G:A	178662571	A,A	G,G	1,1	-inf,inf	inf,inf	1.85857,0.975317	0.00142199	0.00142334
2	chr3:178611613:G:A	178611613	NA,A	NA,G	NA,1	NA,-inf	NA,inf	NA,1.88386	0.00139443	0.00139612
2	chr3:178585636:G:T	178585636	NA,T	NA,G	NA,1	NA,-inf	NA,inf	NA,1.85414	0.00137011	0.00137156
2	chr3:178576925:A:C	178576925	NA,C	NA,A	NA,1	NA,-inf	NA,inf	NA,1.81087	0.00126109	0.00126243
2	chr3:178711612:TC:T	178711612	NA,T	NA,TC	NA,1	NA,inf	NA,inf	NA,1.73485	0.00124901	0.00125042
2	chr3:178570307:A:T	178570307	NA,T	NA,A	NA,1	NA,-inf	NA,inf	NA,1.78902	0.00121091	0.0012122
2	chr3:179347883:G:T	179347883	NA,T	NA,G	NA,1	NA,inf	NA,inf	NA,1.76788	0.00115438	0.00115588
2	chr3:178658356:T:C	178658356	C,C	T,T	1,1	-inf,inf	inf,inf	1.77303,0.93985	0.00112585	0.00112693
2	chr3:179271200:T:C	179271200	NA,C	NA,T	NA,1	NA,inf	NA,inf	NA,1.72058	0.00104099	0.00104237
2	chr3:179294287:G:A	179294287	NA,A	NA,G	NA,1	NA,inf	NA,inf	NA,1.70906	0.00103154	0.00103289
2	chr3:178668350:A:C	178668350	C,C	A,A	1,1	-inf,inf	inf,inf	1.91218,0.703626	0.00102007	0.00102102
2	chr3:178537366:T:G	178537366	NA,G	NA,T	NA,1	NA,-inf	NA,inf	NA,1.70591	0.00101487	0.0010161
2	chr3:178570082:A:AG	178570082	NA,AG	NA,A	NA,1	NA,-inf	NA,inf	NA,1.68341	0.000996405	0.000997475
2	chr3:178534419:T:C	178534419	NA,C	NA,T	NA,1	NA,-inf	NA,inf	NA,1.69332	0.000992348	0.000993551
2	chr3:178860662:CT:C	178860662	NA,C	NA,CT	NA,1	NA,-inf	NA,inf	NA,1.6884	0.000971244	0.000972647
2	chr3:179370126:T:C	179370126	NA,C	NA,T	NA,1	NA,inf	NA,inf	NA,1.67377	0.000954369	0.000955636
2	chr3:179396029:C:A	179396029	NA,A	NA,C	NA,1	NA,inf	NA,inf	NA,1.65997	0.000944499	0.000945732
2	chr3:178525466:C:A	178525466	NA,A	NA,C	NA,1	NA,inf	NA,inf	NA,1.63438	0.000937112	0.000937363
2	chr3:179317845:T:G	179317845	NA,G	NA,T	NA,1	NA,inf	NA,inf	NA,1.65836	0.000928403	0.000929636
2	chr3:179092721:A:G	179092721	G,G	A,A	1,1	inf,-inf	inf,inf	0.649958,2.59311	0.000880787	0.000883136
2	chr3:178805547:C:T	178805547	NA,T	NA,C	NA,1	NA,inf	NA,inf	NA,1.59844	0.000876691	0.000877101
2	chr3:178801694:TACA:T	178801694	NA,T	NA,TACA	NA,1	NA,-inf	NA,inf	NA,1.55418	0.000858759	0.000859797
2	chr3:178790350:T:C	178790350	C,C	T,T	1,1	-inf,inf	inf,inf	1.65738,2.40652	0.00085192	0.000862487
2	chr3:178734287:G:A	178734287	NA,A	NA,G	NA,1	NA,inf	NA,inf	NA,1.54058	0.000843926	0.000844958
2	chr3:178784241:C:T	178784241	T,T	C,C	1,1	inf,-inf	inf,inf	2.16231,1.18197	0.000841869	0.000844607
2	chr3:178717594:T:G	178717594	G,G	T,T	1,1	inf,-inf	inf,inf	2.54209,0.770457	0.000841738	0.000844764
2	chr3:178616929:C:T	178616929	T,T	C,C	1,1	-inf,inf	inf,inf	2.8806,0.486239	0.000838805	0.000842366
2	chr3:178582812:A:G	178582812	NA,G	NA,A	NA,1	NA,-inf	NA,inf	NA,1.6048	0.000837691	0.000838708
2	chr3:178816188:CTATT:C	178816188	NA,C	NA,CTATT	NA,1	NA,-inf	NA,inf	NA,1.52756	0.000819688	0.000820683
2	chr3:178602218:GTAAC:G	178602218	G,G	GTAAC,GTAAC	1,1	inf,-inf	inf,inf	2.37636,0.542237	0.000815634	0.000816941
2	chr3:179064485:A:G	179064485	NA,G	NA,A	NA,1	NA,-inf	NA,inf	NA,1.64754	0.000815525	0.000816771
2	chr3:179482807:G:A	179482807	NA,A	NA,G	NA,1	NA,inf	NA,inf	NA,1.54741	0.000812999	0.00081411
2	chr3:178623782:T:C	178623782	NA,C	NA,T	NA,1	NA,-inf	NA,inf	NA,1.58448	0.000811569	0.000812555
2	chr3:179458293:G:A	179458293	A,A	G,G	1,1	-inf,inf	inf,inf	2.27729,0.410633	0.000803144	0.000804448
2	chr3:179502990:C:A	179502990	A,NA	C,NA	1,NA	-inf,NA	inf,NA	1.38275,NA	0.000791959	0.000792545
2	chr3:178722423:C:T	178722423	NA,T	NA,C	NA,1	NA,inf	NA,inf	NA,1.49559	0.000777009	0.00077796
2	chr3:178605381:T:C	178605381	NA,C	NA,T	NA,1	NA,-inf	NA,inf	NA,1.54267	0.000776708	0.000777553
2	chr3:178600696:G:C	178600696	NA,C	NA,G	NA,1	NA,-inf	NA,inf	NA,1.53552	0.00076853	0.000769361
2	chr3:178723402:T:G	178723402	NA,G	NA,T	NA,1	NA,inf	NA,inf	NA,1.48706	0.000765073	0.000766008
2	chr3:178795589:T:A	178795589	A,A	T,T	1,1	-inf,inf	inf,inf	1.22187,2.53674	0.000763805	0.000769959
2	chr3:179471150:A:G	179471150	NA,G	NA,A	NA,1	NA,inf	NA,inf	NA,1.50064	0.000746602	0.000747625
2	chr3:178653935:T:C	178653935	NA,C	NA,T	NA,1	NA,inf	NA,inf	NA,1.4769	0.000745784	0.000746677
2	chr3:179423526:G:A	179423526	NA,A	NA,G	NA,1	NA,inf	NA,inf	NA,1.49457	0.00074279	0.000743401
2	chr3:178636837:TCCACCA:T	178636837	T,T	TCCACCA,TCCACCA	1,1	-inf,-inf	inf,inf	2.21057,0.759786	0.000731915	0.000732929
2	chr3:178847814:A:G	178847814	NA,G	NA,A	NA,1	NA,-inf	NA,inf	NA,1.39899	0.000730548	0.00073133
2	chr3:178624952:G:A	178624952	A,A	G,G	1,1	-inf,-inf	inf,inf	2.27879,0.670719	0.000720983	0.000722035
2	chr3:178717364:G:A	178717364	A,A	G,G	1,1	-inf,-inf	inf,inf	2.21191,1.28852	0.000719924	0.000724107
2	chr3:178633232:T:C	178633232	C,C	T,T	1,1	-inf,-inf	inf,inf	2.21454,0.739612	0.000713584	0.000714583
2	chr3:178670331:C:A	178670331	NA,A	NA,C	NA,1	NA,inf	NA,inf	NA,1.44507	0.000707328	0.000707703
2	chr3:178549190:A:T	178549190	T,T	A,A	1,1	inf,-inf	inf,inf	1.2827,1.79704	0.000694749	0.000696683
2	chr3:178613147:C:T	178613147	T,T	C,C	1,1	-inf,inf	inf,inf	2.8801,0.327348	0.000690202	0.000693233
2	chr3:178714885:C:T	178714885	NA,T	NA,C	NA,1	NA,inf	NA,inf	NA,1.41396	0.000678506	0.000679346
2	chr3:179431159:T:G	179431159	NA,G	NA,T	NA,1	NA,inf	NA,inf	NA,1.3951	0.000669007	0.000669824
2	chr3:178806917:T:C	178806917	C,C	T,T	1,1	-inf,inf	inf,inf	1.47323,2.35705	0.000650906	0.000657734
2	chr3:179301682:A:C	179301682	C,C	A,A	1,1	inf,-inf	inf,inf	1.42161,1.55797	0.000649849	0.000651233
2	chr3:179475868:T:C	179475868	NA,C	NA,T	NA,1	NA,inf	NA,inf	NA,1.37786	0.000644741	0.000645526
2	chr3:178544902:G:A	178544902	A,A	G,G	1,1	inf,-inf	inf,inf	1.32738,1.72061	0.000644327	0.00064614
2	chr3:178697532:G:A	178697532	NA,A	NA,G	NA,1	NA,inf	NA,inf	NA,1.43265	0.00063965	0.000639884
2	chr3:178630367:T:G	178630367	NA,G	NA,T	NA,1	NA,inf	NA,inf	NA,1.37847	0.000634708	0.000635464
2	chr3:179022430:T:G	179022430	G,G	T,T	1,1	inf,-inf	inf,inf	0.334483,2.64528	0.000630547	0.000632142
2	chr3:179270235:T:C	179270235	NA,C	NA,T	NA,1	NA,inf	NA,inf	NA,1.42912	0.000616276	0.000617098
2	chr3:178623794:G:A	178623794	A,A	G,G	1,1	-inf,-inf	inf,inf	2.16112,0.706601	0.000615573	0.000616442
2	chr3:178712033:G:C	178712033	NA,C	NA,G	NA,1	NA,-inf	NA,inf	NA,1.38289	0.000615392	0.000616134
2	chr3:178544652:G:A	178544652	A,A	G,G	1,1	inf,-inf	inf,inf	2.46765,0.0526567	0.000608703	0.000609797
2	chr3:178685304:A:G	178685304	NA,G	NA,A	NA,1	NA,inf	NA,inf	NA,1.39979	0.000603057	0.000603283
2	chr3:178624604:T:C	178624604	C,C	T,T	1,1	-inf,-inf	inf,inf	2.98801,0.0165162	0.000600274	0.000603477
2	chr3:178611840:T:C	178611840	NA,C	NA,T	NA,1	NA,-inf	NA,inf	NA,1.41437	0.000594941	0.000595674
2	chr3:179023105:T:C	179023105	C,C	T,T	1,1	inf,-inf	inf,inf	0.272192,2.58464	0.000594756	0.000596079
2	chr3:178616392:A:G	178616392	G,G	A,A	1,1	-inf,inf	inf,inf	2.85879,0.231854	0.000594547	0.000597198
2	chr3:178803552:T:C	178803552	NA,C	NA,T	NA,1	NA,inf	NA,inf	NA,1.34551	0.000592078	0.000592791
2	chr3:179304165:G:A	179304165	NA,A	NA,G	NA,1	NA,inf	NA,inf	NA,1.34382	0.000586373	0.000587118
2	chr3:178756138:T:C	178756138	NA,C	NA,T	NA,1	NA,inf	NA,inf	NA,1.34445	0.00058578	0.000586493
2	chr3:178977207:G:A	178977207	NA,A	NA,G	NA,1	NA,inf	NA,inf	NA,1.4204	0.000584954	0.000585813
2	chr3:178786483:G:T	178786483	NA,T	NA,G	NA,1	NA,inf	NA,inf	NA,1.36843	0.000577241	0.00057754
2	chr3:178681160:C:T	178681160	T,T	C,C	1,1	-inf,inf	inf,inf	1.42979,0.945481	0.000572634	0.000573199
2	chr3:178888142:A:G	178888142	NA,G	NA,A	NA,1	NA,-inf	NA,inf	NA,1.40846	0.000571211	0.000572037
2	chr3:178896351:T:A	178896351	NA,A	NA,T	NA,1	NA,-inf	NA,inf	NA,1.40688	0.000569504	0.000570328
2	chr3:178878938:T:G	178878938	NA,G	NA,T	NA,1	NA,-inf	NA,inf	NA,1.40578	0.000568517	0.00056934
2	chr3:178568476:A:G	178568476	NA,G	NA,A	NA,1	NA,-inf	NA,inf	NA,1.37018	0.000567045	0.00056767
2	chr3:179310709:A:G	179310709	NA,G	NA,A	NA,1	NA,inf	NA,inf	NA,1.32096	0.000562476	0.000563191
2	chr3:178626144:G:A	178626144	NA,A	NA,G	NA,1	NA,-inf	NA,inf	NA,1.35653	0.000562176	0.00056289
2	chr3:178618795:T:G	178618795	G,G	T,T	1,1	-inf,inf	inf,inf	2.80379,0.25702	0.000562145	0.00056459
2	chr3:179315990:TGTGTGTGTGTGTGA:T	179315990	T,T	TGTGTGTGTGTGTGA,TGTGTGTGTGTGTGA	1,1	-inf,inf	inf,inf	1.14317,1.44159	0.000561871	0.00056267
2	chr3:179212561:G:A	179212561	NA,A	NA,G	NA,1	NA,inf	NA,inf	NA,1.35374	0.000559386	0.000560172
2	chr3:178711064:G:A	178711064	NA,A	NA,G	NA,1	NA,-inf	NA,inf	NA,1.32693	0.000556276	0.000556946
2	chr3:178837975:C:T	178837975	NA,T	NA,C	NA,1	NA,inf	NA,inf	NA,1.30846	0.000548364	0.000549112
2	chr3:178637318:C:T	178637318	T,T	C,C	1,1	-inf,-inf	inf,inf	2.20499,0.57039	0.000543392	0.000544228
2	chr3:178638632:A:C	178638632	C,C	A,A	1,1	-inf,-inf	inf,inf	2.20957,0.564588	0.000543137	0.000543976
2	chr3:178642510:C:T	178642510	T,T	C,C	1,1	-inf,-inf	inf,inf	2.21151,0.560876	0.000541598	0.000542437
2	chr3:179270313:C:T	179270313	NA,T	NA,C	NA,1	NA,inf	NA,inf	NA,1.35329	0.000538703	0.000539424
2	chr3:178609211:A:G	178609211	G,G	A,A	1,1	-inf,inf	inf,inf	2.86158,0.0311261	0.000538691	0.000541158
2	chr3:178602216:G:A	178602216	NA,A	NA,G	NA,1	NA,-inf	NA,inf	NA,1.32825	0.000523453	0.000524025
2	chr3:179357341:T:C	179357341	NA,C	NA,T	NA,1	NA,-inf	NA,inf	NA,1.30529	0.000515219	0.000515874
2	chr3:178768575:T:C	178768575	NA,C	NA,T	NA,1	NA,inf	NA,inf	NA,1.26945	0.000511602	0.000512227
2	chr3:178559098:C:T	178559098	T,T	C,C	1,1	inf,inf	inf,inf	2.33102,0.0783101	0.00051089	0.000511758
2	chr3:178708139:T:C	178708139	NA,C	NA,T	NA,1	NA,inf	NA,inf	NA,1.2515	0.000508584	0.000509185
2	chr3:179359724:G:A	179359724	NA,A	NA,G	NA,1	NA,-inf	NA,inf	NA,1.26104	0.000507189	0.0005078
2	chr3:178701932:G:C	178701932	NA,C	NA,G	NA,1	NA,inf	NA,inf	NA,1.24928	0.000506524	0.000507123
2	chr3:178543067:C:T	178543067	T,T	C,C	1,1	inf,inf	inf,inf	2.37464,0.0427608	0.000505937	0.000506853
2	chr3:178788489:A:G	178788489	G,G	A,A	1,1	inf,-inf	inf,inf	2.17204,0.87682	0.000504313	0.000506008
2	chr3:178560559:T:C	178560559	C,C	T,T	1,1	inf,inf	inf,inf	2.31938,0.0927675	0.000503711	0.000504568
2	chr3:179392175:G:C	179392175	NA,C	NA,G	NA,1	NA,-inf	NA,inf	NA,1.25322	0.000500943	0.000501546
2	chr3:178631760:C:T	178631760	T,T	C,C	1,1	-inf,inf	inf,inf	2.86932,0.0997369	0.000499563	0.000502298
2	chr3:179295493:A:G	179295493	G,G	A,A	1,1	inf,-inf	inf,inf	1.61191,1.19749	0.000496997	0.000498066
2	chr3:178560935:G:A	178560935	A,A	G,G	1,1	inf,inf	inf,inf	2.30654,0.109706	0.000496162	0.000497008
2	chr3:178558590:C:T	178558590	T,T	C,C	1,1	inf,inf	inf,inf	2.3138,0.0825381	0.000495427	0.000496268
2	chr3:178710445:G:A	178710445	NA,A	NA,G	NA,1	NA,inf	NA,inf	NA,1.28658	0.000493421	0.000493627
2	chr3:178568321:G:A	178568321	NA,A	NA,G	NA,1	NA,-inf	NA,inf	NA,1.2724	0.000493357	0.000493873
2	chr3:179294109:C:A	179294109	A,A	C,C	1,1	inf,-inf	inf,inf	1.56987,1.23625	0.000493133	0.000494188
2	chr3:178567103:C:G	178567103	G,G	C,C	1,1	-inf,-inf	inf,inf	0.758693,1.53156	0.000492759	0.000493079
2	chr3:178561589:T:A	178561589	A,A	T,T	1,1	inf,inf	inf,inf	2.30426,0.0973955	0.000490759	0.000491594
2	chr3:179383478:G:GT	179383478	NA,GT	NA,G	NA,1	NA,-inf	NA,inf	NA,1.24076	0.000489874	0.000490465
2	chr3:178948823:C:T	178948823	NA,T	NA,C	NA,1	NA,inf	NA,inf	NA,1.34075	0.000489268	0.000490031
2	chr3:179294923:G:A	179294923	NA,A	NA,G	NA,1	NA,inf	NA,inf	NA,1.22013	0.000488966	0.000489565
2	chr3:179233878:T:C	179233878	NA,C	NA,T	NA,1	NA,inf	NA,inf	NA,1.27777	0.000488201	0.000488886
2	chr3:179248942:T:C	179248942	NA,C	NA,T	NA,1	NA,inf	NA,inf	NA,1.2281	0.000487702	0.000488321
2	chr3:178680864:T:G	178680864	G,G	T,T	1,1	-inf,inf	inf,inf	1.27935,1.02334	0.000486979	0.000487468
2	chr3:178772603:T:G	178772603	NA,G	NA,T	NA,1	NA,inf	NA,inf	NA,1.22678	0.00048584	0.000486482
2	chr3:178567202:T:C	178567202	C,C	T,T	1,1	inf,inf	inf,inf	2.28852,0.128005	0.000485646	0.000486475
2	chr3:178566224:T:C	178566224	C,C	T,T	1,1	inf,inf	inf,inf	2.30741,0.102002	0.000485394	0.000486236
2	chr3:179351166:T:A	179351166	NA,A	NA,T	NA,1	NA,-inf	NA,inf	NA,1.23385	0.000483869	0.000484452
2	chr3:178531737:T:C	178531737	C,NA	T,NA	1,NA	-inf,NA	inf,NA	1.33826,NA	0.000482139	0.000482666
2	chr3:179060724:A:G	179060724	G,G	A,A	1,1	-inf,-inf	inf,inf	0.085253,2.24706	0.000479699	0.000480327
2	chr3:178628237:A:G	178628237	G,G	A,A	1,1	-inf,-inf	inf,inf	2.84961,0.00208951	0.000474061	0.0004765
2	chr3:178711770:CTA:C	178711770	C,C	CTA,CTA	1,1	inf,-inf	inf,inf	1.96537,1.04413	0.000472886	0.000474407
2	chr3:179350949:G:A	179350949	NA,A	NA,G	NA,1	NA,inf	NA,inf	NA,1.1952	0.000468909	0.000469495
2	chr3:179357947:T:A	179357947	NA,A	NA,T	NA,1	NA,-inf	NA,inf	NA,1.21439	0.000467306	0.00046787
2	chr3:178547512:G:A	178547512	NA,A	NA,G	NA,1	NA,inf	NA,inf	NA,1.20513	0.000466049	0.000466613
2	chr3:178642371:A:C	178642371	C,C	A,A	1,1	-inf,-inf	inf,inf	2.82391,0.0651033	0.000464873	0.000467158
2	chr3:178866794:A:G	178866794	G,G	A,A	1,1	inf,-inf	inf,inf	2.23831,0.611808	0.000464534	0.000466003
2	chr3:179265181:G:T	179265181	T,T	G,G	1,1	inf,inf	inf,inf	1.99703,0.398307	0.000462869	0.000463561
2	chr3:178687373:T:C	178687373	NA,C	NA,T	NA,1	NA,-inf	NA,inf	NA,1.22162	0.000460934	0.000461492
2	chr3:179248826:T:C	179248826	NA,C	NA,T	NA,1	NA,inf	NA,inf	NA,1.19352	0.000458569	0.000459152
2	chr3:178668643:T:G	178668643	NA,G	NA,T	NA,1	NA,-inf	NA,inf	NA,1.21739	0.000457422	0.000457976
2	chr3:178660528:A:T	178660528	NA,T	NA,A	NA,1	NA,-inf	NA,inf	NA,1.24045	0.000455725	0.000456297
2	chr3:178533519:ATTCT:A	178533519	A,A	ATTCT,ATTCT	1,1	-inf,inf	inf,inf	0.0780376,2.15708	0.000452832	0.000453047
2	chr3:179386966:G:A	179386966	NA,A	NA,G	NA,1	NA,-inf	NA,inf	NA,1.19315	0.000449951	0.000450495
2	chr3:179373209:A:G	179373209	NA,G	NA,A	NA,1	NA,-inf	NA,inf	NA,1.19291	0.00044975	0.000450294
2	chr3:179377023:A:G	179377023	NA,G	NA,A	NA,1	NA,inf	NA,inf	NA,1.17197	0.000449628	0.00045019
2	chr3:179377700:G:A	179377700	NA,A	NA,G	NA,1	NA,-inf	NA,inf	NA,1.19089	0.000448144	0.000448685
2	chr3:179379141:G:A	179379141	NA,A	NA,G	NA,1	NA,-inf	NA,inf	NA,1.19011	0.000447749	0.00044829
2	chr3:179386828:T:C	179386828	NA,C	NA,T	NA,1	NA,-inf	NA,inf	NA,1.18829	0.000446078	0.000446617
2	chr3:179377731:C:T	179377731	NA,T	NA,C	NA,1	NA,inf	NA,inf	NA,1.16664	0.000445374	0.00044593
2	chr3:178606782:G:C	178606782	C,C	G,G	1,1	-inf,-inf	inf,inf	0.162164,2.05412	0.000445354	0.00044558
2	chr3:179394073:C:G	179394073	NA,G	NA,C	NA,1	NA,inf	NA,inf	NA,1.16343	0.000442825	0.000443379
2	chr3:179356749:A:G	179356749	NA,G	NA,A	NA,1	NA,-inf	NA,inf	NA,1.18398	0.000442683	0.000443218
2	chr3:178655297:G:A	178655297	NA,A	NA,G	NA,1	NA,-inf	NA,inf	NA,1.23071	0.000442484	0.000443046
2	chr3:178776109:T:C	178776109	NA,C	NA,T	NA,1	NA,-inf	NA,inf	NA,1.18353	0.000438563	0.000439099
2	chr3:179211436:C:T	179211436	NA,T	NA,C	NA,1	NA,inf	NA,inf	NA,1.21578	0.000438343	0.000438957
2	chr3:178633551:G:A	178633551	A,A	G,G	1,1	-inf,inf	inf,inf	2.80453,0.0092708	0.00043796	0.0004402
2	chr3:179360644:G:A	179360644	NA,A	NA,G	NA,1	NA,inf	NA,inf	NA,1.15683	0.000437646	0.000438193
2	chr3:178708663:G:A	178708663	A,A	G,G	1,1	-inf,inf	inf,inf	1.42109,0.795129	0.000436654	0.000437086
2	chr3:179201659:G:A	179201659	NA,A	NA,G	NA,1	NA,inf	NA,inf	NA,1.2117	0.000435593	0.000436205
2	chr3:179276234:G:A	179276234	NA,A	NA,G	NA,1	NA,-inf	NA,inf	NA,1.12278	0.000435418	0.000435911
2	chr3:178886150:G:A	178886150	NA,A	NA,G	NA,1	NA,-inf	NA,inf	NA,1.25164	0.000435041	0.000435666
2	chr3:178725889:T:C	178725889	NA,C	NA,T	NA,1	NA,-inf	NA,inf	NA,1.17863	0.000435007	0.000435539
2	chr3:178658167:G:A	178658167	NA,A	NA,G	NA,1	NA,-inf	NA,inf	NA,1.21311	0.000434432	0.000434977
2	chr3:179427146:C:T	179427146	T,T	C,C	1,1	-inf,inf	inf,inf	1.27995,0.699004	0.000432423	0.000432677
2	chr3:178736137:C:T	178736137	T,T	C,C	1,1	inf,-inf	inf,inf	2.15014,0.779734	0.000431432	0.000432838
2	chr3:178615489:C:T	178615489	T,T	C,C	1,1	-inf,inf	inf,inf	2.75933,0.156763	0.000430262	0.000432591
2	chr3:178956091:C:T	178956091	NA,T	NA,C	NA,1	NA,inf	NA,inf	NA,1.24135	0.000427644	0.000428252
2	chr3:179020813:G:A	179020813	NA,A	NA,G	NA,1	NA,-inf	NA,inf	NA,1.25955	0.000426208	0.000426833
2	chr3:179445863:T:C	179445863	C,C	T,T	1,1	-inf,inf	inf,inf	1.6388,0.145362	0.000422303	0.000422569
2	chr3:178668663:A:C	178668663	C,C	A,A	1,1	inf,inf	inf,inf	0.974029,1.56402	0.000416584	0.000417376
2	chr3:179134614:A:T	179134614	NA,T	NA,A	NA,1	NA,inf	NA,inf	NA,1.1892	0.000414496	0.000415087
2	chr3:178722908:CCA:C	178722908	NA,C	NA,CCA	NA,1	NA,-inf	NA,inf	NA,1.15025	0.000413694	0.000414201
2	chr3:179040818:T:C	179040818	C,C	T,T	1,1	-inf,-inf	inf,inf	0.40298,1.75341	0.000411138	0.000411477
2	chr3:179360613:G:T	179360613	NA,T	NA,G	NA,1	NA,-inf	NA,inf	NA,1.17651	0.000410875	0.000411399
2	chr3:179405641:A:G	179405641	NA,G	NA,A	NA,1	NA,-inf	NA,inf	NA,1.14107	0.000409673	0.000410171
2	chr3:178662861:C:T	178662861	NA,T	NA,C	NA,1	NA,-inf	NA,inf	NA,1.1545	0.000407039	0.000407547
2	chr3:178723407:C:A	178723407	NA,A	NA,C	NA,1	NA,inf	NA,inf	NA,1.18846	0.000405836	0.000406402
2	chr3:179272562:G:A	179272562	NA,A	NA,G	NA,1	NA,inf	NA,inf	NA,1.17688	0.000405774	0.000406342
2	chr3:178659294:A:G	178659294	NA,G	NA,A	NA,1	NA,-inf	NA,inf	NA,1.17187	0.000404379	0.000404887
2	chr3:178639435:A:G	178639435	G,G	A,A	1,1	-inf,inf	inf,inf	2.75757,0.035294	0.000402746	0.000404815
2	chr3:179083950:T:C	179083950	C,C	T,T	1,1	inf,-inf	inf,inf	0.141596,2.17958	0.000401131	0.000401714
2	chr3:179042810:T:C	179042810	C,C	T,T	1,1	-inf,-inf	inf,inf	0.432644,1.69338	0.000400961	0.000401277
2	chr3:178552874:A:G	178552874	G,G	A,A	1,1	inf,-inf	inf,inf	0.959973,1.89243	0.000397241	0.000398508
2	chr3:178662855:T:C	178662855	NA,C	NA,T	NA,1	NA,-inf	NA,inf	NA,1.1353	0.00039649	0.000396973
2	chr3:178777188:C:A	178777188	NA,A	NA,C	NA,1	NA,-inf	NA,inf	NA,1.12068	0.000394236	0.000394721
2	chr3:178712406:G:A	178712406	A,A	G,G	1,1	-inf,inf	inf,inf	1.35665,0.793224	0.000393896	0.000394267
2	chr3:179274154:C:T	179274154	NA,T	NA,C	NA,1	NA,-inf	NA,inf	NA,1.14719	0.000392277	0.000392794
2	chr3:178643190:C:G	178643190	G,G	C,C	1,1	-inf,-inf	inf,inf	2.72708,0.058609	0.000391061	0.000392942
2	chr3:178703704:G:A	178703704	A,A	G,G	1,1	-inf,inf	inf,inf	1.39551,0.758271	0.000390737	0.000391124
2	chr3:178825878:T:C	178825878	NA,C	NA,T	NA,1	NA,-inf	NA,inf	NA,1.11051	0.000383168	0.000383639
2	chr3:178738935:GAATC:G	178738935	G,G	GAATC,GAATC	1,1	inf,-inf	inf,inf	2.25748,0.584692	0.000381882	0.000383194
2	chr3:179093983:G:A	179093983	A,NA	G,NA	1,NA	-inf,NA	inf,NA	1.10386,NA	0.000381757	0.000382107
2	chr3:178726873:A:T	178726873	NA,T	NA,A	NA,1	NA,inf	NA,inf	NA,1.08897	0.000380364	0.000380867
2	chr3:178709287:A:G	178709287	G,G	A,A	1,1	-inf,inf	inf,inf	1.34553,0.786751	0.000375785	0.000376154
2	chr3:178698032:C:A	178698032	A,A	C,C	1,1	-inf,inf	inf,inf	1.39224,0.735751	0.000374627	0.000374999
2	chr3:179444528:C:A	179444528	A,A	C,C	1,1	-inf,inf	inf,inf	1.57856,0.0180474	0.000373597	0.000373823
2	chr3:179204050:T:C	179204050	C,NA	T,NA	1,NA	inf,NA	inf,NA	1.69296,NA	0.000372529	0.000373592
2	chr3:178806023:G:A	178806023	A,NA	G,NA	1,NA	inf,NA	inf,NA	1.4849,NA	0.000372289	0.000372994
2	chr3:178557351:G:A	178557351	NA,A	NA,G	NA,1	NA,inf	NA,inf	NA,1.10938	0.000365468	0.000365642
2	chr3:179488009:C:A	179488009	NA,A	NA,C	NA,1	NA,inf	NA,inf	NA,1.05958	0.000362791	0.000363237
2	chr3:178691342:T:C	178691342	C,NA	T,NA	1,NA	-inf,NA	inf,NA	1.11949,NA	0.000361358	0.00036171
2	chr3:179359567:C:T	179359567	T,T	C,C	1,1	-inf,-inf	inf,inf	0.0660913,1.95163	0.000359495	0.000359862
2	chr3:178627120:T:C	178627120	C,C	T,T	1,1	-inf,-inf	inf,inf	2.67384,0.187121	0.000359312	0.000361063
2	chr3:178564591:A:G	178564591	NA,G	NA,A	NA,1	NA,-inf	NA,inf	NA,1.11965	0.000358491	0.000358936
2	chr3:178523699:C:T	178523699	T,T	C,C	1,1	-inf,-inf	inf,inf	1.20254,0.694394	0.000358319	0.000358521
2	chr3:179462839:A:C	179462839	C,NA	A,NA	1,NA	inf,NA	inf,NA	1.30596,NA	0.000357657	0.000358171
2	chr3:179240461:C:G	179240461	NA,G	NA,C	NA,1	NA,inf	NA,inf	NA,1.08131	0.000356612	0.000357089
2	chr3:178743202:A:G	178743202	NA,G	NA,A	NA,1	NA,inf	NA,inf	NA,1.1086	0.000353968	0.000354461
2	chr3:178687542:G:A	178687542	A,A	G,G	1,1	-inf,inf	inf,inf	1.34469,0.748286	0.000353006	0.000353353
2	chr3:179324128:G:A	179324128	A,A	G,G	1,1	-inf,inf	inf,inf	0.936225,1.15335	0.000352031	0.000352264
2	chr3:178524038:T:C	178524038	C,C	T,T	1,1	-inf,-inf	inf,inf	1.15574,0.750187	0.000352011	0.000352213
2	chr3:179429087:A:G	179429087	NA,G	NA,A	NA,1	NA,inf	NA,inf	NA,1.03991	0.000348419	0.000348766
2	chr3:178539774:G:A	178539774	A,A	G,G	1,1	inf,inf	inf,inf	1.83886,0.460778	0.000346314	0.000346854
2	chr3:178598742:G:A	178598742	A,A	G,G	1,1	inf,-inf	inf,inf	1.05016,1.74264	0.000344361	0.000345479
2	chr3:178671470:A:G	178671470	NA,G	NA,A	NA,1	NA,inf	NA,inf	NA,1.03132	0.000344164	0.000344575
2	chr3:178551557:A:C	178551557	NA,C	NA,A	NA,1	NA,inf	NA,inf	NA,1.07205	0.000342678	0.000342846
2	chr3:178613393:CTG:C	178613393	NA,C	NA,CTG	NA,1	NA,-inf	NA,inf	NA,1.05607	0.000342429	0.000342889
2	chr3:179406925:T:C	179406925	NA,C	NA,T	NA,1	NA,-inf	NA,inf	NA,1.0369	0.000341883	0.000342301
2	chr3:178651118:G:T	178651118	NA,T	NA,G	NA,1	NA,inf	NA,inf	NA,1.05012	0.000339207	0.000339675
2	chr3:179444562:G:A	179444562	A,A	G,G	1,1	-inf,inf	inf,inf	1.52778,0.0564543	0.000338539	0.000338746
2	chr3:178696758:A:C	178696758	C,C	A,A	1,1	-inf,inf	inf,inf	1.338,0.738498	0.000337382	0.000337719
2	chr3:179064582:A:G	179064582	G,NA	A,NA	1,NA	inf,NA	inf,NA	1.53965,NA	0.000335615	0.000336403
2	chr3:178537255:G:A	178537255	A,A	G,G	1,1	inf,inf	inf,inf	1.81891,0.469113	0.000332471	0.000332997
2	chr3:179394907:G:A	179394907	NA,A	NA,G	NA,1	NA,-inf	NA,inf	NA,1.02523	0.000332144	0.000332557
2	chr3:178689996:T:C	178689996	NA,C	NA,T	NA,1	NA,-inf	NA,inf	NA,1.06095	0.000330185	0.000330606
2	chr3:178553775:A:T	178553775	NA,T	NA,A	NA,1	NA,inf	NA,inf	NA,1.0477	0.000328673	0.000328836
2	chr3:178865236:C:A	178865236	NA,A	NA,C	NA,1	NA,inf	NA,inf	NA,1.10462	0.000328111	0.000328371
2	chr3:178680678:G:A	178680678	NA,A	NA,G	NA,1	NA,-inf	NA,inf	NA,1.02311	0.000326964	0.000327372
2	chr3:179162363:C:T	179162363	T,NA	C,NA	1,NA	inf,NA	inf,NA	1.60176,NA	0.000326863	0.000327755
2	chr3:178699247:G:C	178699247	C,C	G,G	1,1	-inf,inf	inf,inf	1.2898,0.769067	0.000323636	0.00032396
2	chr3:179387362:A:G	179387362	NA,G	NA,A	NA,1	NA,inf	NA,inf	NA,0.983106	0.000321774	0.000322179
2	chr3:179399804:T:A	179399804	NA,A	NA,T	NA,1	NA,inf	NA,inf	NA,0.982074	0.00032117	0.000321574
2	chr3:178722594:C:T	178722594	T,T	C,C	1,1	inf,-inf	inf,inf	2.38893,0.26669	0.000318337	0.000319507
2	chr3:178611516:A:G	178611516	NA,G	NA,A	NA,1	NA,-inf	NA,inf	NA,1.01321	0.000318203	0.00031863
2	chr3:178611465:G:T	178611465	NA,T	NA,G	NA,1	NA,-inf	NA,inf	NA,1.01237	0.000317745	0.000318171
2	chr3:179409431:G:GA	179409431	NA,GA	NA,G	NA,1	NA,inf	NA,inf	NA,1.00855	0.000315733	0.000316128
2	chr3:179340199:TAC:T	179340199	T,NA	TAC,NA	1,NA	inf,NA	inf,NA	1.43084,NA	0.000315697	0.000316338
2	chr3:179407655:G:C	179407655	NA,C	NA,G	NA,1	NA,-inf	NA,inf	NA,0.992263	0.000314786	0.000315175
2	chr3:178667964:T:C	178667964	C,C	T,T	1,1	-inf,inf	inf,inf	0.275515,1.84721	0.000314163	0.000314494
2	chr3:179303349:A:T	179303349	T,NA	A,NA	1,NA	inf,NA	inf,NA	1.5273,NA	0.000312805	0.000313577
2	chr3:178555107:CCT:C	178555107	C,C	CCT,CCT	1,1	inf,-inf	inf,inf	0.920437,1.78154	0.000311801	0.000312762
2	chr3:178534581:C:T	178534581	T,T	C,C	1,1	inf,inf	inf,inf	1.77574,0.474877	0.00031176	0.000312248
2	chr3:178600997:C:T	178600997	T,T	C,C	1,1	-inf,-inf	inf,inf	1.24401,0.604771	0.000311379	0.000311539
2	chr3:178622896:G:T	178622896	T,T	G,G	1,1	-inf,-inf	inf,inf	2.18898,0.059237	0.000310848	0.000311497
2	chr3:179384028:G:A	179384028	NA,A	NA,G	NA,1	NA,inf	NA,inf	NA,0.958608	0.000308398	0.000308787
2	chr3:178695505:T:G	178695505	NA,G	NA,T	NA,1	NA,-inf	NA,inf	NA,0.985632	0.000306845	0.000307229
2	chr3:179436385:C:T	179436385	NA,T	NA,C	NA,1	NA,inf	NA,inf	NA,0.971726	0.000306765	0.000307161
2	chr3:178709554:C:T	178709554	NA,T	NA,C	NA,1	NA,inf	NA,inf	NA,0.988969	0.000306623	0.000307038
2	chr3:179146873:G:A	179146873	NA,A	NA,G	NA,1	NA,-inf	NA,inf	NA,0.950621	0.000306488	0.000306852
2	chr3:178738391:T:C	178738391	NA,C	NA,T	NA,1	NA,-inf	NA,inf	NA,0.974593	0.000304952	0.000305329
2	chr3:178776462:C:T	178776462	T,NA	C,NA	1,NA	-inf,NA	inf,NA	1.03394,NA	0.000303714	0.000304018
2	chr3:178650526:T:C	178650526	C,C	T,T	1,1	inf,-inf	inf,inf	2.14277,0.231399	0.000303089	0.000303782
2	chr3:178619084:T:C	178619084	NA,C	NA,T	NA,1	NA,-inf	NA,inf	NA,0.981168	0.000301381	0.000301785
2	chr3:178615051:G:C	178615051	C,C	G,G	1,1	inf,-inf	inf,inf	1.95082,0.551008	0.000301249	0.000301943
2	chr3:178617659:G:A	178617659	NA,A	NA,G	NA,1	NA,-inf	NA,inf	NA,0.979666	0.000300593	0.000300997
2	chr3:179368210:A:G	179368210	NA,G	NA,A	NA,1	NA,inf	NA,inf	NA,0.943292	0.000300353	0.000300732
2	chr3:178648303:T:A	178648303	NA,A	NA,T	NA,1	NA,-inf	NA,inf	NA,1.00532	0.000299834	0.000300199
2	chr3:178547507:T:G	178547507	NA,G	NA,T	NA,1	NA,inf	NA,inf	NA,0.991455	0.000298802	0.00029896
2	chr3:179449157:C:T	179449157	NA,T	NA,C	NA,1	NA,-inf	NA,inf	NA,0.95965	0.000296567	0.000296956
2	chr3:179000071:C:G	179000071	NA,G	NA,C	NA,1	NA,inf	NA,inf	NA,1.0224	0.000295788	0.000296206
2	chr3:178697197:A:G	178697197	G,G	A,A	1,1	-inf,inf	inf,inf	1.25338,0.75345	0.000293669	0.000293965
2	chr3:179403631:G:A	179403631	NA,A	NA,G	NA,1	NA,inf	NA,inf	NA,0.962442	0.000292281	0.000292646
2	chr3:178658170:A:G	178658170	NA,G	NA,A	NA,1	NA,-inf	NA,inf	NA,0.954616	0.000291256	0.000291621
2	chr3:179386916:C:A	179386916	A,A	C,C	1,1	-inf,inf	inf,inf	0.708439,1.2021	0.000290778	0.000290973
2	chr3:179028488:A:G	179028488	NA,G	NA,A	NA,1	NA,-inf	NA,inf	NA,0.944502	0.000290765	0.000291129
2	chr3:179187327:G:A	179187327	A,A	G,G	1,1	inf,-inf	inf,inf	0.902762,1.65987	0.000290308	0.000290965
2	chr3:178956621:G:C	178956621	C,NA	G,NA	1,NA	inf,NA	inf,NA	1.74227,NA	0.000289866	0.000290997
2	chr3:179410212:G:A	179410212	NA,A	NA,G	NA,1	NA,inf	NA,inf	NA,0.957591	0.000289738	0.000290101
2	chr3:179265576:C:A	179265576	NA,A	NA,C	NA,1	NA,inf	NA,inf	NA,0.996575	0.00028946	0.000289864
2	chr3:178860437:G:A	178860437	A,A	G,G	1,1	inf,-inf	inf,inf	1.92908,0.668283	0.000288469	0.000289338
2	chr3:179409862:G:A	179409862	NA,A	NA,G	NA,1	NA,inf	NA,inf	NA,0.953777	0.000287726	0.000288087
2	chr3:178770466:G:A	178770466	NA,A	NA,G	NA,1	NA,-inf	NA,inf	NA,0.998469	0.000287183	0.000287557
2	chr3:178652118:G:A	178652118	A,A	G,G	1,1	-inf,-inf	inf,inf	2.71772,0.385233	0.000286487	0.000288836
2	chr3:178695018:A:G	178695018	G,G	A,A	1,1	inf,inf	inf,inf	1.03036,1.53108	0.000286052	0.000286908
2	chr3:179366258:C:T	179366258	T,T	C,C	1,1	-inf,inf	inf,inf	0.746643,1.15099	0.000285583	0.000285774
2	chr3:179014023:A:C	179014023	C,NA	A,NA	1,NA	inf,NA	inf,NA	1.44834,NA	0.000283544	0.000284206
2	chr3:179403602:G:A	179403602	NA,A	NA,G	NA,1	NA,inf	NA,inf	NA,0.944245	0.000283414	0.000283768
2	chr3:178651712:C:T	178651712	NA,T	NA,C	NA,1	NA,inf	NA,inf	NA,0.920933	0.000283364	0.000283709
2	chr3:179330332:A:G	179330332	NA,G	NA,A	NA,1	NA,inf	NA,inf	NA,0.907893	0.000282923	0.000283265
2	chr3:178547799:C:A	178547799	NA,A	NA,C	NA,1	NA,inf	NA,inf	NA,0.958179	0.000282419	0.000282571
2	chr3:178868513:C:T	178868513	NA,T	NA,C	NA,1	NA,-inf	NA,inf	NA,0.934929	0.000281997	0.000282357
2	chr3:178585191:TATG:T	178585191	NA,T	NA,TATG	NA,1	NA,inf	NA,inf	NA,0.925957	0.000281335	0.000281682
2	chr3:179077601:G:A	179077601	NA,A	NA,G	NA,1	NA,-inf	NA,inf	NA,1.02396	0.000281334	0.000281747
2	chr3:178551951:G:A	178551951	A,A	G,G	1,1	inf,-inf	inf,inf	0.945885,1.7068	0.000281257	0.000282128
2	chr3:178590872:G:A	178590872	A,A	G,G	1,1	inf,-inf	inf,inf	1.13881,1.21875	0.000281205	0.000281582
2	chr3:178965826:A:G	178965826	NA,G	NA,A	NA,1	NA,-inf	NA,inf	NA,0.989431	0.000281199	0.000281592
2	chr3:178888864:T:C	178888864	C,NA	T,NA	1,NA	inf,NA	inf,NA	1.42969,NA	0.000279566	0.000280206
2	chr3:178656865:A:G	178656865	NA,G	NA,A	NA,1	NA,-inf	NA,inf	NA,0.934848	0.000278939	0.00027929
2	chr3:179108122:C:T	179108122	NA,T	NA,C	NA,1	NA,inf	NA,inf	NA,0.954356	0.000278742	0.000279135
2	chr3:179359091:C:T	179359091	T,T	C,C	1,1	-inf,inf	inf,inf	0.725785,1.15766	0.000277262	0.000277449
2	chr3:179163626:A:G	179163626	NA,G	NA,A	NA,1	NA,inf	NA,inf	NA,0.972617	0.000276689	0.000277069
2	chr3:179345551:A:G	179345551	NA,G	NA,A	NA,1	NA,inf	NA,inf	NA,0.919821	0.000275575	0.00027585
2	chr3:178659195:C:T	178659195	NA,T	NA,C	NA,1	NA,inf	NA,inf	NA,0.90261	0.000275345	0.00027568
2	chr3:178706105:A:G	178706105	G,G	A,A	1,1	-inf,inf	inf,inf	1.23767,0.730821	0.000274788	0.000275064
2	chr3:178634601:A:G	178634601	G,G	A,A	1,1	-inf,inf	inf,inf	2.10779,0.113185	0.000274614	0.000275166
2	chr3:179324184:C:T	179324184	NA,T	NA,C	NA,1	NA,inf	NA,inf	NA,0.914906	0.000273291	0.000273564
2	chr3:179303825:C:T	179303825	NA,T	NA,C	NA,1	NA,inf	NA,inf	NA,0.906966	0.000273103	0.000273454
2	chr3:178637932:T:C	178637932	C,C	T,T	1,1	-inf,inf	inf,inf	2.12475,0.0416615	0.000272643	0.000273203
2	chr3:179358254:G:A	179358254	NA,A	NA,G	NA,1	NA,inf	NA,inf	NA,0.921235	0.000272553	0.000272894
2	chr3:179495908:A:T	179495908	NA,T	NA,A	NA,1	NA,-inf	NA,inf	NA,0.940697	0.000271788	0.000272159
2	chr3:179008240:C:T	179008240	T,T	C,C	1,1	-inf,-inf	inf,inf	0.378478,1.57379	0.000271613	0.000271853
2	chr3:179002558:T:C	179002558	C,C	T,T	1,1	inf,-inf	inf,inf	1.62956,1.36509	0.000271344	0.000272979
2	chr3:178834268:C:G	178834268	NA,G	NA,C	NA,1	NA,inf	NA,inf	NA,0.903419	0.000270982	0.00027135
2	chr3:179202314:C:T	179202314	T,T	C,C	1,1	inf,-inf	inf,inf	0.0661692,1.83985	0.000270866	0.000271189
2	chr3:179387193:A:G	179387193	G,G	A,A	1,1	-inf,inf	inf,inf	0.745582,1.12014	0.000269856	0.000270038
2	chr3:178621677:G:A	178621677	NA,A	NA,G	NA,1	NA,-inf	NA,inf	NA,0.950474	0.000269736	0.000270075
2	chr3:179346147:C:T	179346147	NA,T	NA,C	NA,1	NA,inf	NA,inf	NA,0.906243	0.000269367	0.000269637
2	chr3:179118790:GA:G	179118790	NA,G	NA,GA	NA,1	NA,inf	NA,inf	NA,0.933667	0.000269366	0.000269745
2	chr3:179323836:CGT:C	179323836	NA,C	NA,CGT	NA,1	NA,inf	NA,inf	NA,0.905222	0.000268884	0.000269153
2	chr3:179132153:G:A	179132153	NA,A	NA,G	NA,1	NA,inf	NA,inf	NA,0.930462	0.000268046	0.000268424
2	chr3:179331637:T:A	179331637	NA,A	NA,T	NA,1	NA,inf	NA,inf	NA,0.90309	0.000267917	0.000268185
2	chr3:178597668:C:T	178597668	NA,T	NA,C	NA,1	NA,inf	NA,inf	NA,0.896306	0.000267664	0.000267995
2	chr3:179324312:C:T	179324312	NA,T	NA,C	NA,1	NA,inf	NA,inf	NA,0.901335	0.000267155	0.000267423
2	chr3:179128318:G:A	179128318	NA,A	NA,G	NA,1	NA,inf	NA,inf	NA,0.928103	0.00026701	0.000267386
2	chr3:179400609:A:C	179400609	C,C	A,A	1,1	-inf,inf	inf,inf	1.47524,0.609508	0.000266735	0.000267103
2	chr3:178694454:T:C	178694454	C,C	T,T	1,1	inf,inf	inf,inf	0.997014,1.51269	0.00026615	0.00026693
2	chr3:179343682:T:G	179343682	NA,G	NA,T	NA,1	NA,inf	NA,inf	NA,0.899058	0.000266125	0.000266392
2	chr3:179520243:T:C	179520243	NA,C	NA,T	NA,1	NA,inf	NA,inf	NA,0.913734	0.000265963	0.000266327
2	chr3:178526668:G:A	178526668	A,A	G,G	1,1	-inf,-inf	inf,inf	1.06143,0.699218	0.000265514	0.000265673
2	chr3:178905482:A:C	178905482	NA,C	NA,A	NA,1	NA,-inf	NA,inf	NA,0.952781	0.00026511	0.000265481
2	chr3:179335513:T:C	179335513	NA,C	NA,T	NA,1	NA,inf	NA,inf	NA,0.896315	0.000264914	0.00026518
2	chr3:179340427:T:G	179340427	NA,G	NA,T	NA,1	NA,-inf	NA,inf	NA,0.913796	0.000264901	0.000265244
2	chr3:178530254:A:G	178530254	G,G	A,A	1,1	-inf,-inf	inf,inf	1.05642,0.704366	0.000264168	0.000264327
2	chr3:179323566:C:A	179323566	NA,A	NA,C	NA,1	NA,inf	NA,inf	NA,0.894234	0.000263996	0.000264261
2	chr3:178810820:C:T	178810820	NA,T	NA,C	NA,1	NA,inf	NA,inf	NA,0.873934	0.000263697	0.000264046
2	chr3:179334407:C:A	179334407	NA,A	NA,C	NA,1	NA,inf	NA,inf	NA,0.893223	0.000263555	0.000263819
2	chr3:178892568:T:G	178892568	NA,G	NA,T	NA,1	NA,-inf	NA,inf	NA,0.795676	0.000263357	0.000263643
2	chr3:179324393:A:G	179324393	NA,G	NA,A	NA,1	NA,inf	NA,inf	NA,0.892061	0.000263041	0.000263305
2	chr3:179332365:G:A	179332365	NA,A	NA,G	NA,1	NA,inf	NA,inf	NA,0.892061	0.000263041	0.000263305
2	chr3:179327572:T:C	179327572	NA,C	NA,T	NA,1	NA,inf	NA,inf	NA,0.891592	0.000262839	0.000263103
2	chr3:178793936:A:C	178793936	C,C	A,A	1,1	inf,-inf	inf,inf	2.31127,0.224831	0.00026245	0.000263417
2	chr3:178626954:C:T	178626954	T,T	C,C	1,1	-inf,-inf	inf,inf	2.68219,0.283992	0.000261919	0.000263901
2	chr3:178718952:TATAAG:T	178718952	NA,T	NA,TATAAG	NA,1	NA,-inf	NA,inf	NA,0.883448	0.00026126	0.000261585
2	chr3:179397892:G:A	179397892	NA,A	NA,G	NA,1	NA,-inf	NA,inf	NA,0.906972	0.000261181	0.000261526
2	chr3:179360527:A:C	179360527	NA,C	NA,A	NA,1	NA,inf	NA,inf	NA,0.895648	0.000261137	0.000261465
2	chr3:178653999:G:A	178653999	NA,A	NA,G	NA,1	NA,-inf	NA,inf	NA,0.909539	0.000261029	0.000261346
2	chr3:179350505:T:C	179350505	C,C	T,T	1,1	-inf,inf	inf,inf	0.698501,1.15189	0.000260001	0.000260178
2	chr3:179332146:A:G	179332146	NA,G	NA,A	NA,1	NA,inf	NA,inf	NA,0.88453	0.000259762	0.000260023
2	chr3:179325891:AAAAAT:A	179325891	NA,A	NA,AAAAAT	NA,1	NA,inf	NA,inf	NA,0.884177	0.000259607	0.000259868
2	chr3:179335980:G:A	179335980	NA,A	NA,G	NA,1	NA,inf	NA,inf	NA,0.881668	0.000258536	0.000258796
2	chr3:179388146:C:T	179388146	NA,T	NA,C	NA,1	NA,inf	NA,inf	NA,0.889566	0.000258478	0.000258802
2	chr3:179140472:T:C	179140472	NA,C	NA,T	NA,1	NA,inf	NA,inf	NA,0.90788	0.000258445	0.000258808
2	chr3:179384514:A:G	179384514	NA,G	NA,A	NA,1	NA,inf	NA,inf	NA,0.887061	0.000258385	0.000258655
2	chr3:179389756:A:G	179389756	G,G	A,A	1,1	-inf,inf	inf,inf	0.695658,1.15026	0.000258147	0.000258322
2	chr3:179354571:G:A	179354571	NA,A	NA,G	NA,1	NA,-inf	NA,inf	NA,0.899348	0.000257568	0.000257908
2	chr3:179271265:TAAG:T	179271265	NA,T	NA,TAAG	NA,1	NA,inf	NA,inf	NA,0.866595	0.000257539	0.00025786
2	chr3:179361767:A:G	179361767	NA,G	NA,A	NA,1	NA,inf	NA,inf	NA,0.887168	0.000257453	0.000257776
2	chr3:179331955:G:A	179331955	NA,A	NA,G	NA,1	NA,inf	NA,inf	NA,0.878947	0.000257367	0.000257626
2	chr3:179377638:A:G	179377638	NA,G	NA,A	NA,1	NA,-inf	NA,inf	NA,0.898492	0.000257205	0.000257545
2	chr3:179354214:A:G	179354214	NA,G	NA,A	NA,1	NA,-inf	NA,inf	NA,0.898492	0.000257205	0.000257545
2	chr3:179370631:C:T	179370631	NA,T	NA,C	NA,1	NA,-inf	NA,inf	NA,0.898406	0.000257169	0.000257508
2	chr3:178573509:G:T	178573509	NA,T	NA,G	NA,1	NA,-inf	NA,inf	NA,0.908669	0.000257066	0.000257385
2	chr3:178637836:C:T	178637836	T,T	C,C	1,1	-inf,inf	inf,inf	2.09035,0.0528234	0.000257018	0.000257543
2	chr3:179361828:G:A	179361828	NA,A	NA,G	NA,1	NA,inf	NA,inf	NA,0.885927	0.000256926	0.000257248
2	chr3:179354999:G:C	179354999	NA,C	NA,G	NA,1	NA,-inf	NA,inf	NA,0.897838	0.000256925	0.000257264
2	chr3:179350181:A:G	179350181	NA,G	NA,A	NA,1	NA,-inf	NA,inf	NA,0.89781	0.000256913	0.000257252
2	chr3:179361657:C:T	179361657	NA,T	NA,C	NA,1	NA,inf	NA,inf	NA,0.885836	0.000256881	0.000257204
2	chr3:179368709:G:A	179368709	NA,A	NA,G	NA,1	NA,inf	NA,inf	NA,0.884943	0.000256505	0.000256827
2	chr3:179377679:A:G	179377679	NA,G	NA,A	NA,1	NA,inf	NA,inf	NA,0.884943	0.000256505	0.000256827
2	chr3:179098159:G:A	179098159	NA,A	NA,G	NA,1	NA,inf	NA,inf	NA,0.93194	0.000256388	0.000256743
2	chr3:179111982:G:A	179111982	NA,A	NA,G	NA,1	NA,inf	NA,inf	NA,0.885665	0.000256384	0.000256725
2	chr3:179431289:G:T	179431289	NA,T	NA,G	NA,1	NA,-inf	NA,inf	NA,0.902258	0.000256376	0.000256711
2	chr3:179356908:C:T	179356908	NA,T	NA,C	NA,1	NA,inf	NA,inf	NA,0.882885	0.000255632	0.000255952
2	chr3:179324715:A:G	179324715	NA,G	NA,A	NA,1	NA,inf	NA,inf	NA,0.873657	0.00025511	0.000255367
2	chr3:178649733:T:A	178649733	NA,A	NA,T	NA,1	NA,-inf	NA,inf	NA,0.893059	0.000254718	0.000255027
2	chr3:179112536:T:C	179112536	NA,C	NA,T	NA,1	NA,inf	NA,inf	NA,0.899554	0.000254674	0.000255033
2	chr3:179363257:G:C	179363257	NA,C	NA,G	NA,1	NA,inf	NA,inf	NA,0.844961	0.000254436	0.00025475
2	chr3:179521400:G:C	179521400	NA,C	NA,G	NA,1	NA,inf	NA,inf	NA,0.871319	0.000253726	0.000254058
2	chr3:179413275:T:C	179413275	NA,C	NA,T	NA,1	NA,-inf	NA,inf	NA,0.864331	0.000253599	0.000253916
2	chr3:179292604:T:C	179292604	NA,C	NA,T	NA,1	NA,inf	NA,inf	NA,0.894276	0.000253161	0.000253511
2	chr3:178820019:G:C	178820019	NA,C	NA,G	NA,1	NA,inf	NA,inf	NA,0.863345	0.00025304	0.000253384
2	chr3:178525476:G:T	178525476	T,T	G,G	1,1	-inf,-inf	inf,inf	1.07202,0.651296	0.000252752	0.000252903
2	chr3:179143358:T:C	179143358	NA,C	NA,T	NA,1	NA,inf	NA,inf	NA,0.893265	0.000252274	0.000252629
2	chr3:179328954:G:T	179328954	NA,T	NA,G	NA,1	NA,inf	NA,inf	NA,0.866605	0.00025215	0.000252404
2	chr3:179398772:A:AG	179398772	AG,AG	A,A	1,1	-inf,inf	inf,inf	0.724173,1.10609	0.00025169	0.000251861
2	chr3:178594154:T:C	178594154	C,C	T,T	1,1	inf,-inf	inf,inf	1.07463,1.21517	0.000251288	0.000251624
2	chr3:178590492:T:A	178590492	NA,A	NA,T	NA,1	NA,inf	NA,inf	NA,0.862534	0.000251016	0.000251352
2	chr3:179356480:A:G	179356480	NA,G	NA,A	NA,1	NA,inf	NA,inf	NA,0.836718	0.000250921	0.000251227
2	chr3:178545428:A:C	178545428	NA,C	NA,A	NA,1	NA,inf	NA,inf	NA,0.888053	0.000250892	0.000251039
2	chr3:179181952:T:C	179181952	NA,C	NA,T	NA,1	NA,inf	NA,inf	NA,0.917902	0.000250781	0.000251127
2	chr3:178876484:G:A	178876484	A,NA	G,NA	1,NA	inf,NA	inf,NA	1.43978,NA	0.000250749	0.000251404
2	chr3:179377884:G:A	179377884	A,A	G,G	1,1	-inf,inf	inf,inf	0.693304,1.13652	0.000250692	0.000250863
2	chr3:178694750:T:C	178694750	NA,C	NA,T	NA,1	NA,inf	NA,inf	NA,0.857568	0.000250256	0.000250564
2	chr3:179078434:C:T	179078434	NA,T	NA,C	NA,1	NA,inf	NA,inf	NA,0.914271	0.000249598	0.000249944
2	chr3:178639409:A:G	178639409	G,G	A,A	1,1	-inf,-inf	inf,inf	2.48343,0.128094	0.00024892	0.000250097
2	chr3:178706914:C:T	178706914	NA,T	NA,C	NA,1	NA,-inf	NA,inf	NA,0.861706	0.000248524	0.000248835
2	chr3:178588891:A:G	178588891	G,G	A,A	1,1	inf,-inf	inf,inf	1.83965,0.394386	0.000248147	0.000248604
2	chr3:179310993:C:T	179310993	NA,T	NA,C	NA,1	NA,-inf	NA,inf	NA,0.838998	0.00024785	0.000248151
2	chr3:179387900:G:T	179387900	T,T	G,G	1,1	-inf,inf	inf,inf	0.706451,1.11477	0.000247276	0.000247445
2	chr3:179365293:A:G	179365293	NA,G	NA,A	NA,1	NA,inf	NA,inf	NA,0.862021	0.000247006	0.000247316
2	chr3:179134393:T:C	179134393	NA,C	NA,T	NA,1	NA,-inf	NA,inf	NA,0.940504	0.000246802	0.000247159
2	chr3:178849365:A:T	178849365	T,NA	A,NA	1,NA	inf,NA	inf,NA	1.25166,NA	0.000246765	0.000247227
2	chr3:178558223:G:A	178558223	NA,A	NA,G	NA,1	NA,inf	NA,inf	NA,0.829994	0.000246061	0.000246389
2	chr3:178608406:G:A	178608406	A,A	G,G	1,1	-inf,inf	inf,inf	0.663535,1.66044	0.000245932	0.000246432
2	chr3:178529006:T:C	178529006	C,C	T,T	1,1	inf,inf	inf,inf	1.67825,0.441881	0.000245868	0.000246248
2	chr3:179401466:AAAC:A	179401466	NA,A	NA,AAAC	NA,1	NA,inf	NA,inf	NA,0.839272	0.000245463	0.000245772
2	chr3:178525221:T:C	178525221	C,C	T,T	1,1	inf,inf	inf,inf	1.6108,0.532935	0.000245192	0.000245573
2	chr3:179126677:CT:C	179126677	NA,C	NA,CT	NA,1	NA,inf	NA,inf	NA,0.872539	0.000243843	0.000244186
2	chr3:178836902:T:C	178836902	NA,C	NA,T	NA,1	NA,inf	NA,inf	NA,0.836757	0.000242444	0.000242773
2	chr3:179372369:T:A	179372369	A,A	T,T	1,1	-inf,inf	inf,inf	0.695216,1.11595	0.00024233	0.000242496
2	chr3:178550527:T:G	178550527	NA,G	NA,T	NA,1	NA,inf	NA,inf	NA,0.820373	0.000242282	0.000242606
2	chr3:179337273:AAAG:A	179337273	NA,A	NA,AAAG	NA,1	NA,-inf	NA,inf	NA,0.856216	0.000241024	0.000241337
2	chr3:179330157:C:T	179330157	NA,T	NA,C	NA,1	NA,-inf	NA,inf	NA,0.798136	0.000239761	0.000240057
2	chr3:178713973:T:C	178713973	NA,C	NA,T	NA,1	NA,-inf	NA,inf	NA,0.833541	0.000239296	0.000239597
2	chr3:178525958:T:C	178525958	C,C	T,T	1,1	inf,inf	inf,inf	1.66057,0.446802	0.00023894	0.00023931
2	chr3:178781394:C:T	178781394	T,T	C,C	1,1	inf,-inf	inf,inf	2.11735,0.432679	0.000238539	0.000239357
2	chr3:179333071:C:T	179333071	NA,T	NA,C	NA,1	NA,inf	NA,inf	NA,0.832903	0.000238518	0.000238761
2	chr3:178934121:C:T	178934121	NA,T	NA,C	NA,1	NA,-inf	NA,inf	NA,0.903186	0.000237149	0.000237472
2	chr3:178904090:T:C	178904090	C,NA	T,NA	1,NA	inf,NA	inf,NA	1.52653,NA	0.000237045	0.000237797
2	chr3:179384985:A:G	179384985	NA,G	NA,A	NA,1	NA,inf	NA,inf	NA,0.801141	0.000236617	0.000236906
2	chr3:178701982:C:T	178701982	NA,T	NA,C	NA,1	NA,-inf	NA,inf	NA,0.82326	0.000236093	0.000236387
2	chr3:179403855:A:G	179403855	NA,G	NA,A	NA,1	NA,inf	NA,inf	NA,0.829426	0.000234531	0.000234826
2	chr3:178662930:T:C	178662930	NA,C	NA,T	NA,1	NA,-inf	NA,inf	NA,0.828331	0.000234122	0.000234418
2	chr3:179407749:G:A	179407749	NA,A	NA,G	NA,1	NA,inf	NA,inf	NA,0.828169	0.000233879	0.000234173
2	chr3:178549518:G:A	178549518	NA,A	NA,G	NA,1	NA,inf	NA,inf	NA,0.797505	0.000233843	0.000234154
2	chr3:178661668:G:A	178661668	NA,A	NA,G	NA,1	NA,-inf	NA,inf	NA,0.82675	0.000233522	0.000233817
2	chr3:178662896:G:T	178662896	NA,T	NA,G	NA,1	NA,-inf	NA,inf	NA,0.82675	0.000233522	0.000233817
2	chr3:178660823:C:T	178660823	NA,T	NA,C	NA,1	NA,-inf	NA,inf	NA,0.82675	0.000233522	0.000233817
2	chr3:179087386:C:T	179087386	T,T	C,C	1,1	inf,-inf	inf,inf	0.11589,1.87544	0.000233189	0.00023351
2	chr3:178998267:T:C	178998267	NA,C	NA,T	NA,1	NA,-inf	NA,inf	NA,0.879931	0.000232979	0.000233306
2	chr3:178917635:T:A	178917635	A,NA	T,NA	1,NA	inf,NA	inf,NA	1.51608,NA	0.00023281	0.000233546
2	chr3:179078714:G:A	179078714	NA,A	NA,G	NA,1	NA,inf	NA,inf	NA,0.867406	0.000231675	0.000231995
2	chr3:178778245:C:T	178778245	NA,T	NA,C	NA,1	NA,-inf	NA,inf	NA,0.818565	0.000231082	0.000231384
2	chr3:179020761:G:A	179020761	NA,A	NA,G	NA,1	NA,-inf	NA,inf	NA,0.842607	0.000230791	0.000231126
2	chr3:178862435:T:C	178862435	NA,C	NA,T	NA,1	NA,-inf	NA,inf	NA,0.885365	0.000230639	0.000230954
2	chr3:178731273:T:C	178731273	C,C	T,T	1,1	inf,-inf	inf,inf	2.26943,0.115852	0.000230483	0.000231386
2	chr3:179342495:A:T	179342495	NA,T	NA,A	NA,1	NA,inf	NA,inf	NA,0.817243	0.000230169	0.000230409
2	chr3:178571045:C:T	178571045	T,NA	C,NA	1,NA	inf,NA	inf,NA	1.24448,NA	0.000230112	0.000230545
2	chr3:179385997:G:A	179385997	A,A	G,G	1,1	-inf,inf	inf,inf	0.696923,1.08435	0.000229851	0.000230009
2	chr3:178802243:G:A	178802243	NA,A	NA,G	NA,1	NA,-inf	NA,inf	NA,0.803078	0.000229607	0.000229893
2	chr3:179161525:C:T	179161525	T,T	C,C	1,1	inf,-inf	inf,inf	0.809542,1.59229	0.000228754	0.000229251
2	chr3:179050652:A:G	179050652	NA,G	NA,A	NA,1	NA,-inf	NA,inf	NA,0.820509	0.000228471	0.000228767
2	chr3:179046215:G:A	179046215	NA,A	NA,G	NA,1	NA,-inf	NA,inf	NA,0.853107	0.000227766	0.000228082
2	chr3:178655130:CTCTCTCTCTCTCTA:C	178655130	NA,C	NA,CTCTCTCTCTCTCTA	NA,1	NA,inf	NA,inf	NA,0.804063	0.000227261	0.000227544
2	chr3:179397780:G:A	179397780	NA,A	NA,G	NA,1	NA,inf	NA,inf	NA,0.808083	0.000227093	0.000227332
2	chr3:178821486:T:C	178821486	C,NA	T,NA	1,NA	inf,NA	inf,NA	0.637302,NA	0.000227052	0.000227214
2	chr3:178858205:G:A	178858205	NA,A	NA,G	NA,1	NA,inf	NA,inf	NA,0.874496	0.000226775	0.000226968
2	chr3:178841870:A:G	178841870	NA,G	NA,A	NA,1	NA,inf	NA,inf	NA,0.833467	0.000226689	0.000226847
2	chr3:179307485:G:A	179307485	NA,A	NA,G	NA,1	NA,-inf	NA,inf	NA,0.81567	0.000226326	0.000226619
2	chr3:179411494:T:C	179411494	NA,C	NA,T	NA,1	NA,inf	NA,inf	NA,0.807106	0.000226196	0.000226481
2	chr3:179371027:T:C	179371027	C,C	T,T	1,1	-inf,inf	inf,inf	0.65225,1.12194	0.000225326	0.000225483
2	chr3:178745858:C:T	178745858	T,NA	C,NA	1,NA	-inf,NA	inf,NA	1.01891,NA	0.000225034	0.000225339
2	chr3:179095133:C:T	179095133	NA,T	NA,C	NA,1	NA,-inf	NA,inf	NA,0.843621	0.000224929	0.000225239
2	chr3:178729043:C:T	178729043	T,NA	C,NA	1,NA	-inf,NA	inf,NA	1.01873,NA	0.000224889	0.000225194
2	chr3:178741877:T:C	178741877	C,C	T,T	1,1	inf,-inf	inf,inf	2.26233,0.0845896	0.000224401	0.000225269
2	chr3:179171333:GC:G	179171333	G,G	GC,GC	1,1	inf,-inf	inf,inf	0.792069,1.5941	0.000224025	0.000224509
2	chr3:178748724:T:C	178748724	NA,C	NA,T	NA,1	NA,-inf	NA,inf	NA,0.795328	0.000222742	0.000223033
2	chr3:179083092:C:T	179083092	T,T	C,C	1,1	inf,-inf	inf,inf	0.192759,1.88302	0.000222595	0.000222944
2	chr3:178659387:T:G	178659387	NA,G	NA,T	NA,1	NA,-inf	NA,inf	NA,0.79513	0.000221869	0.00022215
2	chr3:178762964:G:A	178762964	A,NA	G,NA	1,NA	inf,NA	inf,NA	1.16669,NA	0.000221654	0.000222028
2	chr3:179446764:A:G	179446764	G,G	A,A	1,1	-inf,inf	inf,inf	0.804659,1.20363	0.000221201	0.000221495
2	chr3:178711785:A:G	178711785	G,G	A,A	1,1	inf,inf	inf,inf	0.153088,1.68321	0.00022107	0.000221224
2	chr3:178746066:G:A	178746066	A,A	G,G	1,1	inf,-inf	inf,inf	2.23174,0.156337	0.000220908	0.000221696
2	chr3:179450318:G:A	179450318	NA,A	NA,G	NA,1	NA,-inf	NA,inf	NA,0.821514	0.00022088	0.000221186
2	chr3:179421656:A:C	179421656	NA,C	NA,A	NA,1	NA,-inf	NA,inf	NA,0.772668	0.000219875	0.000220149
2	chr3:179432726:A:G	179432726	NA,G	NA,A	NA,1	NA,-inf	NA,inf	NA,0.807451	0.000219625	0.000219921
2	chr3:178601289:A:G	178601289	NA,G	NA,A	NA,1	NA,inf	NA,inf	NA,0.755963	0.000218992	0.000219279
2	chr3:179260397:T:C	179260397	NA,C	NA,T	NA,1	NA,inf	NA,inf	NA,0.819067	0.000217322	0.000217618
2	chr3:178554860:T:G	178554860	G,G	T,T	1,1	inf,-inf	inf,inf	1.46179,0.956	0.000217262	0.000217876
2	chr3:179301268:G:T	179301268	T,T	G,G	1,1	inf,-inf	inf,inf	1.70464,0.594714	0.000217175	0.000217663
2	chr3:179473764:C:T	179473764	NA,T	NA,C	NA,1	NA,inf	NA,inf	NA,0.800697	0.000217031	0.000217314
2	chr3:178867441:T:TA	178867441	NA,TA	NA,T	NA,1	NA,inf	NA,inf	NA,0.825922	0.000216733	0.000217031
2	chr3:179434175:A:C	179434175	NA,C	NA,A	NA,1	NA,inf	NA,inf	NA,0.753822	0.000216711	0.000216979
2	chr3:178529734:G:A	178529734	A,A	G,G	1,1	inf,-inf	inf,inf	0.886286,1.58734	0.000216704	0.000217336
2	chr3:179506738:G:C	179506738	C,NA	G,NA	1,NA	inf,NA	inf,NA	1.43392,NA	0.000216427	0.000217076
2	chr3:179442087:G:A	179442087	A,A	G,G	1,1	-inf,inf	inf,inf	1.22109,0.793522	0.000214521	0.00021483
2	chr3:179059268:A:G	179059268	G,G	A,A	1,1	inf,inf	inf,inf	5.93269,0.924019	0.000214427	0.00479499
2	chr3:178755434:G:C	178755434	C,C	G,G	1,1	inf,-inf	inf,inf	2.22652,0.121861	0.00021404	0.000214806
2	chr3:179446392:A:C	179446392	NA,C	NA,A	NA,1	NA,-inf	NA,inf	NA,0.78263	0.00021385	0.000214131
2	chr3:178701575:AAAAC:A	178701575	NA,A	NA,AAAAC	NA,1	NA,-inf	NA,inf	NA,0.79538	0.000213737	0.000214017
2	chr3:179377802:C:T	179377802	T,T	C,C	1,1	-inf,-inf	inf,inf	0.00500868,1.70332	0.000213449	0.000213681
2	chr3:179411818:A:C	179411818	NA,C	NA,A	NA,1	NA,inf	NA,inf	NA,0.770969	0.000213419	0.000213689
2	chr3:179397759:C:T	179397759	NA,T	NA,C	NA,1	NA,-inf	NA,inf	NA,0.791694	0.000213256	0.000213546
2	chr3:178746500:G:A	178746500	A,A	G,G	1,1	inf,-inf	inf,inf	2.20615,0.167906	0.000213232	0.000213986
2	chr3:178640191:G:A	178640191	NA,A	NA,G	NA,1	NA,-inf	NA,inf	NA,0.774132	0.00021294	0.000213211
2	chr3:179427983:G:C	179427983	NA,C	NA,G	NA,1	NA,-inf	NA,inf	NA,0.797313	0.000211972	0.000212268
2	chr3:178677415:T:C	178677415	NA,C	NA,T	NA,1	NA,-inf	NA,inf	NA,0.788761	0.000211416	0.000211693
2	chr3:179418253:T:C	179418253	NA,C	NA,T	NA,1	NA,-inf	NA,inf	NA,0.748501	0.000211239	0.000211503
2	chr3:179416623:T:C	179416623	NA,C	NA,T	NA,1	NA,inf	NA,inf	NA,0.762895	0.000210652	0.000210917
2	chr3:178703837:T:C	178703837	NA,C	NA,T	NA,1	NA,-inf	NA,inf	NA,0.784162	0.000209925	0.000210199
2	chr3:179110236:A:G	179110236	G,NA	A,NA	1,NA	inf,NA	inf,NA	1.08224,NA	0.000209771	0.000210102
2	chr3:178676742:TCAATATACTTGCATGCTA:T	178676742	NA,T	NA,TCAATATACTTGCATGCTA	NA,1	NA,-inf	NA,inf	NA,0.782499	0.00020937	0.000209644
2	chr3:178702389:A:T	178702389	NA,T	NA,A	NA,1	NA,-inf	NA,inf	NA,0.78073	0.000208806	0.000209079
2	chr3:178705173:C:T	178705173	NA,T	NA,C	NA,1	NA,-inf	NA,inf	NA,0.779529	0.000208384	0.000208656
2	chr3:179127376:G:C	179127376	NA,C	NA,G	NA,1	NA,inf	NA,inf	NA,0.772406	0.000207757	0.000208047
2	chr3:178682906:GC:G	178682906	NA,G	NA,GC	NA,1	NA,-inf	NA,inf	NA,0.775923	0.000207237	0.000207508
2	chr3:178547557:T:C	178547557	NA,C	NA,T	NA,1	NA,-inf	NA,inf	NA,0.763722	0.000207097	0.000207368
2	chr3:178699589:G:A	178699589	NA,A	NA,G	NA,1	NA,-inf	NA,inf	NA,0.773835	0.00020662	0.000206891
2	chr3:178564162:C:G	178564162	NA,G	NA,C	NA,1	NA,-inf	NA,inf	NA,0.747022	0.000206275	0.000206538
2	chr3:178655597:C:T	178655597	NA,T	NA,C	NA,1	NA,-inf	NA,inf	NA,0.73194	0.000205983	0.000206229
2	chr3:179308057:G:A	179308057	NA,A	NA,G	NA,1	NA,-inf	NA,inf	NA,0.756322	0.000205879	0.000206146
2	chr3:178635220:T:C	178635220	NA,C	NA,T	NA,1	NA,inf	NA,inf	NA,0.748821	0.000204937	0.000205219
2	chr3:179024883:G:A	179024883	A,A	G,G	1,1	inf,-inf	inf,inf	1.62172,1.20465	0.000204338	0.000205559
2	chr3:179316745:T:G	179316745	NA,G	NA,T	NA,1	NA,inf	NA,inf	NA,0.725326	0.000203193	0.000203454
2	chr3:179307656:C:T	179307656	NA,T	NA,C	NA,1	NA,-inf	NA,inf	NA,0.747327	0.000203174	0.000203437
2	chr3:179475143:A:G	179475143	G,NA	A,NA	1,NA	inf,NA	inf,NA	0.530062,NA	0.000202584	0.000202717
2	chr3:178686754:G:A	178686754	NA,A	NA,G	NA,1	NA,-inf	NA,inf	NA,0.757433	0.000202208	0.000202472
2	chr3:178600369:C:T	178600369	NA,T	NA,C	NA,1	NA,inf	NA,inf	NA,0.702034	0.000201458	0.000201721
2	chr3:178993917:C:T	178993917	NA,T	NA,C	NA,1	NA,-inf	NA,inf	NA,0.770214	0.000200364	0.000200642
2	chr3:178972818:T:G	178972818	NA,G	NA,T	NA,1	NA,inf	NA,inf	NA,0.780006	0.000200349	0.000200628
2	chr3:179399875:G:C	179399875	C,C	G,G	1,1	-inf,-inf	inf,inf	0.01248,1.66577	0.000200334	0.000200552
2	chr3:178978570:A:G	178978570	G,G	A,A	1,1	-inf,inf	inf,inf	1.78913,0.523837	0.000200215	0.000200652
2	chr3:179326907:G:C	179326907	NA,C	NA,G	NA,1	NA,-inf	NA,inf	NA,0.741329	0.000200125	0.000200393
2	chr3:178772264:T:C	178772264	NA,C	NA,T	NA,1	NA,-inf	NA,inf	NA,0.746195	0.000199748	0.000200007
2	chr3:178686072:A:T	178686072	NA,T	NA,A	NA,1	NA,-inf	NA,inf	NA,0.751823	0.000199659	0.00019992
2	chr3:179308013:C:G	179308013	NA,G	NA,C	NA,1	NA,-inf	NA,inf	NA,0.704843	0.000198966	0.000199209
2	chr3:178652108:AG:A	178652108	A,A	AG,AG	1,1	-inf,-inf	inf,inf	2.34027,0.105947	0.000198919	0.000199796
2	chr3:179436258:C:T	179436258	NA,T	NA,C	NA,1	NA,-inf	NA,inf	NA,0.757647	0.000198867	0.000199144
2	chr3:179060241:AC:A	179060241	A,A	AC,AC	1,1	inf,inf	inf,inf	5.87693,0.903604	0.00019846	0.00414478
2	chr3:178679183:A:G	178679183	NA,G	NA,A	NA,1	NA,-inf	NA,inf	NA,0.746856	0.000198119	0.000198379
2	chr3:178631919:C:T	178631919	NA,T	NA,C	NA,1	NA,-inf	NA,inf	NA,0.727153	0.000197703	0.000197956
2	chr3:179438022:C:T	179438022	NA,T	NA,C	NA,1	NA,-inf	NA,inf	NA,0.752533	0.000197285	0.00019756
2	chr3:178620137:C:T	178620137	T,T	C,C	1,1	inf,-inf	inf,inf	1.69098,0.579993	0.000197076	0.000197515
2	chr3:178578828:C:A	178578828	NA,A	NA,C	NA,1	NA,-inf	NA,inf	NA,0.731728	0.000196846	0.000197104
2	chr3:179006664:T:C	179006664	NA,C	NA,T	NA,1	NA,-inf	NA,inf	NA,0.726531	0.000196739	0.000196994
2	chr3:179036575:G:A	179036575	NA,A	NA,G	NA,1	NA,-inf	NA,inf	NA,0.725478	0.00019645	0.000196704
2	chr3:179086057:T:C	179086057	C,NA	T,NA	1,NA	inf,NA	inf,NA	0.0887001,NA	0.000196024	0.000196105
2	chr3:178788563:T:C	178788563	NA,C	NA,T	NA,1	NA,inf	NA,inf	NA,0.69953	0.000195413	0.000195674
2	chr3:178668921:C:G	178668921	NA,G	NA,C	NA,1	NA,inf	NA,inf	NA,0.70508	0.000195167	0.00019541
2	chr3:179308961:C:CT	179308961	NA,CT	NA,C	NA,1	NA,-inf	NA,inf	NA,0.721986	0.000195073	0.000195326
2	chr3:178969644:G:A	178969644	A,A	G,G	1,1	inf,-inf	inf,inf	5.56399,1.97014	0.000194831	0.012369
2	chr3:178550618:T:C	178550618	NA,C	NA,T	NA,1	NA,-inf	NA,inf	NA,0.72471	0.000194704	0.00019496
2	chr3:178969946:C:G	178969946	G,G	C,C	1,1	inf,-inf	inf,inf	5.52601,1.98009	0.000194504	0.0116271
2	chr3:179296502:G:A	179296502	NA,A	NA,G	NA,1	NA,-inf	NA,inf	NA,0.713616	0.000194365	0.00019462
2	chr3:179289733:G:A	179289733	NA,A	NA,G	NA,1	NA,-inf	NA,inf	NA,0.713328	0.000194277	0.000194531
2	chr3:179307869:T:C	179307869	NA,C	NA,T	NA,1	NA,-inf	NA,inf	NA,0.68911	0.000194085	0.000194322
2	chr3:179307872:A:T	179307872	NA,T	NA,A	NA,1	NA,-inf	NA,inf	NA,0.688904	0.00019402	0.000194257
2	chr3:178654491:A:T	178654491	T,T	A,A	1,1	-inf,-inf	inf,inf	2.3256,0.102229	0.000194013	0.000194865
2	chr3:178624614:A:T	178624614	T,T	A,A	1,1	inf,-inf	inf,inf	1.97249,0.145801	0.000193759	0.000194222
2	chr3:178858422:G:GATTTTGCATTTTGTT	178858422	GATTTTGCATTTTGTT,GATTTTGCATTTTGTT	G,G	1,1	inf,-inf	inf,inf	1.81417,0.519854	0.000193473	0.000194034
2	chr3:178565418:G:A	178565418	NA,A	NA,G	NA,1	NA,-inf	NA,inf	NA,0.724949	0.000193066	0.000193316
2	chr3:178650711:G:A	178650711	A,A	G,G	1,1	-inf,-inf	inf,inf	2.32698,0.0886186	0.000192798	0.000193651
2	chr3:178991676:C:T	178991676	T,T	C,C	1,1	-inf,inf	inf,inf	0.281923,1.73675	0.000192528	0.000192776
2	chr3:178656600:C:A	178656600	A,A	C,C	1,1	inf,-inf	inf,inf	2.09179,0.25538	0.000192104	0.000192731
2	chr3:179437306:T:C	179437306	NA,C	NA,T	NA,1	NA,-inf	NA,inf	NA,0.734806	0.00019197	0.000192238
2	chr3:178967082:A:G	178967082	G,G	A,A	1,1	inf,-inf	inf,inf	5.57886,1.95351	0.000191774	0.0124056
2	chr3:179220089:A:G	179220089	G,G	A,A	1,1	-inf,-inf	inf,inf	0.122158,1.53154	0.000191605	0.000191789
2	chr3:178574059:T:G	178574059	G,G	T,T	1,1	inf,-inf	inf,inf	0.834833,1.55808	0.000191459	0.000192006
2	chr3:179160216:C:T	179160216	T,T	C,C	1,1	inf,-inf	inf,inf	0.0541681,1.65469	0.000191362	0.000191591
2	chr3:178787937:T:C	178787937	NA,C	NA,T	NA,1	NA,inf	NA,inf	NA,0.685801	0.000191171	0.000191426
2	chr3:178667733:G:T	178667733	T,T	G,G	1,1	inf,inf	inf,inf	0.762953,1.464	0.000191064	0.000191551
2	chr3:179419485:A:G	179419485	G,G	A,A	1,1	-inf,inf	inf,inf	1.02154,0.63873	0.000191008	0.000191154
2	chr3:178674439:A:G	178674439	G,G	A,A	1,1	inf,-inf	inf,inf	2.17209,0.130732	0.000190825	0.000191509
2	chr3:179030448:G:A	179030448	NA,A	NA,G	NA,1	NA,inf	NA,inf	NA,0.738212	0.000190697	0.00019097
2	chr3:179245276:C:CAT	179245276	NA,CAT	NA,C	NA,1	NA,inf	NA,inf	NA,0.662294	0.000190473	0.000190705
2	chr3:179095174:C:T	179095174	T,T	C,C	1,1	inf,-inf	inf,inf	0.220204,1.73692	0.00019036	0.00019065
2	chr3:179393760:A:G	179393760	NA,G	NA,A	NA,1	NA,-inf	NA,inf	NA,0.751741	0.000190359	0.000190624
2	chr3:178961901:G:T	178961901	NA,T	NA,G	NA,1	NA,-inf	NA,inf	NA,0.763606	0.000190072	0.000190332
2	chr3:179308522:G:A	179308522	NA,A	NA,G	NA,1	NA,-inf	NA,inf	NA,0.67534	0.0001899	0.000190133
2	chr3:179284298:T:C	179284298	NA,C	NA,T	NA,1	NA,-inf	NA,inf	NA,0.699046	0.000189873	0.000190122
2	chr3:179130832:A:G	179130832	G,G	A,A	1,1	inf,-inf	inf,inf	0.193425,1.73177	0.000189773	0.000190053
2	chr3:179379744:A:C	179379744	NA,C	NA,A	NA,1	NA,inf	NA,inf	NA,0.695915	0.000189744	0.000189956
2	chr3:179348039:C:T	179348039	NA,T	NA,C	NA,1	NA,-inf	NA,inf	NA,0.754227	0.000189697	0.000189961
2	chr3:179407153:C:T	179407153	NA,T	NA,C	NA,1	NA,inf	NA,inf	NA,0.671121	0.000189453	0.000189688
2	chr3:178624683:C:T	178624683	NA,T	NA,C	NA,1	NA,inf	NA,inf	NA,0.684152	0.000188827	0.000189063
2	chr3:178650345:G:A	178650345	A,A	G,G	1,1	-inf,-inf	inf,inf	2.31236,0.0910177	0.000188769	0.000189597
2	chr3:179309713:A:C	179309713	NA,C	NA,A	NA,1	NA,-inf	NA,inf	NA,0.671182	0.000188661	0.000188892
2	chr3:179383650:A:G	179383650	NA,G	NA,A	NA,1	NA,inf	NA,inf	NA,0.668378	0.000188539	0.000188774
2	chr3:178684576:C:T	178684576	NA,T	NA,C	NA,1	NA,-inf	NA,inf	NA,0.697539	0.000188441	0.000188688
2	chr3:179131234:T:C	179131234	C,C	T,T	1,1	inf,-inf	inf,inf	0.92048,1.40058	0.000188169	0.000188594
2	chr3:178578055:C:T	178578055	NA,T	NA,C	NA,1	NA,inf	NA,inf	NA,0.657603	0.00018814	0.000188384
2	chr3:179384221:C:T	179384221	NA,T	NA,C	NA,1	NA,inf	NA,inf	NA,0.690087	0.000188046	0.000188257
2	chr3:178639126:G:T	178639126	NA,T	NA,G	NA,1	NA,-inf	NA,inf	NA,0.691729	0.000187771	0.00018801
2	chr3:179119055:AATATTTTATATATATTTATATATT:A	179119055	A,A	AATATTTTATATATATTTATATATT,AATATTTTATATATATTTATATATT	1,1	inf,-inf	inf,inf	0.861209,1.44378	0.000187749	0.000188164
2	chr3:179144367:G:T	179144367	T,T	G,G	1,1	inf,-inf	inf,inf	0.888665,1.4234	0.000187709	0.000188129
2	chr3:179230408:A:G	179230408	NA,G	NA,A	NA,1	NA,inf	NA,inf	NA,0.771492	0.000187522	0.000187806
2	chr3:179308871:C:G	179308871	NA,G	NA,C	NA,1	NA,-inf	NA,inf	NA,0.667283	0.000187513	0.000187743
2	chr3:178930536:T:C	178930536	NA,C	NA,T	NA,1	NA,inf	NA,inf	NA,0.777047	0.000187082	0.000187372
2	chr3:178702396:T:C	178702396	C,C	T,T	1,1	-inf,inf	inf,inf	0.137178,1.63261	0.000186891	0.000187088
2	chr3:178824591:A:G	178824591	NA,G	NA,A	NA,1	NA,-inf	NA,inf	NA,0.698003	0.000186634	0.000186881
2	chr3:179035113:T:C	179035113	C,NA	T,NA	1,NA	inf,NA	inf,NA	1.44244,NA	0.000186597	0.000187236
2	chr3:179447135:C:T	179447135	NA,T	NA,C	NA,1	NA,inf	NA,inf	NA,0.654544	0.000186442	0.000186676
2	chr3:179382788:A:G	179382788	NA,G	NA,A	NA,1	NA,inf	NA,inf	NA,0.682759	0.00018591	0.000186119
2	chr3:179285267:A:G	179285267	NA,G	NA,A	NA,1	NA,inf	NA,inf	NA,0.669048	0.000185814	0.000186056
2	chr3:178802577:G:T	178802577	T,NA	G,NA	1,NA	-inf,NA	inf,NA	0.777329,NA	0.000185729	0.000185927
2	chr3:179384600:G:A	179384600	NA,A	NA,G	NA,1	NA,inf	NA,inf	NA,0.681853	0.000185649	0.000185858
2	chr3:179370842:TTTG:T	179370842	NA,T	NA,TTTG	NA,1	NA,inf	NA,inf	NA,0.657505	0.000185333	0.000185564
2	chr3:178650637:G:A	178650637	A,A	G,G	1,1	-inf,-inf	inf,inf	2.30182,0.0852678	0.000184978	0.000185789
2	chr3:179466018:T:G	179466018	NA,G	NA,T	NA,1	NA,inf	NA,inf	NA,0.65696	0.00018491	0.000185145
2	chr3:179198547:G:T	179198547	NA,T	NA,G	NA,1	NA,inf	NA,inf	NA,0.762022	0.000184891	0.000185171
2	chr3:178869277:G:A	178869277	NA,A	NA,G	NA,1	NA,inf	NA,inf	NA,0.677923	0.000184688	0.000184932
2	chr3:178662080:C:A	178662080	NA,A	NA,C	NA,1	NA,inf	NA,inf	NA,0.667626	0.000184304	0.000184535
2	chr3:179366654:T:G	179366654	NA,G	NA,T	NA,1	NA,-inf	NA,inf	NA,0.728778	0.000183727	0.000183982
2	chr3:179236995:T:C	179236995	NA,C	NA,T	NA,1	NA,inf	NA,inf	NA,0.639553	0.000183666	0.00018389
2	chr3:179234232:C:T	179234232	NA,T	NA,C	NA,1	NA,inf	NA,inf	NA,0.639374	0.000183631	0.000183855
2	chr3:178858424:A:ATTTGC	178858424	ATTTGC,ATTTGC	A,A	1,1	inf,-inf	inf,inf	1.78916,0.511361	0.000183514	0.000184042
2	chr3:178887920:A:G	178887920	NA,G	NA,A	NA,1	NA,-inf	NA,inf	NA,0.756405	0.000183511	0.00018378
2	chr3:179070499:ATTG:A	179070499	NA,A	NA,ATTG	NA,1	NA,-inf	NA,inf	NA,0.734396	0.000183476	0.000183735
2	chr3:179360740:GTTC:G	179360740	NA,G	NA,GTTC	NA,1	NA,inf	NA,inf	NA,0.673754	0.000183339	0.000183545
2	chr3:178661063:G:A	178661063	NA,A	NA,G	NA,1	NA,-inf	NA,inf	NA,0.694968	0.00018301	0.000183251
2	chr3:179385205:G:A	179385205	NA,A	NA,G	NA,1	NA,inf	NA,inf	NA,0.638798	0.000182346	0.00018258
2	chr3:178576402:G:C	178576402	C,C	G,G	1,1	inf,-inf	inf,inf	0.844793,1.52455	0.000182017	0.000182541
2	chr3:179357950:T:G	179357950	NA,G	NA,T	NA,1	NA,inf	NA,inf	NA,0.645612	0.000181917	0.000182143
2	chr3:179454805:A:G	179454805	G,G	A,A	1,1	inf,-inf	inf,inf	1.38184,0.357837	0.000181831	0.000182033
2	chr3:178665882:T:C	178665882	C,NA	T,NA	1,NA	-inf,NA	inf,NA	0.772222,NA	0.000181721	0.000181917
2	chr3:179243558:T:TC	179243558	TC,TC	T,T	1,1	-inf,-inf	inf,inf	0.102888,1.52461	0.000181693	0.000181873
2	chr3:179307926:A:T	179307926	NA,T	NA,A	NA,1	NA,inf	NA,inf	NA,0.708312	0.000181552	0.000181725
2	chr3:179295998:C:T	179295998	NA,T	NA,C	NA,1	NA,-inf	NA,inf	NA,0.590626	0.000181438	0.000181648
2	chr3:179363086:G:A	179363086	NA,A	NA,G	NA,1	NA,-inf	NA,inf	NA,0.720114	0.000181357	0.000181609
2	chr3:179471867:T:C	179471867	NA,C	NA,T	NA,1	NA,inf	NA,inf	NA,0.662125	0.000181354	0.000181597
2	chr3:178834046:G:A	178834046	NA,A	NA,G	NA,1	NA,inf	NA,inf	NA,0.667211	0.000181288	0.00018153
2	chr3:178566398:C:T	178566398	T,T	C,C	1,1	-inf,-inf	inf,inf	0.651903,1.08643	0.000181279	0.00018141
2	chr3:179355525:A:G	179355525	NA,G	NA,A	NA,1	NA,-inf	NA,inf	NA,0.718836	0.000181027	0.000181278
2	chr3:178799450:A:C	178799450	C,C	A,A	1,1	inf,-inf	inf,inf	1.73962,0.642123	0.000180835	0.000181348
2	chr3:179359863:A:G	179359863	NA,G	NA,A	NA,1	NA,inf	NA,inf	NA,0.664746	0.000180814	0.000181018
2	chr3:179375542:A:G	179375542	NA,G	NA,A	NA,1	NA,-inf	NA,inf	NA,0.717845	0.000180754	0.000181004
2	chr3:178966681:G:A	178966681	A,A	G,G	1,1	inf,-inf	inf,inf	5.44632,1.95459	0.000180646	0.0094041
2	chr3:178599686:T:C	178599686	C,C	T,T	1,1	-inf,-inf	inf,inf	1.24528,0.168194	0.000180536	0.000180653
2	chr3:179359264:G:A	179359264	NA,A	NA,G	NA,1	NA,-inf	NA,inf	NA,0.716625	0.000180448	0.000180698
2	chr3:179411985:C:T	179411985	NA,T	NA,C	NA,1	NA,inf	NA,inf	NA,0.647457	0.000180258	0.000180491
2	chr3:179350944:C:T	179350944	T,NA	C,NA	1,NA	-inf,NA	inf,NA	0.695962,NA	0.000180198	0.000180371
2	chr3:178552377:TA:T	178552377	T,NA	TA,NA	1,NA	inf,NA	inf,NA	0.997105,NA	0.000180174	0.000180447
2	chr3:179214479:A:G	179214479	G,G	A,A	1,1	inf,-inf	inf,inf	0.654333,1.5599	0.000179983	0.000180347
2	chr3:178674011:T:C	178674011	C,C	T,T	1,1	-inf,inf	inf,inf	0.220537,1.57488	0.00017991	0.000180106
2	chr3:179052342:T:C	179052342	C,C	T,T	1,1	inf,inf	inf,inf	6.52814,0.631661	0.000179767	0.0110023
2	chr3:179363394:A:G	179363394	NA,G	NA,A	NA,1	NA,-inf	NA,inf	NA,0.712688	0.000179382	0.000179631
2	chr3:179414134:T:A	179414134	NA,A	NA,T	NA,1	NA,inf	NA,inf	NA,0.660376	0.000179259	0.000179487
2	chr3:179518618:A:T	179518618	T,T	A,A	1,1	inf,inf	inf,inf	0.988809,0.779798	0.000178706	0.000178911
2	chr3:178934754:G:A	178934754	NA,A	NA,G	NA,1	NA,inf	NA,inf	NA,0.744681	0.000178454	0.000178729
2	chr3:179084711:A:T	179084711	NA,T	NA,A	NA,1	NA,inf	NA,inf	NA,0.632691	0.000178293	0.000178523
2	chr3:179325696:A:G	179325696	NA,G	NA,A	NA,1	NA,-inf	NA,inf	NA,0.713376	0.00017826	0.000178508
2	chr3:179088367:T:C	179088367	NA,C	NA,T	NA,1	NA,inf	NA,inf	NA,0.63227	0.000178176	0.000178405
2	chr3:179238547:C:G	179238547	G,G	C,C	1,1	-inf,-inf	inf,inf	0.0736814,1.5435	0.000177976	0.000178159
2	chr3:179243237:G:C	179243237	NA,C	NA,G	NA,1	NA,inf	NA,inf	NA,0.617965	0.000177554	0.000177771
2	chr3:179262802:C:G	179262802	G,NA	C,NA	1,NA	-inf,NA	inf,NA	0.726565,NA	0.000177286	0.000177468
2	chr3:178638481:C:T	178638481	T,T	C,C	1,1	-inf,-inf	inf,inf	2.54244,0.104774	0.000177256	0.000178611
2	chr3:179054469:G:A	179054469	A,A	G,G	1,1	inf,inf	inf,inf	6.47892,0.643818	0.000177091	0.0100882
2	chr3:179349066:G:A	179349066	NA,A	NA,G	NA,1	NA,inf	NA,inf	NA,0.650861	0.000177018	0.000177218
2	chr3:179265011:A:G	179265011	G,G	A,A	1,1	inf,inf	inf,inf	1.15134,0.572997	0.000176992	0.000177163
2	chr3:179420934:T:TA	179420934	NA,TA	NA,T	NA,1	NA,inf	NA,inf	NA,0.651305	0.000176903	0.000177127
2	chr3:178710714:C:T	178710714	T,T	C,C	1,1	inf,-inf	inf,inf	1.89135,0.542506	0.000176436	0.000177018
2	chr3:179198208:G:A	179198208	NA,A	NA,G	NA,1	NA,inf	NA,inf	NA,0.729995	0.000176401	0.000176667
2	chr3:179440346:T:C	179440346	NA,C	NA,T	NA,1	NA,inf	NA,inf	NA,0.624229	0.0001762	0.000176421
2	chr3:179265031:T:G	179265031	G,G	T,T	1,1	inf,inf	inf,inf	1.15981,0.557772	0.000176047	0.000176218
2	chr3:178584988:G:C	178584988	C,C	G,G	1,1	inf,-inf	inf,inf	0.78713,1.53975	0.000176014	0.000176504
2	chr3:179326687:C:T	179326687	NA,T	NA,C	NA,1	NA,-inf	NA,inf	NA,0.657307	0.000175915	0.000176151
2	chr3:179264552:G:A	179264552	NA,A	NA,G	NA,1	NA,inf	NA,inf	NA,0.615987	0.000175776	0.000175993
2	chr3:178989475:C:T	178989475	T,T	C,C	1,1	inf,-inf	inf,inf	5.9232,1.78404	0.000175472	0.0190135
2	chr3:179388568:C:T	179388568	NA,T	NA,C	NA,1	NA,inf	NA,inf	NA,0.62204	0.000175372	0.000175591
2	chr3:179342169:G:A	179342169	NA,A	NA,G	NA,1	NA,-inf	NA,inf	NA,0.654929	0.000175306	0.000175541
2	chr3:179192562:T:C	179192562	C,C	T,T	1,1	inf,-inf	inf,inf	0.641194,1.55215	0.00017504	0.000175391
2	chr3:178589929:A:C	178589929	C,C	A,A	1,1	-inf,-inf	inf,inf	1.24132,0.0942608	0.000174911	0.000175024
2	chr3:179051713:T:C	179051713	NA,C	NA,T	NA,1	NA,inf	NA,inf	NA,0.618886	0.000174859	0.000175083
2	chr3:178696590:C:G	178696590	NA,G	NA,C	NA,1	NA,-inf	NA,inf	NA,0.665604	0.000174543	0.000174773
2	chr3:179177219:T:C	179177219	NA,C	NA,T	NA,1	NA,inf	NA,inf	NA,0.721813	0.000174268	0.000174531
2	chr3:179048074:A:G	179048074	G,NA	A,NA	1,NA	-inf,NA	inf,NA	0.629089,NA	0.000174233	0.000174388
2	chr3:178702355:A:T	178702355	NA,T	NA,A	NA,1	NA,-inf	NA,inf	NA,0.64452	0.000174019	0.000174243
2	chr3:179348516:T:C	179348516	C,NA	T,NA	1,NA	-inf,NA	inf,NA	1.44917,NA	0.000173886	0.00017455
2	chr3:178582937:T:C	178582937	C,C	T,T	1,1	inf,-inf	inf,inf	0.773988,1.5391	0.000173551	0.00017403
2	chr3:178656741:C:T	178656741	NA,T	NA,C	NA,1	NA,-inf	NA,inf	NA,0.661191	0.000173393	0.000173621
2	chr3:179505268:T:C	179505268	NA,C	NA,T	NA,1	NA,-inf	NA,inf	NA,0.655317	0.000173258	0.000173491
2	chr3:179321748:G:A	179321748	NA,A	NA,G	NA,1	NA,inf	NA,inf	NA,0.658839	0.000173244	0.000173473
2	chr3:179322739:A:G	179322739	NA,G	NA,A	NA,1	NA,inf	NA,inf	NA,0.658839	0.000173244	0.000173473
2	chr3:179518609:G:A	179518609	NA,A	NA,G	NA,1	NA,-inf	NA,inf	NA,0.634632	0.000173093	0.00017332
2	chr3:179046675:A:C	179046675	C,C	A,A	1,1	inf,inf	inf,inf	6.47769,0.631791	0.000173084	0.00989281
2	chr3:179013709:C:G	179013709	NA,G	NA,C	NA,1	NA,inf	NA,inf	NA,0.611334	0.000172922	0.000173143
2	chr3:178576416:C:T	178576416	NA,T	NA,C	NA,1	NA,inf	NA,inf	NA,0.602148	0.000172398	0.000172623
2	chr3:178677378:T:C	178677378	NA,C	NA,T	NA,1	NA,-inf	NA,inf	NA,0.636806	0.000172215	0.00017244
2	chr3:179461031:G:GC	179461031	NA,GC	NA,G	NA,1	NA,-inf	NA,inf	NA,0.643803	0.000172214	0.000172438
2	chr3:178849159:T:C	178849159	NA,C	NA,T	NA,1	NA,inf	NA,inf	NA,0.63763	0.000172174	0.000172412
2	chr3:179414784:C:T	179414784	T,NA	C,NA	1,NA	inf,NA	inf,NA	0.886018,NA	0.000172148	0.000172387
2	chr3:178553417:T:C	178553417	NA,C	NA,T	NA,1	NA,-inf	NA,inf	NA,0.637908	0.000172107	0.00017233
2	chr3:178556086:G:A	178556086	NA,A	NA,G	NA,1	NA,-inf	NA,inf	NA,0.637555	0.00017209	0.000172313
2	chr3:179054957:A:C	179054957	C,C	A,A	1,1	inf,inf	inf,inf	6.42747,0.650239	0.00017207	0.0091246
2	chr3:178599133:T:G	178599133	G,G	T,T	1,1	-inf,-inf	inf,inf	1.21258,0.176148	0.000172034	0.000172144
2	chr3:179311255:G:A	179311255	NA,A	NA,G	NA,1	NA,-inf	NA,inf	NA,0.639314	0.000171996	0.000172219
2	chr3:179273658:G:A	179273658	NA,A	NA,G	NA,1	NA,inf	NA,inf	NA,0.596748	0.000171926	0.000172138
2	chr3:179455436:A:T	179455436	T,T	A,A	1,1	inf,-inf	inf,inf	1.3275,0.397956	0.000171612	0.000171803
2	chr3:179029931:C:T	179029931	NA,T	NA,C	NA,1	NA,-inf	NA,inf	NA,0.636376	0.000171592	0.000171814
2	chr3:179088207:A:G	179088207	G,G	A,A	1,1	inf,-inf	inf,inf	0.154526,1.72884	0.000171472	0.000171726
2	chr3:179228104:C:G	179228104	NA,G	NA,C	NA,1	NA,inf	NA,inf	NA,0.725286	0.000171459	0.000171724
2	chr3:179334134:C:T	179334134	NA,T	NA,C	NA,1	NA,inf	NA,inf	NA,0.65182	0.000171441	0.000171667
2	chr3:179397612:G:A	179397612	NA,A	NA,G	NA,1	NA,inf	NA,inf	NA,0.630086	0.000171412	0.000171606
2	chr3:179403249:T:G	179403249	NA,G	NA,T	NA,1	NA,inf	NA,inf	NA,0.651746	0.000171389	0.000171615
2	chr3:179215955:T:C	179215955	NA,C	NA,T	NA,1	NA,inf	NA,inf	NA,0.594479	0.000171152	0.000171362
2	chr3:178999705:T:C	178999705	NA,C	NA,T	NA,1	NA,-inf	NA,inf	NA,0.635693	0.000171048	0.00017127
2	chr3:179138754:T:C	179138754	C,C	T,T	1,1	inf,-inf	inf,inf	0.166136,1.66736	0.000170992	0.000171236
2	chr3:179422853:C:T	179422853	NA,T	NA,C	NA,1	NA,inf	NA,inf	NA,0.628636	0.000170919	0.000171136
2	chr3:178657935:C:T	178657935	NA,T	NA,C	NA,1	NA,-inf	NA,inf	NA,0.648358	0.000170855	0.000171079
2	chr3:178660497:T:C	178660497	NA,C	NA,T	NA,1	NA,-inf	NA,inf	NA,0.648358	0.000170855	0.000171079
2	chr3:178578945:G:A	178578945	NA,A	NA,G	NA,1	NA,inf	NA,inf	NA,0.597182	0.000170833	0.000171056
2	chr3:179284173:G:A	179284173	NA,A	NA,G	NA,1	NA,-inf	NA,inf	NA,0.629663	0.000170672	0.000170896
2	chr3:178662561:A:G	178662561	NA,G	NA,A	NA,1	NA,-inf	NA,inf	NA,0.649854	0.000170652	0.000170877
2	chr3:179193644:A:G	179193644	NA,G	NA,A	NA,1	NA,inf	NA,inf	NA,0.592396	0.000170559	0.000170768
2	chr3:179297917:C:T	179297917	NA,T	NA,C	NA,1	NA,inf	NA,inf	NA,0.615822	0.000170514	0.00017074
2	chr3:178533748:G:A	178533748	NA,A	NA,G	NA,1	NA,-inf	NA,inf	NA,0.62365	0.000170472	0.000170688
2	chr3:178884753:A:G	178884753	NA,G	NA,A	NA,1	NA,-inf	NA,inf	NA,0.667768	0.000170416	0.000170651
2	chr3:179299214:T:C	179299214	NA,C	NA,T	NA,1	NA,-inf	NA,inf	NA,0.627527	0.000170371	0.000170595
2	chr3:178662965:A:G	178662965	NA,G	NA,A	NA,1	NA,-inf	NA,inf	NA,0.646032	0.000170261	0.000170484
2	chr3:179298093:T:C	179298093	C,C	T,T	1,1	inf,-inf	inf,inf	2.33542,0.194608	0.000170099	0.000171184
2	chr3:178582359:G:A	178582359	NA,A	NA,G	NA,1	NA,inf	NA,inf	NA,0.594299	0.00017009	0.000170313
2	chr3:179047716:G:A	179047716	A,A	G,G	1,1	inf,inf	inf,inf	6.54703,0.585885	0.000169802	0.0107552
2	chr3:178660086:C:A	178660086	NA,A	NA,C	NA,1	NA,-inf	NA,inf	NA,0.645461	0.000169541	0.000169765
2	chr3:179206591:G:C	179206591	NA,C	NA,G	NA,1	NA,inf	NA,inf	NA,0.702359	0.000169518	0.000169773
2	chr3:178837510:T:C	178837510	NA,C	NA,T	NA,1	NA,inf	NA,inf	NA,0.610398	0.000169502	0.00016973
2	chr3:179321190:TA:T	179321190	NA,T	NA,TA	NA,1	NA,-inf	NA,inf	NA,0.633984	0.00016947	0.000169693
2	chr3:179231093:T:C	179231093	C,C	T,T	1,1	inf,-inf	inf,inf	0.657023,1.52477	0.000169324	0.000169667
2	chr3:179520701:A:G	179520701	G,G	A,A	1,1	inf,-inf	inf,inf	0.555088,1.26292	0.000169255	0.000169486
2	chr3:178800219:G:C	178800219	C,C	G,G	1,1	inf,-inf	inf,inf	1.80823,0.516457	0.000169161	0.000169657
2	chr3:179052335:C:A	179052335	A,A	C,C	1,1	inf,inf	inf,inf	6.3684,0.671139	0.000168791	0.00829656
2	chr3:178556099:G:A	178556099	NA,A	NA,G	NA,1	NA,inf	NA,inf	NA,0.631324	0.000168485	0.00016862
2	chr3:179341300:G:A	179341300	NA,A	NA,G	NA,1	NA,-inf	NA,inf	NA,0.678522	0.000168277	0.00016851
2	chr3:179495645:G:A	179495645	NA,A	NA,G	NA,1	NA,inf	NA,inf	NA,0.616247	0.000168263	0.00016849
2	chr3:178909225:G:A	178909225	NA,A	NA,G	NA,1	NA,inf	NA,inf	NA,0.651306	0.00016814	0.00016838
2	chr3:179226113:C:G	179226113	G,G	C,C	1,1	inf,-inf	inf,inf	0.6608,1.51767	0.000167912	0.000168253
2	chr3:179468363:C:T	179468363	NA,T	NA,C	NA,1	NA,-inf	NA,inf	NA,0.625549	0.000167761	0.000167983
2	chr3:179326320:C:T	179326320	NA,T	NA,C	NA,1	NA,-inf	NA,inf	NA,0.670698	0.0001676	0.000167833
2	chr3:178672915:T:G	178672915	G,G	T,T	1,1	inf,-inf	inf,inf	0.377965,1.56496	0.000167574	0.000167843
2	chr3:178706317:C:T	178706317	NA,T	NA,C	NA,1	NA,-inf	NA,inf	NA,0.63794	0.000167522	0.000167743
2	chr3:179298953:G:A	179298953	NA,A	NA,G	NA,1	NA,inf	NA,inf	NA,0.604323	0.000167149	0.00016737
2	chr3:179517801:C:T	179517801	NA,T	NA,C	NA,1	NA,-inf	NA,inf	NA,0.611172	0.000167092	0.000167311
2	chr3:179049852:C:T	179049852	T,T	C,C	1,1	inf,inf	inf,inf	6.51107,0.592289	0.000167056	0.0100529
2	chr3:179419311:T:C	179419311	NA,C	NA,T	NA,1	NA,inf	NA,inf	NA,0.612411	0.000166846	0.000167059
2	chr3:178753032:C:T	178753032	T,NA	C,NA	1,NA	-inf,NA	inf,NA	0.712992,NA	0.000166425	0.000166603
2	chr3:179433181:G:A	179433181	NA,A	NA,G	NA,1	NA,-inf	NA,inf	NA,0.639398	0.000166227	0.000166457
2	chr3:178837719:T:C	178837719	NA,C	NA,T	NA,1	NA,inf	NA,inf	NA,0.614125	0.000166202	0.000166431
2	chr3:179312069:T:G	179312069	NA,G	NA,T	NA,1	NA,-inf	NA,inf	NA,0.615689	0.000166021	0.000166237
2	chr3:179423823:T:C	179423823	NA,C	NA,T	NA,1	NA,-inf	NA,inf	NA,0.633625	0.000166012	0.00016624
2	chr3:178880221:T:C	178880221	NA,C	NA,T	NA,1	NA,inf	NA,inf	NA,0.585	0.000165782	0.000165994
2	chr3:178880222:G:T	178880222	NA,T	NA,G	NA,1	NA,inf	NA,inf	NA,0.585	0.000165782	0.000165994
2	chr3:179354166:C:T	179354166	NA,T	NA,C	NA,1	NA,-inf	NA,inf	NA,0.660423	0.000165657	0.000165887
2	chr3:179189235:A:T	179189235	T,T	A,A	1,1	inf,-inf	inf,inf	0.182546,1.65356	0.000165588	0.000165829
2	chr3:179221463:A:T	179221463	T,T	A,A	1,1	-inf,-inf	inf,inf	0.0805331,1.4945	0.000165581	0.000165749
2	chr3:178646492:G:A	178646492	A,NA	G,NA	1,NA	inf,NA	inf,NA	0.955603,NA	0.000165376	0.000165638
2	chr3:179346421:C:T	179346421	NA,T	NA,C	NA,1	NA,-inf	NA,inf	NA,0.582695	0.000164857	0.000165061
2	chr3:178843968:T:C	178843968	NA,C	NA,T	NA,1	NA,inf	NA,inf	NA,0.608061	0.000164769	0.000164996
2	chr3:179343673:G:T	179343673	NA,T	NA,G	NA,1	NA,-inf	NA,inf	NA,0.58199	0.00016468	0.000164883
2	chr3:179396887:T:C	179396887	NA,C	NA,T	NA,1	NA,inf	NA,inf	NA,0.624527	0.000164473	0.000164691
2	chr3:179310222:G:A	179310222	NA,A	NA,G	NA,1	NA,inf	NA,inf	NA,0.62883	0.000164459	0.000164688
2	chr3:179401611:A:G	179401611	NA,G	NA,A	NA,1	NA,-inf	NA,inf	NA,0.654855	0.000164298	0.000164526
2	chr3:179218439:T:G	179218439	G,G	T,T	1,1	-inf,-inf	inf,inf	0.0824841,1.48728	0.000164022	0.000164188
2	chr3:179218425:C:T	179218425	NA,T	NA,C	NA,1	NA,inf	NA,inf	NA,0.566188	0.000163864	0.000164066
2	chr3:179426153:A:G	179426153	G,G	A,A	1,1	inf,-inf	inf,inf	1.05417,1.02874	0.000163631	0.000163936
2	chr3:179213561:A:G	179213561	NA,G	NA,A	NA,1	NA,inf	NA,inf	NA,0.565228	0.000163622	0.000163823
2	chr3:179455191:G:T	179455191	T,T	G,G	1,1	inf,-inf	inf,inf	1.30257,0.389286	0.000163584	0.000163764
2	chr3:178979060:T:C	178979060	C,NA	T,NA	1,NA	inf,NA	inf,NA	1.16017,NA	0.000163542	0.000163931
2	chr3:178672247:G:A	178672247	NA,A	NA,G	NA,1	NA,-inf	NA,inf	NA,0.62125	0.00016347	0.000163686
2	chr3:179370171:G:A	179370171	NA,A	NA,G	NA,1	NA,inf	NA,inf	NA,0.619948	0.000163407	0.000163623
2	chr3:178961151:C:A	178961151	A,A	C,C	1,1	inf,-inf	inf,inf	5.45262,1.88684	0.000163398	0.00843598
2	chr3:179195360:C:T	179195360	NA,T	NA,C	NA,1	NA,inf	NA,inf	NA,0.563586	0.000163215	0.000163415
2	chr3:179166372:C:T	179166372	NA,T	NA,C	NA,1	NA,-inf	NA,inf	NA,0.649202	0.000163134	0.000163354
2	chr3:178867854:T:C	178867854	NA,C	NA,T	NA,1	NA,inf	NA,inf	NA,0.549649	0.000162948	0.000163155
2	chr3:179389270:A:G	179389270	NA,G	NA,A	NA,1	NA,inf	NA,inf	NA,0.617401	0.000162797	0.000163012
2	chr3:179058908:TAGG:T	179058908	NA,T	NA,TAGG	NA,1	NA,-inf	NA,inf	NA,0.609438	0.000162794	0.000163009
2	chr3:178635976:A:G	178635976	NA,G	NA,A	NA,1	NA,-inf	NA,inf	NA,0.618421	0.00016279	0.000163005
2	chr3:179392489:G:C	179392489	NA,C	NA,G	NA,1	NA,inf	NA,inf	NA,0.617221	0.000162754	0.000162969
2	chr3:178826031:G:A	178826031	NA,A	NA,G	NA,1	NA,inf	NA,inf	NA,0.551913	0.000162732	0.000162943
2	chr3:179185048:A:G	179185048	NA,G	NA,A	NA,1	NA,-inf	NA,inf	NA,0.647271	0.000162675	0.000162895
2	chr3:179283979:A:G	179283979	NA,G	NA,A	NA,1	NA,-inf	NA,inf	NA,0.597461	0.000162649	0.000162862
2	chr3:179409193:T:C	179409193	C,NA	T,NA	1,NA	-inf,NA	inf,NA	1.347,NA	0.000162515	0.000163063
2	chr3:178809289:G:A	178809289	NA,A	NA,G	NA,1	NA,inf	NA,inf	NA,0.589796	0.000162461	0.000162608
2	chr3:179057153:A:T	179057153	NA,T	NA,A	NA,1	NA,-inf	NA,inf	NA,0.608009	0.00016245	0.000162664
2	chr3:179448353:T:C	179448353	NA,C	NA,T	NA,1	NA,-inf	NA,inf	NA,0.599593	0.000162122	0.000162333
2	chr3:179171362:A:G	179171362	G,G	A,A	1,1	inf,-inf	inf,inf	0.0377953,1.55342	0.000162068	0.000162257
2	chr3:179161526:G:A	179161526	A,A	G,G	1,1	inf,-inf	inf,inf	0.169498,1.63843	0.000161956	0.000162187
2	chr3:179346549:C:T	179346549	NA,T	NA,C	NA,1	NA,-inf	NA,inf	NA,0.651824	0.000161949	0.000162172
2	chr3:178564378:G:A	178564378	NA,A	NA,G	NA,1	NA,-inf	NA,inf	NA,0.596574	0.000161872	0.000162082
2	chr3:179132193:G:A	179132193	NA,A	NA,G	NA,1	NA,-inf	NA,inf	NA,0.647266	0.000161839	0.000162065
2	chr3:179168821:C:T	179168821	T,T	C,C	1,1	inf,-inf	inf,inf	0.189842,1.64231	0.000161792	0.00016203
2	chr3:178617664:C:T	178617664	T,T	C,C	1,1	-inf,inf	inf,inf	0.827913,1.07738	0.000161574	0.000161811
2	chr3:178642090:T:C	178642090	NA,C	NA,T	NA,1	NA,inf	NA,inf	NA,0.591417	0.000161324	0.000161533
2	chr3:179515759:A:G	179515759	NA,G	NA,A	NA,1	NA,inf	NA,inf	NA,0.587989	0.00016132	0.000161537
2	chr3:179284637:A:G	179284637	NA,G	NA,A	NA,1	NA,-inf	NA,inf	NA,0.591611	0.000161248	0.000161459
2	chr3:179148539:C:T	179148539	T,T	C,C	1,1	inf,-inf	inf,inf	0.163329,1.63285	0.000160908	0.000161136
2	chr3:178932191:C:T	178932191	T,NA	C,NA	1,NA	inf,NA	inf,NA	1.21502,NA	0.000160865	0.000161278
2	chr3:179270197:C:T	179270197	NA,T	NA,C	NA,1	NA,inf	NA,inf	NA,0.567848	0.000160767	0.00016097
2	chr3:179345186:A:T	179345186	NA,T	NA,A	NA,1	NA,-inf	NA,inf	NA,0.589872	0.00016075	0.000160959
2	chr3:179513369:A:G	179513369	G,G	A,A	1,1	-inf,-inf	inf,inf	0.896668,0.593957	0.00016055	0.000160667
2	chr3:179283710:T:C	179283710	NA,C	NA,T	NA,1	NA,-inf	NA,inf	NA,0.588455	0.000160499	0.000160709
2	chr3:178648028:T:G	178648028	NA,G	NA,T	NA,1	NA,-inf	NA,inf	NA,0.608402	0.000160458	0.00016067
2	chr3:179285719:G:A	179285719	NA,A	NA,G	NA,1	NA,-inf	NA,inf	NA,0.588283	0.000160457	0.000160667
2	chr3:179079349:A:G	179079349	G,G	A,A	1,1	-inf,-inf	inf,inf	0.0742602,1.52283	0.000160456	0.000160623
2	chr3:179286079:G:A	179286079	NA,A	NA,G	NA,1	NA,-inf	NA,inf	NA,0.587792	0.00016034	0.00016055
2	chr3:179268578:A:G	179268578	NA,G	NA,A	NA,1	NA,inf	NA,inf	NA,0.564693	0.000160011	0.000160214
2	chr3:179285446:C:T	179285446	NA,T	NA,C	NA,1	NA,-inf	NA,inf	NA,0.585978	0.00015988	0.000160089
2	chr3:179034120:C:G	179034120	NA,G	NA,C	NA,1	NA,-inf	NA,inf	NA,0.596337	0.000159837	0.000160048
2	chr3:179285609:C:T	179285609	NA,T	NA,C	NA,1	NA,-inf	NA,inf	NA,0.584812	0.000159636	0.000159846
2	chr3:179396256:C:T	179396256	NA,T	NA,C	NA,1	NA,inf	NA,inf	NA,0.602933	0.000159547	0.000159759
2	chr3:179519403:A:G	179519403	NA,G	NA,A	NA,1	NA,inf	NA,inf	NA,0.600942	0.000159344	0.000159564
2	chr3:178769080:T:C	178769080	NA,C	NA,T	NA,1	NA,-inf	NA,inf	NA,0.602351	0.000159242	0.000159454
2	chr3:178633654:G:A	178633654	A,A	G,G	1,1	inf,-inf	inf,inf	1.75114,0.336833	0.00015894	0.0001593
2	chr3:178770829:C:T	178770829	NA,T	NA,C	NA,1	NA,-inf	NA,inf	NA,0.600456	0.000158803	0.000159014
2	chr3:178712472:T:C	178712472	NA,C	NA,T	NA,1	NA,-inf	NA,inf	NA,0.599332	0.000158696	0.000158904
2	chr3:178898743:T:A	178898743	NA,A	NA,T	NA,1	NA,inf	NA,inf	NA,0.614806	0.000158603	0.00015883
2	chr3:178602635:A:G	178602635	G,G	A,A	1,1	inf,-inf	inf,inf	1.40694,0.480922	0.000158577	0.000158807
2	chr3:179360672:T:C	179360672	NA,C	NA,T	NA,1	NA,-inf	NA,inf	NA,0.587326	0.000158533	0.000158742
2	chr3:178581508:T:C	178581508	NA,C	NA,T	NA,1	NA,inf	NA,inf	NA,0.547941	0.000158484	0.000158691
2	chr3:179339223:G:A	179339223	NA,A	NA,G	NA,1	NA,-inf	NA,inf	NA,0.631141	0.000158341	0.000158561
2	chr3:178737448:G:A	178737448	NA,A	NA,G	NA,1	NA,-inf	NA,inf	NA,0.598441	0.000158259	0.000158469
2	chr3:178945671:C:T	178945671	NA,T	NA,C	NA,1	NA,-inf	NA,inf	NA,0.637737	0.000158255	0.000158471
2	chr3:179385870:A:C	179385870	NA,C	NA,A	NA,1	NA,-inf	NA,inf	NA,0.585392	0.000158091	0.000158299
2	chr3:178668607:G:A	178668607	A,A	G,G	1,1	inf,-inf	inf,inf	2.03199,0.17957	0.000157991	0.00015853
2	chr3:178684140:A:G	178684140	G,NA	A,NA	1,NA	inf,NA	inf,NA	0.56042,NA	0.000157986	0.00015813
2	chr3:179207948:G:A	179207948	A,A	G,G	1,1	-inf,-inf	inf,inf	0.10759,1.43933	0.000157957	0.000158111
2	chr3:178688376:T:C	178688376	C,C	T,T	1,1	inf,-inf	inf,inf	2.0557,0.133174	0.000157803	0.000158349
2	chr3:179050074:G:A	179050074	NA,A	NA,G	NA,1	NA,-inf	NA,inf	NA,0.588203	0.000157797	0.000158006
2	chr3:179024384:C:A	179024384	NA,A	NA,C	NA,1	NA,-inf	NA,inf	NA,0.66161	0.000157734	0.000157959
2	chr3:178662044:C:T	178662044	T,T	C,C	1,1	inf,-inf	inf,inf	2.07661,0.130147	0.000157678	0.000158237
2	chr3:179203079:T:C	179203079	NA,C	NA,T	NA,1	NA,inf	NA,inf	NA,0.541279	0.000157468	0.000157662
2	chr3:178692651:G:A	178692651	A,A	G,G	1,1	inf,-inf	inf,inf	2.06219,0.115567	0.000157331	0.000157878
2	chr3:178672722:A:G	178672722	NA,G	NA,A	NA,1	NA,-inf	NA,inf	NA,0.557658	0.000157118	0.000157311
2	chr3:179042840:A:C	179042840	C,C	A,A	1,1	inf,inf	inf,inf	6.48884,0.561346	0.000156945	0.00920098
2	chr3:179377277:TTTAA:T	179377277	NA,T	NA,TTTAA	NA,1	NA,-inf	NA,inf	NA,0.579936	0.000156828	0.000157035
2	chr3:178812796:C:T	178812796	NA,T	NA,C	NA,1	NA,-inf	NA,inf	NA,0.577209	0.000156814	0.000157016
2	chr3:179251573:C:A	179251573	NA,A	NA,C	NA,1	NA,inf	NA,inf	NA,0.581429	0.000156802	0.000157016
2	chr3:179212749:A:G	179212749	G,G	A,A	1,1	-inf,-inf	inf,inf	0.0875372,1.45627	0.000156686	0.000156843
2	chr3:179049073:A:G	179049073	NA,G	NA,A	NA,1	NA,-inf	NA,inf	NA,0.582305	0.000156496	0.000156702
2	chr3:178578866:T:C	178578866	C,C	T,T	1,1	-inf,inf	inf,inf	1.20749,0.0486811	0.00015647	0.000156581
2	chr3:178850704:T:C	178850704	NA,C	NA,T	NA,1	NA,inf	NA,inf	NA,0.561576	0.000156463	0.000156675
2	chr3:178696991:A:C	178696991	C,C	A,A	1,1	-inf,inf	inf,inf	0.124833,1.54024	0.00015635	0.000156516
2	chr3:179104580:A:G	179104580	G,G	A,A	1,1	inf,-inf	inf,inf	0.141412,1.61172	0.000156264	0.00015648
2	chr3:178652216:G:A	178652216	A,A	G,G	1,1	inf,-inf	inf,inf	1.85729,0.0829916	0.000156128	0.000156486
2	chr3:179045758:T:C	179045758	NA,C	NA,T	NA,1	NA,-inf	NA,inf	NA,0.580604	0.00015611	0.000156316
2	chr3:179048441:C:T	179048441	NA,T	NA,C	NA,1	NA,-inf	NA,inf	NA,0.579767	0.00015592	0.000156126
2	chr3:179455132:C:T	179455132	NA,T	NA,C	NA,1	NA,inf	NA,inf	NA,0.550426	0.000155887	0.000156086
2	chr3:179497630:A:G	179497630	NA,G	NA,A	NA,1	NA,inf	NA,inf	NA,0.563794	0.000155725	0.000155934
2	chr3:178993803:A:C	178993803	C,C	A,A	1,1	-inf,inf	inf,inf	1.73723,0.380879	0.00015569	0.000156038
2	chr3:179331424:A:G	179331424	NA,G	NA,A	NA,1	NA,-inf	NA,inf	NA,0.618858	0.000155665	0.000155881
2	chr3:178714273:C:T	178714273	NA,T	NA,C	NA,1	NA,-inf	NA,inf	NA,0.544458	0.000155304	0.000155497
2	chr3:179336655:A:G	179336655	NA,G	NA,A	NA,1	NA,-inf	NA,inf	NA,0.616374	0.000155104	0.000155319
2	chr3:178736983:T:C	178736983	NA,C	NA,T	NA,1	NA,-inf	NA,inf	NA,0.582228	0.000155088	0.000155293
2	chr3:179298413:G:A	179298413	NA,A	NA,G	NA,1	NA,-inf	NA,inf	NA,0.564102	0.000155084	0.000155288
2	chr3:179217255:T:G	179217255	NA,G	NA,T	NA,1	NA,inf	NA,inf	NA,0.531044	0.000155038	0.00015523
2	chr3:179517504:G:A	179517504	NA,A	NA,G	NA,1	NA,-inf	NA,inf	NA,0.56024	0.000154961	0.000155164
2	chr3:179154567:C:T	179154567	T,T	C,C	1,1	inf,-inf	inf,inf	0.134588,1.60226	0.000154639	0.00015485
2	chr3:178805681:G:A	178805681	NA,A	NA,G	NA,1	NA,inf	NA,inf	NA,0.555469	0.000154457	0.000154599
2	chr3:178706396:G:C	178706396	C,NA	G,NA	1,NA	-inf,NA	inf,NA	0.612199,NA	0.000154448	0.000154599
2	chr3:179127025:C:T	179127025	T,T	C,C	1,1	inf,-inf	inf,inf	0.867742,1.32274	0.000154329	0.000154669
2	chr3:178541972:A:G	178541972	NA,G	NA,A	NA,1	NA,-inf	NA,inf	NA,0.561944	0.000154286	0.000154485
2	chr3:179280925:G:A	179280925	NA,A	NA,G	NA,1	NA,-inf	NA,inf	NA,0.561781	0.000154271	0.000154473
2	chr3:179209471:CCAAT:C	179209471	NA,C	NA,CCAAT	NA,1	NA,inf	NA,inf	NA,0.527537	0.000154229	0.00015442
2	chr3:179109827:T:C	179109827	NA,C	NA,T	NA,1	NA,-inf	NA,inf	NA,0.578449	0.000154225	0.000154443
2	chr3:178690782:G:C	178690782	C,C	G,G	1,1	-inf,inf	inf,inf	0.118472,1.53749	0.000154138	0.000154301
2	chr3:178605725:T:G	178605725	G,G	T,T	1,1	-inf,-inf	inf,inf	0.142928,1.48511	0.000154083	0.000154171
2	chr3:179209557:T:C	179209557	C,C	T,T	1,1	-inf,-inf	inf,inf	0.099494,1.43349	0.000153942	0.000154094
2	chr3:179008567:A:C	179008567	NA,C	NA,A	NA,1	NA,-inf	NA,inf	NA,0.571618	0.000153931	0.000154135
2	chr3:178611888:T:G	178611888	G,G	T,T	1,1	inf,-inf	inf,inf	1.51886,0.506858	0.000153788	0.000154075
2	chr3:179006316:A:G	179006316	NA,G	NA,A	NA,1	NA,-inf	NA,inf	NA,0.570679	0.000153723	0.000153926
2	chr3:178549568:C:T	178549568	T,T	C,C	1,1	inf,inf	inf,inf	1.35684,0.503777	0.000153643	0.000153876
2	chr3:179206875:T:C	179206875	NA,C	NA,T	NA,1	NA,inf	NA,inf	NA,0.524549	0.000153545	0.000153735
2	chr3:179331646:G:A	179331646	NA,A	NA,G	NA,1	NA,-inf	NA,inf	NA,0.539692	0.000153525	0.000153718
2	chr3:178752631:G:A	178752631	NA,A	NA,G	NA,1	NA,-inf	NA,inf	NA,0.553899	0.000153512	0.000153713
2	chr3:179363158:C:T	179363158	T,T	C,C	1,1	-inf,-inf	inf,inf	0.0208221,1.51898	0.000153268	0.000153435
2	chr3:179453285:T:A	179453285	NA,A	NA,T	NA,1	NA,-inf	NA,inf	NA,0.561293	0.00015317	0.00015337
2	chr3:179320244:GC:G	179320244	NA,G	NA,GC	NA,1	NA,-inf	NA,inf	NA,0.607732	0.000153161	0.000153373
2	chr3:178898332:C:T	178898332	NA,T	NA,C	NA,1	NA,inf	NA,inf	NA,0.635618	0.00015316	0.000153392
2	chr3:178909117:G:A	178909117	NA,A	NA,G	NA,1	NA,inf	NA,inf	NA,0.589629	0.000153075	0.000153293
2	chr3:178741213:A:G	178741213	NA,G	NA,A	NA,1	NA,-inf	NA,inf	NA,0.573792	0.00015301	0.000153212
2	chr3:179453766:G:A	179453766	NA,A	NA,G	NA,1	NA,-inf	NA,inf	NA,0.559616	0.000152884	0.000153083
2	chr3:179422444:C:T	179422444	NA,T	NA,C	NA,1	NA,-inf	NA,inf	NA,0.555986	0.000152641	0.000152842
2	chr3:179486000:G:A	179486000	NA,A	NA,G	NA,1	NA,inf	NA,inf	NA,0.535366	0.000152568	0.000152768
2	chr3:179340609:T:C	179340609	NA,C	NA,T	NA,1	NA,-inf	NA,inf	NA,0.60381	0.000152416	0.000152627
2	chr3:178984777:G:A	178984777	A,A	G,G	1,1	inf,-inf	inf,inf	5.71746,1.7229	0.000152375	0.0113156
2	chr3:178619241:T:C	178619241	NA,C	NA,T	NA,1	NA,-inf	NA,inf	NA,0.541902	0.000152305	0.000152498
2	chr3:179084334:G:T	179084334	NA,T	NA,G	NA,1	NA,inf	NA,inf	NA,0.528786	0.000152074	0.000152269
2	chr3:179422854:G:A	179422854	NA,A	NA,G	NA,1	NA,-inf	NA,inf	NA,0.572244	0.000151933	0.000152141
2	chr3:178602790:G:A	178602790	A,A	G,G	1,1	-inf,inf	inf,inf	0.619909,1.10793	0.000151931	0.000152109
2	chr3:179310019:A:G	179310019	NA,G	NA,A	NA,1	NA,inf	NA,inf	NA,0.526964	0.000151908	0.000152099
2	chr3:179033197:T:C	179033197	NA,C	NA,T	NA,1	NA,-inf	NA,inf	NA,0.560621	0.000151786	0.000151987
2	chr3:178807833:C:T	178807833	NA,T	NA,C	NA,1	NA,inf	NA,inf	NA,0.547681	0.000151737	0.000151879
2	chr3:179390675:A:G	179390675	NA,G	NA,A	NA,1	NA,-inf	NA,inf	NA,0.596334	0.000151696	0.000151905
2	chr3:179262833:G:A	179262833	A,A	G,G	1,1	inf,-inf	inf,inf	0.801514,1.24419	0.000151556	0.000151831
2	chr3:178615191:C:T	178615191	NA,T	NA,C	NA,1	NA,inf	NA,inf	NA,0.545646	0.00015155	0.000151746
2	chr3:178776801:C:T	178776801	NA,T	NA,C	NA,1	NA,-inf	NA,inf	NA,0.567619	0.00015147	0.000151671
2	chr3:179426233:G:A	179426233	NA,A	NA,G	NA,1	NA,inf	NA,inf	NA,0.523505	0.000151383	0.000151579
2	chr3:178558614:A:T	178558614	NA,T	NA,A	NA,1	NA,-inf	NA,inf	NA,0.549597	0.000151162	0.000151359
2	chr3:178753188:A:T	178753188	T,T	A,A	1,1	-inf,-inf	inf,inf	1.51621,0.939106	0.000150964	0.00015157
2	chr3:179250664:G:A	179250664	NA,A	NA,G	NA,1	NA,inf	NA,inf	NA,0.51382	0.00015092	0.000151117
2	chr3:178689358:G:A	178689358	A,A	G,G	1,1	inf,-inf	inf,inf	2.02427,0.140488	0.000150913	0.000151428
2	chr3:178970447:G:A	178970447	NA,A	NA,G	NA,1	NA,-inf	NA,inf	NA,0.580997	0.000150645	0.000150854
2	chr3:178973912:T:C	178973912	C,C	T,T	1,1	-inf,inf	inf,inf	1.64545,0.484936	0.000150432	0.00015075
2	chr3:179517763:C:A	179517763	A,A	C,C	1,1	inf,inf	inf,inf	0.977467,0.684189	0.000150348	0.000150519
2	chr3:179429064:C:A	179429064	A,A	C,C	1,1	-inf,inf	inf,inf	1.25044,0.270704	0.000150329	0.00015047
2	chr3:178912517:C:T	178912517	NA,T	NA,C	NA,1	NA,inf	NA,inf	NA,0.576825	0.000150254	0.000150468
2	chr3:178822456:T:C	178822456	NA,C	NA,T	NA,1	NA,inf	NA,inf	NA,0.537919	0.000150023	0.000150215
2	chr3:179412094:T:C	179412094	NA,C	NA,T	NA,1	NA,inf	NA,inf	NA,0.517494	0.000150015	0.000150209
2	chr3:179187307:G:A	179187307	NA,A	NA,G	NA,1	NA,inf	NA,inf	NA,0.615066	0.000150005	0.000150228
2	chr3:179022828:G:A	179022828	NA,A	NA,G	NA,1	NA,-inf	NA,inf	NA,0.552795	0.000149881	0.000150079
2	chr3:179047938:G:T	179047938	T,T	G,G	1,1	inf,inf	inf,inf	6.39736,0.577843	0.000149745	0.00775353
2	chr3:178668480:G:A	178668480	NA,A	NA,G	NA,1	NA,-inf	NA,inf	NA,0.558916	0.000149735	0.000149931
2	chr3:178553708:T:A	178553708	A,A	T,T	1,1	inf,inf	inf,inf	1.29139,0.569358	0.000149718	0.000149946
2	chr3:178781580:T:C	178781580	NA,C	NA,T	NA,1	NA,-inf	NA,inf	NA,0.5356	0.000149504	0.0001497
2	chr3:178732250:A:G	178732250	NA,G	NA,A	NA,1	NA,-inf	NA,inf	NA,0.556449	0.00014949	0.000149688
2	chr3:179216278:C:G	179216278	G,G	C,C	1,1	-inf,-inf	inf,inf	0.0911257,1.42542	0.00014943	0.000149579
2	chr3:179292961:A:T	179292961	NA,T	NA,A	NA,1	NA,-inf	NA,inf	NA,0.532452	0.000149222	0.000149417
2	chr3:179012395:G:A	179012395	NA,A	NA,G	NA,1	NA,inf	NA,inf	NA,0.503669	0.000148964	0.000149148
2	chr3:179354652:A:G	179354652	G,NA	A,NA	1,NA	-inf,NA	inf,NA	0.681938,NA	0.000148824	0.000148994
2	chr3:179173340:C:T	179173340	NA,T	NA,C	NA,1	NA,inf	NA,inf	NA,0.623441	0.000148724	0.00014895
2	chr3:179131333:G:A	179131333	A,A	G,G	1,1	inf,-inf	inf,inf	0.146086,1.5844	0.000148506	0.000148712
2	chr3:179416121:G:C	179416121	NA,C	NA,G	NA,1	NA,inf	NA,inf	NA,0.510692	0.000148482	0.000148674
2	chr3:179347513:G:T	179347513	NA,T	NA,G	NA,1	NA,-inf	NA,inf	NA,0.584373	0.000148356	0.000148561
2	chr3:179025336:C:CA	179025336	NA,CA	NA,C	NA,1	NA,-inf	NA,inf	NA,0.545123	0.00014827	0.000148466
2	chr3:178974088:CTT:C	178974088	C,C	CTT,CTT	1,1	inf,-inf	inf,inf	5.83599,1.70239	0.000148234	0.0136777
2	chr3:179425767:A:G	179425767	NA,G	NA,A	NA,1	NA,-inf	NA,inf	NA,0.55173	0.000148183	0.000148386
2	chr3:178698746:T:C	178698746	C,C	T,T	1,1	-inf,inf	inf,inf	0.154021,1.50256	0.000148066	0.000148224
2	chr3:178998799:A:G	178998799	NA,G	NA,A	NA,1	NA,-inf	NA,inf	NA,0.543058	0.000147802	0.000147998
2	chr3:179316991:A:G	179316991	NA,G	NA,A	NA,1	NA,-inf	NA,inf	NA,0.531455	0.000147764	0.000147956
2	chr3:179522457:T:C	179522457	C,NA	T,NA	1,NA	-inf,NA	inf,NA	0.589234,NA	0.000147713	0.000147859
2	chr3:179033410:T:C	179033410	NA,C	NA,T	NA,1	NA,-inf	NA,inf	NA,0.542423	0.000147706	0.000147901
2	chr3:179077631:G:A	179077631	NA,A	NA,G	NA,1	NA,-inf	NA,inf	NA,0.543752	0.000147655	0.00014785
2	chr3:179042480:A:G	179042480	NA,G	NA,A	NA,1	NA,-inf	NA,inf	NA,0.541805	0.000147579	0.000147774
2	chr3:179039848:T:A	179039848	NA,A	NA,T	NA,1	NA,-inf	NA,inf	NA,0.541483	0.000147512	0.000147707
2	chr3:179043595:T:C	179043595	NA,C	NA,T	NA,1	NA,-inf	NA,inf	NA,0.541381	0.00014749	0.000147685
2	chr3:179265541:C:T	179265541	NA,T	NA,C	NA,1	NA,inf	NA,inf	NA,0.51346	0.000147414	0.000147604
2	chr3:179027590:TAA:T	179027590	NA,T	NA,TAA	NA,1	NA,-inf	NA,inf	NA,0.540946	0.000147399	0.000147594
2	chr3:179107107:T:C	179107107	NA,C	NA,T	NA,1	NA,inf	NA,inf	NA,0.509015	0.00014735	0.00014754
2	chr3:179423292:T:C	179423292	NA,C	NA,T	NA,1	NA,-inf	NA,inf	NA,0.550326	0.00014733	0.000147531
2	chr3:178749065:G:A	178749065	NA,A	NA,G	NA,1	NA,-inf	NA,inf	NA,0.547034	0.000147113	0.000147308
2	chr3:179347551:AG:A	179347551	NA,A	NA,AG	NA,1	NA,-inf	NA,inf	NA,0.578173	0.000147092	0.000147295
2	chr3:179276542:T:TG	179276542	NA,TG	NA,T	NA,1	NA,inf	NA,inf	NA,0.512518	0.000146765	0.000146959
2	chr3:179280899:C:T	179280899	NA,T	NA,C	NA,1	NA,-inf	NA,inf	NA,0.526245	0.000146684	0.000146877
2	chr3:179420755:G:A	179420755	NA,A	NA,G	NA,1	NA,inf	NA,inf	NA,0.523296	0.000146565	0.000146753
2	chr3:179380084:A:G	179380084	NA,G	NA,A	NA,1	NA,-inf	NA,inf	NA,0.532318	0.000146555	0.000146748
2	chr3:179500413:C:T	179500413	NA,T	NA,C	NA,1	NA,inf	NA,inf	NA,0.520004	0.000146149	0.000146346
2	chr3:179322031:C:T	179322031	NA,T	NA,C	NA,1	NA,-inf	NA,inf	NA,0.569442	0.000146022	0.000146222
2	chr3:178932802:T:C	178932802	NA,C	NA,T	NA,1	NA,inf	NA,inf	NA,0.532691	0.00014594	0.000146137
2	chr3:179280239:T:C	179280239	NA,C	NA,T	NA,1	NA,-inf	NA,inf	NA,0.522179	0.00014584	0.000146031
2	chr3:179461229:T:C	179461229	NA,C	NA,T	NA,1	NA,inf	NA,inf	NA,0.507545	0.00014578	0.000145973
2	chr3:179279859:A:G	179279859	NA,G	NA,A	NA,1	NA,-inf	NA,inf	NA,0.521799	0.00014576	0.000145951
2	chr3:179283182:G:C	179283182	NA,C	NA,G	NA,1	NA,-inf	NA,inf	NA,0.521243	0.000145647	0.000145838
2	chr3:179124953:G:T	179124953	NA,T	NA,G	NA,1	NA,inf	NA,inf	NA,0.611425	0.000145612	0.000145793
2	chr3:179280216:T:C	179280216	NA,C	NA,T	NA,1	NA,-inf	NA,inf	NA,0.520892	0.000145574	0.000145765
2	chr3:179278055:G:A	179278055	NA,A	NA,G	NA,1	NA,-inf	NA,inf	NA,0.520843	0.000145564	0.000145755
2	chr3:179281868:T:TAAC	179281868	NA,TAAC	NA,T	NA,1	NA,-inf	NA,inf	NA,0.520843	0.000145564	0.000145755
2	chr3:178690059:T:G	178690059	G,G	T,T	1,1	inf,-inf	inf,inf	1.99759,0.155383	0.000145559	0.000146054
2	chr3:179307232:T:A	179307232	NA,A	NA,T	NA,1	NA,-inf	NA,inf	NA,0.570787	0.000145557	0.000145758
2	chr3:179281769:A:C	179281769	NA,C	NA,A	NA,1	NA,-inf	NA,inf	NA,0.520784	0.000145551	0.000145742
2	chr3:179207162:A:T	179207162	T,T	A,A	1,1	-inf,-inf	inf,inf	0.097248,1.40337	0.000145343	0.000145487
2	chr3:179384477:T:A	179384477	NA,A	NA,T	NA,1	NA,-inf	NA,inf	NA,0.565666	0.000145276	0.000145476
2	chr3:179337822:C:A	179337822	NA,A	NA,C	NA,1	NA,-inf	NA,inf	NA,0.496574	0.000145185	0.000145365
2	chr3:178933690:T:C	178933690	NA,C	NA,T	NA,1	NA,inf	NA,inf	NA,0.52802	0.000144986	0.000145181
2	chr3:179384476:T:G	179384476	NA,G	NA,T	NA,1	NA,-inf	NA,inf	NA,0.563495	0.000144847	0.000145047
2	chr3:179415640:A:AAAGT	179415640	AAAGT,AAAGT	A,A	1,1	-inf,inf	inf,inf	0.886018,0.841075	0.000144841	0.000144992
2	chr3:178650525:C:A	178650525	A,A	C,C	1,1	inf,inf	inf,inf	1.82205,0.00731861	0.000144778	0.000145109
2	chr3:178551368:T:C	178551368	C,C	T,T	1,1	inf,inf	inf,inf	1.27033,0.569365	0.000144685	0.000144904
2	chr3:179125895:A:T	179125895	NA,T	NA,A	NA,1	NA,inf	NA,inf	NA,0.606464	0.000144679	0.000144859
2	chr3:178769678:C:T	178769678	NA,T	NA,C	NA,1	NA,inf	NA,inf	NA,0.51722	0.000144501	0.000144699
2	chr3:179289846:C:T	179289846	NA,T	NA,C	NA,1	NA,-inf	NA,inf	NA,0.509656	0.000144407	0.000144595
2	chr3:179281555:G:A	179281555	NA,A	NA,G	NA,1	NA,-inf	NA,inf	NA,0.514977	0.000144362	0.000144552
2	chr3:179384475:T:G	179384475	NA,G	NA,T	NA,1	NA,-inf	NA,inf	NA,0.560951	0.000144337	0.000144536
2	chr3:179079383:ACCGCACCCGG:A	179079383	A,A	ACCGCACCCGG,ACCGCACCCGG	1,1	-inf,-inf	inf,inf	0.0708394,1.46638	0.000144169	0.00014432
2	chr3:179384482:ATTTT:A	179384482	NA,A	NA,ATTTT	NA,1	NA,-inf	NA,inf	NA,0.559724	0.000144104	0.000144303
2	chr3:179004245:G:A	179004245	A,NA	G,NA	1,NA	-inf,NA	inf,NA	0.561398,NA	0.000144092	0.000144232
2	chr3:178731946:C:T	178731946	NA,T	NA,C	NA,1	NA,-inf	NA,inf	NA,0.529667	0.000143976	0.000144167
2	chr3:179078532:T:C	179078532	C,C	T,T	1,1	-inf,-inf	inf,inf	0.0336079,1.50761	0.000143883	0.000144043
2	chr3:179520952:A:C	179520952	C,C	A,A	1,1	inf,inf	inf,inf	0.140069,1.55412	0.00014386	0.000144059
2	chr3:179287328:G:T	179287328	NA,T	NA,G	NA,1	NA,-inf	NA,inf	NA,0.533355	0.0001437	0.00014389
2	chr3:178604459:A:G	178604459	G,G	A,A	1,1	-inf,inf	inf,inf	0.645777,1.0496	0.000143659	0.000143826
2	chr3:178717273:AC:A	178717273	NA,A	NA,AC	NA,1	NA,-inf	NA,inf	NA,0.52735	0.000143371	0.000143561
2	chr3:179163354:C:T	179163354	NA,T	NA,C	NA,1	NA,inf	NA,inf	NA,0.524325	0.000143368	0.000143567
2	chr3:178578371:G:A	178578371	A,A	G,G	1,1	-inf,inf	inf,inf	1.16287,0.017074	0.000143363	0.000143463
2	chr3:178577453:G:A	178577453	NA,A	NA,G	NA,1	NA,-inf	NA,inf	NA,0.499278	0.000143347	0.000143529
2	chr3:178879194:G:T	178879194	NA,T	NA,G	NA,1	NA,inf	NA,inf	NA,0.478316	0.000143152	0.00014333
2	chr3:178624721:T:C	178624721	NA,C	NA,T	NA,1	NA,inf	NA,inf	NA,0.511778	0.000143083	0.000143278
```
