## Supplementary material for "Characterization of shared and ancestry-specific signals driving complex traits using multi-ancestry fine-mapping": susiex_nc2.cs80.snp

```
BP	SNP	PIP(CS1)	LogBF(CS1,Pop1)	LogBF(CS1,Pop2)	PIP(CS2)	LogBF(CS2,Pop1)	LogBF(CS2,Pop2)
178522734	chr3:178522734:C:T	1.18153e-07	-1.50195e-10	-1.30657	8.90824e-05	-1.50195e-10	-1.30659
178523699	chr3:178523699:C:T	2.03013e-07	-0.0806509	-0.684632	0.000358319	0.660242	-0.574971
178523777	chr3:178523777:C:T	6.86869e-08	-1.65591	-0.193079	4.85482e-05	-1.65537	-0.258225
178524038	chr3:178524038:T:C	2.02138e-07	-0.165353	-0.604252	0.000352011	0.555728	-0.488218
178525221	chr3:178525221:T:C	3.81926e-07	0.625731	-0.759057	0.000245192	0.512567	-0.806679
178525466	chr3:178525466:C:A	2.51331e-07	-1.50195e-10	-0.551783	0.000937112	-1.50195e-10	1.04665
178525476	chr3:178525476:G:T	1.51314e-07	-0.315192	-0.744001	0.000252752	0.376596	-0.64034
178525810	chr3:178525810:CT:C	1.18238e-07	-1.50195e-10	-1.30585	8.90711e-05	-1.50195e-10	-1.30672
178525958	chr3:178525958:T:C	3.70305e-07	0.719791	-0.884018	0.00023894	0.604712	-0.924653
178525960	chr3:178525960:A:C	1.33128e-07	-1.50195e-10	-1.18724	0.000102354	-1.50195e-10	-1.16771
178526371	chr3:178526371:G:A	1.29936e-07	-1.50195e-10	-1.21151	0.000103273	-1.50195e-10	-1.15878
178526450	chr3:178526450:G:C	1.18508e-07	-1.50195e-10	-1.30357	8.94248e-05	-1.50195e-10	-1.30275
178526668	chr3:178526668:G:A	1.58636e-07	-0.333985	-0.677957	0.000265514	0.353425	-0.567909
178526893	chr3:178526893:C:T	1.23732e-07	-1.50195e-10	-1.26043	9.27299e-05	-1.50195e-10	-1.26646
178527081	chr3:178527081:AT:A	5.02892e-08	-1.00881	-1.15195	3.59874e-05	-1.10271	-1.11027
178527691	chr3:178527691:T:C	1.35675e-07	-1.50195e-10	-1.16829	0.000104156	-1.50195e-10	-1.15026
178527940	chr3:178527940:T:TAGAA	2.01644e-07	-0.715022	-0.0570269	7.67926e-05	-1.27217	-0.182876
178528083	chr3:178528083:A:G	1.5029e-07	-1.50195e-10	-1.06599	0.000122708	-1.50195e-10	-0.986343
178528153	chr3:178528153:T:C	4.94619e-08	-1.00708	-1.17027	3.52998e-05	-1.10132	-1.13096
178528526	chr3:178528526:C:T	9.73053e-08	-1.5007	-3.16733e-10	7.66164e-05	-1.45734	-3.16733e-10
178528677	chr3:178528677:G:A	6.88627e-08	-0.562959	-1.28348	3.0786e-05	-1.12269	-1.2464
178528743	chr3:178528743:C:A	4.98105e-08	-1.00183	-1.1685	3.55569e-05	-1.09602	-1.129
178529006	chr3:178529006:T:C	3.80648e-07	0.75342	-0.890097	0.000245868	0.639934	-0.931292
178529102	chr3:178529102:A:G	1.24138e-07	-1.50195e-10	-1.25716	9.27094e-05	-1.50195e-10	-1.26668
178529228	chr3:178529228:A:G	3.12576e-07	-1.50195e-10	-0.333704	0.00158729	-1.50195e-10	1.57363
178529691	chr3:178529691:GATGTCTTTTAATTAAC:G	1.32905e-07	-1.50195e-10	-1.18892	0.000102159	-1.50195e-10	-1.16962
178529734	chr3:178529734:G:A	6.33017e-07	-0.658784	1.03073	0.000216704	-1.24062	0.822995
178530254	chr3:178530254:A:G	1.58516e-07	-0.342882	-0.669817	0.000264168	0.339569	-0.559135
178530422	chr3:178530422:G:A	8.08738e-08	-1.67002	-0.0156481	0.000123055	-1.66722	0.683698
178530996	chr3:178530996:T:C	2.55006e-08	-1.62788	-1.21197	1.86881e-05	-1.64121	-1.22706
178531307	chr3:178531307:T:G	5.43941e-08	-1.63038	-0.45192	6.01383e-05	-1.42317	-0.276336
178531737	chr3:178531737:T:C	5.26708e-07	0.188094	-3.16733e-10	0.000482139	0.382081	-3.16733e-10
178532095	chr3:178532095:G:A	4.9433e-08	-0.98937	-1.18856	3.51612e-05	-1.08439	-1.15182
178532302	chr3:178532302:A:G	4.96776e-08	-0.988096	-1.1849	3.53379e-05	-1.08347	-1.14772
178532303	chr3:178532303:T:C	1.40256e-07	-1.50195e-10	-1.13508	0.000105248	-1.50195e-10	-1.13983
178533519	chr3:178533519:ATTCT:A	2.14757e-07	-1.69562	0.986577	0.000452832	-1.69372	2.01309
178533748	chr3:178533748:G:A	2.1628e-07	-1.50195e-10	-0.701981	0.000170472	-1.50195e-10	-0.657582
178533958	chr3:178533958:CTCTTCTCT:C	6.10079e-08	-0.932853	-1.0347	4.14441e-05	-1.08923	-0.982573
178534419	chr3:178534419:T:C	1.20434e-06	-1.50195e-10	1.01513	0.000992348	-1.50195e-10	1.10392
178534581	chr3:178534581:C:T	4.8869e-07	0.93824	-0.825065	0.00031176	0.82941	-0.883328
178534805	chr3:178534805:C:A	1.25657e-07	-1.50195e-10	-1.245	9.43079e-05	-1.50195e-10	-1.24959
178534930	chr3:178534930:C:T	5.0666e-08	-1.02204	-1.13125	3.63334e-05	-1.11554	-1.08787
178534956	chr3:178534956:C:G	6.91083e-08	-0.573575	-1.2693	3.11e-05	-1.13377	-1.22517
178535521	chr3:178535521:C:T	5.00642e-08	-1.05559	-1.10966	3.61065e-05	-1.14574	-1.06394
178535630	chr3:178535630:G:A	5.16007e-08	-1.14969	-0.985327	3.23634e-05	-1.38218	-0.936943
178535641	chr3:178535641:C:T	1.34548e-07	-1.50195e-10	-1.17663	0.000103235	-1.50195e-10	-1.15914
178536166	chr3:178536166:C:T	5.07632e-08	-1.07665	-1.07473	3.67812e-05	-1.16541	-1.02576
178536249	chr3:178536249:G:A	8.3534e-08	-1.6533	-3.16733e-10	6.55499e-05	-1.61334	-3.16733e-10
178536827	chr3:178536827:G:A	3.51083e-07	-1.50195e-10	-0.21753	0.00194108	-1.50195e-10	1.77485
178537150	chr3:178537150:G:C	6.30494e-08	-1.6333	-0.301331	4.4829e-05	-1.62959	-0.363711
178537255	chr3:178537255:G:A	5.26228e-07	1.02086	-0.833683	0.000332471	0.901224	-0.890823
178537366	chr3:178537366:T:G	1.23172e-06	-1.50195e-10	1.03761	0.00101487	-1.50195e-10	1.12636
178537518	chr3:178537518:G:A	1.32707e-07	-1.50195e-10	-1.19041	9.77459e-05	-1.50195e-10	-1.21378
178537692	chr3:178537692:TG:T	1.4269e-07	-1.50195e-10	-1.11788	0.000114043	-1.50195e-10	-1.05958
178538234	chr3:178538234:C:T	1.21254e-07	-1.50195e-10	-1.28066	9.18866e-05	-1.50195e-10	-1.2756
178538626	chr3:178538626:A:G	1.20486e-07	-1.50195e-10	-1.28702	9.15826e-05	-1.50195e-10	-1.27891
178538652	chr3:178538652:A:G	1.31572e-07	-1.50195e-10	-1.199	9.91541e-05	-1.50195e-10	-1.19948
178539169	chr3:178539169:T:G	9.00464e-08	-0.728348	-0.84988	0.000131631	-0.160431	-0.755718
178539590	chr3:178539590:A:G	1.23043e-07	-1.50195e-10	-1.26602	9.40204e-05	-1.50195e-10	-1.25264
178539774	chr3:178539774:G:A	5.39898e-07	1.05936	-0.846529	0.000346314	0.95376	-0.902565
178539797	chr3:178539797:T:C	1.3475e-07	-1.50195e-10	-1.17513	9.95538e-05	-1.50195e-10	-1.19545
178539832	chr3:178539832:T:C	1.18386e-07	-1.50195e-10	-1.3046	8.91095e-05	-1.50195e-10	-1.30629
178540293	chr3:178540293:T:C	9.83943e-08	-1.48957	-3.16733e-10	6.37873e-05	-1.6406	-3.16733e-10
178540694	chr3:178540694:CT:C	1.37661e-07	-1.50195e-10	-1.15376	0.000105782	-1.50195e-10	-1.13477
178541142	chr3:178541142:T:A	8.93875e-08	-0.41488	-1.17069	6.07577e-05	-0.549611	-1.13965
178541328	chr3:178541328:G:A	8.76613e-08	-0.442723	-1.16235	5.97045e-05	-0.576338	-1.13041
178541355	chr3:178541355:G:A	1.37367e-07	-1.50195e-10	-1.1559	0.000105541	-1.50195e-10	-1.13705
178541430	chr3:178541430:C:T	8.8521e-08	-1.59531	-3.16733e-10	7.70075e-05	-1.45225	-3.16733e-10
178541972	chr3:178541972:A:G	1.99619e-07	-1.50195e-10	-0.782144	0.000154286	-1.50195e-10	-0.757345
178541987	chr3:178541987:G:A	1.37729e-07	-1.50195e-10	-1.15327	0.000105832	-1.50195e-10	-1.1343
178542031	chr3:178542031:T:C	1.30257e-07	-1.50195e-10	-1.20905	0.000102133	-1.50195e-10	-1.16988
178542044	chr3:178542044:C:T	1.34631e-07	-1.50195e-10	-1.17601	0.000103304	-1.50195e-10	-1.15848
178542249	chr3:178542249:G:A	1.58867e-07	-1.50195e-10	-1.01048	0.000123949	-1.50195e-10	-0.976281
178542874	chr3:178542874:T:C	1.46277e-07	-1.50195e-10	-1.09305	0.000112755	-1.50195e-10	-1.07094
178542970	chr3:178542970:G:A	8.65753e-08	-1.61754	-3.16733e-10	7.44616e-05	-1.48587	-3.16733e-10
178543067	chr3:178543067:C:T	9.16586e-07	2.04319	-1.30109	0.000505937	1.72771	-1.29745
178543398	chr3:178543398:C:T	5.18128e-08	-1.47857	-0.652344	4.19007e-05	-1.36434	-0.696512
178543662	chr3:178543662:C:T	4.04307e-06	-1.46685	3.69306	0.00378827	-1.39101	3.83452
178544652	chr3:178544652:G:A	1.09471e-06	2.22591	-1.30623	0.000608703	1.91662	-1.30144
178544902	chr3:178544902:G:A	1.81407e-06	0.0834102	1.34136	0.000644327	-0.462714	1.13477
178545361	chr3:178545361:G:A	1.18443e-07	-1.50195e-10	-1.30412	8.96486e-05	-1.50195e-10	-1.30025
178545428	chr3:178545428:A:C	1.47229e-07	-1.50195e-10	-1.08657	0.000250892	-1.50195e-10	-0.271131
178545720	chr3:178545720:G:A	1.48448e-07	-1.50195e-10	-1.07832	0.000115021	-1.50195e-10	-1.05104
178546044	chr3:178546044:C:T	1.24331e-07	-1.50195e-10	-1.25561	9.30845e-05	-1.50195e-10	-1.26264
178546309	chr3:178546309:T:C	1.18289e-07	-1.50195e-10	-1.30542	8.90803e-05	-1.50195e-10	-1.30661
178546793	chr3:178546793:A:G	2.05927e-07	-0.0401524	-0.710878	0.000136081	-0.100939	-0.781964
178546919	chr3:178546919:C:G	1.20441e-07	-1.50195e-10	-1.28739	9.07894e-05	-1.50195e-10	-1.28761
178546963	chr3:178546963:G:T	2.07593e-07	-0.0451466	-0.697828	0.000137199	-0.105047	-0.769671
178547507	chr3:178547507:T:G	1.57339e-07	-1.50195e-10	-1.02015	0.000298802	-1.50195e-10	-0.0963695
178547512	chr3:178547512:G:A	5.64061e-07	-1.50195e-10	0.256609	0.000466049	-1.50195e-10	0.348138
178547557	chr3:178547557:T:C	2.71321e-07	-1.50195e-10	-0.475251	0.000207097	-1.50195e-10	-0.462964
178547799	chr3:178547799:C:A	1.52423e-07	-1.50195e-10	-1.05189	0.000282419	-1.50195e-10	-0.152761
178547966	chr3:178547966:A:G	1.25045e-07	-1.50195e-10	-1.24988	9.33558e-05	-1.50195e-10	-1.25973
178549131	chr3:178549131:C:T	1.19711e-07	-1.50195e-10	-1.29347	9.02496e-05	-1.50195e-10	-1.29357
178549190	chr3:178549190:A:T	1.93543e-06	0.00249955	1.48703	0.000694749	-0.528006	1.27541
178549518	chr3:178549518:G:A	3.10876e-07	-1.50195e-10	-0.339158	0.000233843	-1.50195e-10	-0.341502
178549568	chr3:178549568:C:T	2.32891e-07	0.150394	-0.778377	0.000153643	0.0846329	-0.846152
178549725	chr3:178549725:A:G	1.21937e-07	-1.50195e-10	-1.27505	9.19759e-05	-1.50195e-10	-1.27463
178549761	chr3:178549761:C:T	5.44034e-08	-1.49398	-0.588145	4.38085e-05	-1.38087	-0.635456
178549840	chr3:178549840:A:T	1.86093e-07	-1.50195e-10	-0.852305	0.000140448	-1.50195e-10	-0.851313
178550313	chr3:178550313:A:C	8.28449e-08	-1.66158	-3.16733e-10	6.10796e-05	-1.68397	-3.16733e-10
178550383	chr3:178550383:G:A	1.34042e-07	-1.50195e-10	-1.1804	0.000100791	-1.50195e-10	-1.18311
178550527	chr3:178550527:T:G	3.23662e-07	-1.50195e-10	-0.298854	0.000242282	-1.50195e-10	-0.306049
178550618	chr3:178550618:T:C	2.55365e-07	-1.50195e-10	-0.535858	0.000194704	-1.50195e-10	-0.524669
178550628	chr3:178550628:G:A	1.18075e-07	-1.30724	-3.16733e-10	8.79198e-05	-1.31973	-3.16733e-10
178551038	chr3:178551038:A:T	1.22143e-07	-1.50195e-10	-1.27336	9.30529e-05	-1.50195e-10	-1.26298
178551368	chr3:178551368:T:C	2.19362e-07	-0.00665077	-0.681177	0.000144685	-0.067988	-0.753605
178551557	chr3:178551557:A:C	1.67865e-07	-1.50195e-10	-0.955394	0.000342678	-1.50195e-10	0.0406396
178551820	chr3:178551820:A:G	9.04975e-08	-1.0985	-0.474735	0.000116432	-0.741226	-0.297622
178551951	chr3:178551951:G:A	8.71761e-07	-0.557978	1.24994	0.000281257	-1.18882	1.03193
178552187	chr3:178552187:G:A	1.08213e-07	-1.05819	-0.336259	0.000142462	-0.691108	-0.145968
178552377	chr3:178552377:TA:T	2.72374e-07	-0.471377	-3.16733e-10	0.000180174	-0.602228	-3.16733e-10
178552504	chr3:178552504:T:G	9.06287e-08	-0.478162	-1.09362	6.30788e-05	-0.59614	-1.05563
178552693	chr3:178552693:G:C	1.53013e-07	-1.50195e-10	-1.04803	0.00011912	-1.50195e-10	-1.01602
178552702	chr3:178552702:A:G	1.47939e-07	-1.50195e-10	-1.08175	0.000115204	-1.50195e-10	-1.04945
178552874	chr3:178552874:A:G	1.26732e-06	-0.53382	1.59992	0.000397241	-1.17559	1.36398
178553417	chr3:178553417:T:C	2.23341e-07	-1.50195e-10	-0.669853	0.000172107	-1.50195e-10	-0.648036
178553428	chr3:178553428:C:T	3.46633e-06	3.26416	-1.19186	0.0018075	2.92702	-1.22348
178553608	chr3:178553608:G:A	2.04815e-07	0.0132215	-0.769668	0.000135422	-0.0505923	-0.837163
178553623	chr3:178553623:G:A	1.18822e-07	-1.50195e-10	-1.30093	8.92998e-05	-1.50195e-10	-1.30415
178553708	chr3:178553708:T:A	2.27914e-07	0.0314659	-0.681049	0.000149718	-0.0332154	-0.754183
178553775	chr3:178553775:A:T	1.63439e-07	-1.50195e-10	-0.982112	0.000328673	-1.50195e-10	-0.00108894
178554192	chr3:178554192:T:C	2.03421e-07	-0.0156142	-0.747659	0.000134304	-0.0793921	-0.816651
178554293	chr3:178554293:G:T	1.23581e-07	-1.50195e-10	-1.26166	9.4172e-05	-1.50195e-10	-1.25103
178554379	chr3:178554379:T:C	2.73738e-07	-1.6424	1.17602	0.000138161	-1.70864	0.840907
178554639	chr3:178554639:C:G	5.92428e-08	-1.4448	-0.55211	4.83918e-05	-1.3167	-0.60012
178554860	chr3:178554860:T:G	6.14368e-07	0.328832	0.0132091	0.000217262	-0.231143	-0.183907
178555038	chr3:178555038:A:T	9.07136e-08	-0.496427	-1.07442	6.3347e-05	-0.612751	-1.03477
178555084	chr3:178555084:G:A	1.3238e-07	-1.19287	-3.16733e-10	7.60203e-05	-1.46515	-3.16733e-10
178555107	chr3:178555107:CCT:C	9.60627e-07	-0.601377	1.39041	0.000311801	-1.21803	1.16424
178555136	chr3:178555136:C:A	2.12932e-07	0.038067	-0.755649	0.000140521	-0.0266259	-0.824171
178555172	chr3:178555172:C:T	2.12218e-07	0.060131	-0.781071	0.000140194	-0.0052242	-0.847899
178556086	chr3:178556086:G:A	2.23208e-07	-1.50195e-10	-0.670448	0.00017209	-1.50195e-10	-0.648135
178556099	chr3:178556099:G:A	1.35196e-07	-1.50195e-10	-1.17183	0.000168485	-1.50195e-10	-0.669304
178556558	chr3:178556558:C:G	2.3981e-08	-1.64748	-1.25381	1.76754e-05	-1.65863	-1.26535
178556748	chr3:178556748:C:G	1.18215e-07	-1.50195e-10	-1.30605	8.91542e-05	-1.50195e-10	-1.30578
178557334	chr3:178557334:T:G	1.28486e-07	-1.50195e-10	-1.22273	9.63017e-05	-1.50195e-10	-1.22867
178557351	chr3:178557351:G:A	1.73955e-07	-1.50195e-10	-0.919758	0.000365468	-1.50195e-10	0.105028
178557441	chr3:178557441:G:A	1.6723e-07	-1.50195e-10	-0.959181	0.000128434	-1.50195e-10	-0.940739
178557582	chr3:178557582:G:A	1.83324e-07	-1.50195e-10	-0.867297	0.000138907	-1.50195e-10	-0.862346
178558223	chr3:178558223:G:A	3.28723e-07	-1.50195e-10	-0.283338	0.000246061	-1.50195e-10	-0.290574
178558328	chr3:178558328:C:A	8.07842e-08	-1.68677	-3.16733e-10	6.27707e-05	-1.65666	-3.16733e-10
178558590	chr3:178558590:C:T	8.42179e-07	1.92132	-1.26388	0.000495427	1.69575	-1.28648
178558614	chr3:178558614:A:T	1.96762e-07	-1.50195e-10	-0.796556	0.000151162	-1.50195e-10	-0.777801
178558782	chr3:178558782:T:C	1.18372e-07	-1.50195e-10	-1.30472	8.93322e-05	-1.50195e-10	-1.30379
178559087	chr3:178559087:A:C	1.36462e-07	-1.50195e-10	-1.1625	0.000104513	-1.50195e-10	-1.14684
178559098	chr3:178559098:C:T	8.68567e-07	1.95507	-1.26678	0.00051089	1.72843	-1.28843
178560559	chr3:178560559:T:C	8.57598e-07	1.93222	-1.25663	0.000503711	1.70728	-1.28143
178560833	chr3:178560833:T:C	1.24258e-07	-1.50195e-10	-1.25619	9.4873e-05	-1.50195e-10	-1.24361
178560935	chr3:178560935:G:A	8.47236e-07	1.90704	-1.24361	0.000496162	1.68276	-1.27201
178560981	chr3:178560981:A:G	2.37683e-08	-1.63118	-1.27902	2.26106e-05	-1.39033	-1.28741
178561589	chr3:178561589:T:A	8.35406e-07	1.90257	-1.2532	0.000490759	1.67878	-1.27898
178562456	chr3:178562456:A:T	1.64655e-07	-1.50195e-10	-0.974698	0.000126405	-1.50195e-10	-0.956658
178562460	chr3:178562460:A:G	1.4068e-07	-1.50195e-10	-1.13206	0.0001111	-1.50195e-10	-1.08572
178562516	chr3:178562516:G:A	1.65393e-07	-1.50195e-10	-0.970229	0.000126985	-1.50195e-10	-0.952084
178564003	chr3:178564003:AGGTGTGGT:A	1.19628e-07	-1.50195e-10	-1.29416	9.08571e-05	-1.50195e-10	-1.28686
178564162	chr3:178564162:C:G	2.62556e-07	-1.50195e-10	-0.50809	0.000206275	-1.50195e-10	-0.466941
178564209	chr3:178564209:C:T	1.19444e-07	-1.50195e-10	-1.29571	9.06105e-05	-1.50195e-10	-1.28958
178564378	chr3:178564378:G:A	2.1019e-07	-1.50195e-10	-0.730542	0.000161872	-1.50195e-10	-0.709349
178564591	chr3:178564591:A:G	4.45061e-07	-1.50195e-10	0.0196582	0.000358491	-1.50195e-10	0.0857508
178565178	chr3:178565178:G:A	1.42455e-07	-1.50195e-10	-1.11953	0.000112788	-1.50195e-10	-1.07064
178565418	chr3:178565418:G:A	2.49841e-07	-1.50195e-10	-0.557727	0.000193066	-1.50195e-10	-0.533118
178566224	chr3:178566224:T:C	8.42292e-07	1.90731	-1.24973	0.000485394	1.66513	-1.27632
178566398	chr3:178566398:C:T	1.31505e-07	-1.0197	-0.179807	0.000181279	-0.617689	0.0215736
178566434	chr3:178566434:G:GCACA	1.42959e-07	-1.50195e-10	-1.11599	0.000113237	-1.50195e-10	-1.06667
178566771	chr3:178566771:G:C	1.43741e-07	-1.50195e-10	-1.11054	0.000113932	-1.50195e-10	-1.06055
178566854	chr3:178566854:T:C	1.18198e-07	-1.50195e-10	-1.30619	8.90911e-05	-1.50195e-10	-1.30649
178567103	chr3:178567103:C:G	3.20289e-07	-0.848835	0.539506	0.000492759	-0.397572	0.80144
178567202	chr3:178567202:T:C	8.29998e-07	1.87148	-1.22861	0.000485646	1.64986	-1.26054
178567417	chr3:178567417:A:C	1.35783e-07	-1.50195e-10	-1.1675	0.000102824	-1.50195e-10	-1.16314
178567957	chr3:178567957:G:A	6.0547e-08	-0.708415	-1.26672	8.05564e-05	-0.106154	-1.30104
178568321	chr3:178568321:G:A	5.15937e-07	-1.50195e-10	0.167432	0.000493357	-1.50195e-10	0.405082
178568439	chr3:178568439:G:T	7.88455e-08	-1.71106	-3.16733e-10	5.97434e-05	-1.70609	-3.16733e-10
178568476	chr3:178568476:A:G	6.25719e-07	-1.50195e-10	0.360349	0.000567045	-1.50195e-10	0.544287
178568886	chr3:178568886:AGATAGATAGATAGATG:A	1.34995e-07	-1.50195e-10	-1.17331	0.000100069	-1.50195e-10	-1.1903
178568909	chr3:178568909:T:C	1.60915e-07	-1.50195e-10	-0.99768	0.000126027	-1.50195e-10	-0.959659
178569152	chr3:178569152:A:G	8.17248e-08	-0.493969	-1.18123	0.00010711	0.122634	-1.24493
178569165	chr3:178569165:A:G	7.88409e-08	-1.71112	-3.16733e-10	6.08506e-05	-1.68773	-3.16733e-10
178569580	chr3:178569580:G:A	1.67053e-07	-1.50195e-10	-0.960241	0.00012444	-1.50195e-10	-0.972325
178569743	chr3:178569743:A:T	1.43222e-07	-1.50195e-10	-1.11416	0.000108681	-1.50195e-10	-1.10773
178570082	chr3:178570082:A:AG	1.07164e-06	-1.50195e-10	0.898391	0.000996405	-1.50195e-10	1.108
178570151	chr3:178570151:T:G	5.23664e-07	-1.50195e-10	0.182297	0.00343584	-1.50195e-10	2.34586
178570290	chr3:178570290:G:A	1.78003e-07	-1.50195e-10	-0.896751	0.000140122	-1.50195e-10	-0.853642
178570307	chr3:178570307:A:T	1.29162e-06	-1.50195e-10	1.0851	0.00121091	-1.50195e-10	1.30298
178570846	chr3:178570846:A:G	1.35375e-07	-1.50195e-10	-1.1705	0.000102374	-1.50195e-10	-1.16752
178571045	chr3:178571045:C:T	4.32247e-07	-0.00955471	-3.16733e-10	0.000230112	-0.357584	-3.16733e-10
178571332	chr3:178571332:C:A	8.61956e-08	-0.679218	-0.942716	4.22002e-05	-1.25096	-0.802771
178571672	chr3:178571672:C:T	2.52241e-08	-1.62993	-1.22083	2.58607e-05	-1.40978	-1.13364
178571737	chr3:178571737:C:T	1.69248e-07	-1.50195e-10	-0.947189	0.000133915	-1.50195e-10	-0.89895
178571965	chr3:178571965:C:T	1.12016e-07	-0.0688407	-1.29107	7.9285e-05	-0.152139	-1.27096
178572181	chr3:178572181:C:T	1.18221e-07	-1.50195e-10	-1.306	8.90692e-05	-1.50195e-10	-1.30674
178572293	chr3:178572293:C:T	8.20637e-08	-0.365317	-1.30574	0.000116972	0.265834	-1.30005
178572966	chr3:178572966:T:C	9.33605e-08	-1.54208	-3.16733e-10	6.60321e-05	-1.60601	-3.16733e-10
178573134	chr3:178573134:G:A	2.25276e-08	-1.66602	-1.29779	2.11348e-05	-1.48291	-1.26232
178573472	chr3:178573472:G:A	2.27371e-08	-1.65445	-1.30011	2.15728e-05	-1.45703	-1.26768
178573509	chr3:178573509:G:T	3.19727e-07	-1.50195e-10	-0.311085	0.000257066	-1.50195e-10	-0.24682
178573788	chr3:178573788:A:G	8.70074e-08	-0.378511	-1.23405	8.74402e-05	-0.463444	-0.861753
178573842	chr3:178573842:G:A	6.59177e-08	-0.606213	-1.28393	2.74491e-05	-1.18248	-1.30134
178574059	chr3:178574059:T:G	5.47916e-07	-0.745245	0.972814	0.000191459	-1.31054	0.769055
178574198	chr3:178574198:A:G	1.73087e-07	-1.50195e-10	-0.924758	0.000136358	-1.50195e-10	-0.880869
178575612	chr3:178575612:G:A	1.66786e-07	-1.50195e-10	-0.961843	0.000127896	-1.50195e-10	-0.944938
178575955	chr3:178575955:G:C	8.24456e-08	-1.66641	-3.16733e-10	6.00779e-05	-1.70051	-3.16733e-10
178576237	chr3:178576237:C:A	1.47709e-07	-1.50195e-10	-1.08331	0.000112953	-1.50195e-10	-1.06918
178576402	chr3:178576402:G:C	5.24263e-07	-0.728632	0.912072	0.000182017	-1.30168	0.709633
178576416	chr3:178576416:C:T	2.2424e-07	-1.50195e-10	-0.665837	0.000172398	-1.50195e-10	-0.646344
178576726	chr3:178576726:G:A	1.12413e-07	-0.110019	-1.24635	0.000108981	-0.195242	-0.909733
178576768	chr3:178576768:C:T	1.19803e-07	-1.50195e-10	-1.2927	9.09538e-05	-1.50195e-10	-1.2858
178576925	chr3:178576925:A:C	1.34069e-06	-1.50195e-10	1.12239	0.00126109	-1.50195e-10	1.34358
178577453	chr3:178577453:G:A	1.81892e-07	-1.50195e-10	-0.875141	0.000143347	-1.50195e-10	-0.830881
178577695	chr3:178577695:G:A	1.2528e-07	-1.50195e-10	-1.248	9.52434e-05	-1.50195e-10	-1.23972
178578055	chr3:178578055:C:T	2.44364e-07	-1.50195e-10	-0.579894	0.00018814	-1.50195e-10	-0.558967
178578144	chr3:178578144:G:A	1.19429e-07	-0.138668	-1.15717	8.01264e-05	-0.220818	-1.19173
178578371	chr3:178578371:G:A	9.99788e-08	-0.188072	-1.28552	0.000143363	0.474873	-1.30565
178578598	chr3:178578598:A:G	1.78888e-07	-1.50195e-10	-0.891793	0.000140869	-1.50195e-10	-0.848319
178578828	chr3:178578828:C:A	2.58088e-07	-1.50195e-10	-0.525251	0.000196846	-1.50195e-10	-0.513731
178578866	chr3:178578866:T:C	1.10488e-07	-0.108162	-1.26548	0.00015647	0.555164	-1.29845
178578944	chr3:178578944:C:T	5.10194e-08	-1.59105	-0.555298	3.94038e-05	-1.51275	-0.609538
178578945	chr3:178578945:G:A	2.2323e-07	-1.50195e-10	-0.670348	0.000170833	-1.50195e-10	-0.655465
178579112	chr3:178579112:A:G	4.32158e-07	-1.50195e-10	-0.00976171	0.00306376	-1.50195e-10	2.23125
178579876	chr3:178579876:T:G	1.55032e-07	-0.0702227	-0.964699	0.000101693	-0.154991	-1.0192
178580617	chr3:178580617:G:A	1.79513e-07	-1.50195e-10	-0.888305	0.000141384	-1.50195e-10	-0.844671
178580939	chr3:178580939:T:C	1.44081e-07	-1.50195e-10	-1.10818	0.000109339	-1.50195e-10	-1.1017
178581014	chr3:178581014:C:T	8.30297e-08	-0.367356	-1.292	0.000122436	0.260559	-1.24912
178581047	chr3:178581047:C:A	3.01804e-08	-1.49436	-1.177	1.98042e-05	-1.65137	-1.15889
178581229	chr3:178581229:T:A	5.88782e-07	-1.50195e-10	0.299503	0.00494671	-1.50195e-10	2.71033
178581458	chr3:178581458:CAA:C	1.7679e-07	-1.50195e-10	-0.903589	0.000132503	-1.50195e-10	-0.909544
178581508	chr3:178581508:T:C	2.07254e-07	-1.50195e-10	-0.744606	0.000158484	-1.50195e-10	-0.730499
178581657	chr3:178581657:A:G	1.7726e-07	-1.50195e-10	-0.900936	0.000139522	-1.50195e-10	-0.857933
178582313	chr3:178582313:G:A	1.96007e-06	-1.50195e-10	1.50218	0.0019262	-1.50195e-10	1.76715
178582359	chr3:178582359:G:A	2.22187e-07	-1.50195e-10	-0.675032	0.00017009	-1.50195e-10	-0.659822
178582362	chr3:178582362:G:A	1.65099e-07	-1.50195e-10	-0.972011	0.000129475	-1.50195e-10	-0.932667
178582568	chr3:178582568:C:T	1.78285e-07	-1.50195e-10	-0.895167	0.000140353	-1.50195e-10	-0.851989
178582702	chr3:178582702:C:A	1.77311e-07	-1.50195e-10	-0.900647	0.000139564	-1.50195e-10	-0.857625
178582737	chr3:178582737:T:C	1.38816e-07	-1.50195e-10	-1.14541	0.000105697	-1.50195e-10	-1.13558
178582812	chr3:178582812:A:G	1.01842e-06	-1.50195e-10	0.847455	0.000837691	-1.50195e-10	0.934497
178582903	chr3:178582903:C:T	1.20093e-07	-1.29029	-3.16733e-10	9.96849e-05	-1.19414	-3.16733e-10
178582937	chr3:178582937:T:C	4.79331e-07	-0.845037	0.938876	0.000173551	-1.37535	0.735667
178583118	chr3:178583118:CA:C	1.37805e-07	-1.50195e-10	-1.15271	0.000104916	-1.50195e-10	-1.14299
178583473	chr3:178583473:C:A	1.23825e-07	-1.50195e-10	-1.25969	9.33474e-05	-1.50195e-10	-1.25982
178583500	chr3:178583500:G:T	3.82722e-08	-1.18902	-1.24481	3.99593e-05	-0.910621	-1.19767
178583544	chr3:178583544:A:T	0.000112171	1.09963	4.4496	0.0101347	-0.763127	4.19069
178583632	chr3:178583632:G:C	1.60713e-07	-1.50195e-10	-0.998932	0.000129128	-1.50195e-10	-0.935348
178584111	chr3:178584111:C:G	1.28998e-07	-1.50195e-10	-1.21876	9.76761e-05	-1.50195e-10	-1.2145
178584389	chr3:178584389:A:G	7.95926e-08	-1.70163	-3.16733e-10	6.96907e-05	-1.55209	-3.16733e-10
178584977	chr3:178584977:T:C	9.04714e-08	-0.270881	-1.30264	0.000134546	0.379468	-1.27372
178584988	chr3:178584988:G:C	4.90285e-07	-0.823625	0.94006	0.000176014	-1.36196	0.736373
178585191	chr3:178585191:TATG:T	3.47112e-07	-1.50195e-10	-0.228906	0.000281335	-1.50195e-10	-0.156606
178585636	chr3:178585636:G:T	1.44845e-06	-1.50195e-10	1.19969	0.00137011	-1.50195e-10	1.4265
178586647	chr3:178586647:T:C	1.27547e-06	-0.591869	1.66438	0.00191663	-1.20486	2.96703
178586885	chr3:178586885:G:A	2.19818e-06	-1.50195e-10	1.61683	0.00186215	-1.50195e-10	1.73333
178587095	chr3:178587095:A:T	1.46474e-07	-1.50195e-10	-1.0917	0.000111318	-1.50195e-10	-1.08376
178587414	chr3:178587414:C:A	1.35309e-07	-1.50195e-10	-1.17099	0.000100299	-1.50195e-10	-1.18799
178587581	chr3:178587581:A:G	1.76911e-06	-1.50195e-10	1.39968	0.00169191	-1.50195e-10	1.63746
178587680	chr3:178587680:A:G	2.39572e-08	-1.62589	-1.27639	2.37697e-05	-1.41404	-1.21371
178588035	chr3:178588035:C:T	6.47362e-08	-1.68911	-0.219119	5.19491e-05	-1.70695	-0.138939
178588293	chr3:178588293:C:A	2.3897e-08	-1.62056	-1.28424	1.79108e-05	-1.61939	-1.29136
178588695	chr3:178588695:G:A	2.1728e-08	-1.69877	-1.30118	1.89842e-05	-1.548	-1.30454
178588891	chr3:178588891:A:G	4.57278e-07	1.06229	-1.01555	0.000248147	0.714765	-0.996896
178589002	chr3:178589002:A:T	1.02816e-07	-1.44561	-3.16733e-10	5.99057e-05	-1.70338	-3.16733e-10
178589723	chr3:178589723:T:C	1.41484e-07	-0.176079	-0.950289	0.000101289	-0.265538	-0.912641
178589929	chr3:178589929:A:C	1.12937e-07	-0.047261	-1.30446	0.000174911	0.645812	-1.27769
178589972	chr3:178589972:A:G	1.2739e-07	-1.50195e-10	-1.2313	9.77592e-05	-1.50195e-10	-1.21364
178590492	chr3:178590492:T:A	3.3569e-07	-1.50195e-10	-0.262366	0.000251016	-1.50195e-10	-0.270635
178590694	chr3:178590694:A:G	1.61124e-06	-1.50195e-10	1.30621	0.00151636	-1.50195e-10	1.52792
178590872	chr3:178590872:G:A	3.77759e-07	-0.224559	0.0802622	0.000281205	-0.381087	0.224018
178591089	chr3:178591089:G:A	1.21146e-07	-1.50195e-10	-1.28156	9.0637e-05	-1.50195e-10	-1.28929
178591114	chr3:178591114:C:A	1.23496e-07	-1.50195e-10	-1.26234	9.21253e-05	-1.50195e-10	-1.273
178591204	chr3:178591204:A:G	1.34022e-07	-1.50195e-10	-1.18055	0.000101575	-1.50195e-10	-1.17535
178591365	chr3:178591365:G:A	1.39927e-07	-1.50195e-10	-1.13743	0.000106131	-1.50195e-10	-1.13148
178592106	chr3:178592106:A:G	1.43177e-07	-1.50195e-10	-1.11447	0.000109121	-1.50195e-10	-1.1037
178592684	chr3:178592684:G:A	1.89959e-07	0.260298	-1.09205	0.000125564	0.17107	-1.13441
178592726	chr3:178592726:C:T	2.19422e-08	-1.70943	-1.28071	1.83279e-05	-1.59875	-1.28897
178593027	chr3:178593027:G:A	1.9716e-07	0.199929	-0.994468	0.00012926	0.111695	-1.04602
178593048	chr3:178593048:G:A	1.49324e-07	-0.137674	-0.93476	0.000106794	-0.228685	-0.896563
178593265	chr3:178593265:G:T	1.33625e-07	-1.50195e-10	-1.18351	0.000101467	-1.50195e-10	-1.17642
178593619	chr3:178593619:A:G	1.5664e-07	-1.50195e-10	-1.0246	0.000119009	-1.50195e-10	-1.01696
178594071	chr3:178594071:T:C	1.41459e-07	-1.50195e-10	-1.12655	0.000109475	-1.50195e-10	-1.10046
178594154	chr3:178594154:T:C	3.36166e-07	-0.337739	0.0767909	0.000251288	-0.492835	0.223284
178594392	chr3:178594392:G:A	2.14065e-06	-1.50195e-10	1.59031	0.00203067	-1.50195e-10	1.81997
178594546	chr3:178594546:A:C	1.25365e-07	-1.50195e-10	-1.24732	9.60271e-05	-1.50195e-10	-1.23152
178595905	chr3:178595905:A:T	9.41565e-08	-0.227181	-1.30641	0.00013552	0.410837	-1.29787
178595983	chr3:178595983:C:T	1.51001e-07	-1.50195e-10	-1.06126	0.000112122	-1.50195e-10	-1.07657
178596336	chr3:178596336:T:A	2.09824e-06	-1.50195e-10	1.5703	0.00195975	-1.50195e-10	1.78442
178597445	chr3:178597445:G:A	8.41108e-08	-0.361911	-1.28451	0.00012291	0.249221	-1.23392
178597521	chr3:178597521:T:C	2.24145e-06	-1.50195e-10	1.63633	0.0019625	-1.50195e-10	1.78582
178597668	chr3:178597668:C:T	3.31002e-07	-1.50195e-10	-0.276429	0.000267664	-1.50195e-10	-0.206419
178598056	chr3:178598056:A:AC	2.09279e-06	-1.50195e-10	1.5677	0.00198302	-1.50195e-10	1.79622
178598144	chr3:178598144:G:T	1.19624e-07	-1.50195e-10	-1.2942	9.09239e-05	-1.50195e-10	-1.28613
178598393	chr3:178598393:A:G	1.33188e-07	-1.50195e-10	-1.18679	9.86611e-05	-1.50195e-10	-1.20446
178598742	chr3:178598742:G:A	1.11846e-06	-0.377517	1.31867	0.000344361	-1.05152	1.09706
178598801	chr3:178598801:C:T	8.25656e-08	-0.389334	-1.27563	0.000120535	0.216686	-1.2209
178598894	chr3:178598894:T:A	1.71243e-07	0.0453522	-0.98082	0.000121876	-0.0511927	-0.941957
178598896	chr3:178598896:T:C	1.73953e-07	-1.50195e-10	-0.919766	0.000132137	-1.50195e-10	-0.912315
178599133	chr3:178599133:T:G	1.1045e-07	-0.097996	-1.27599	0.000172034	0.572933	-1.22139
178599686	chr3:178599686:T:C	1.16604e-07	-0.0399009	-1.27987	0.000180536	0.627757	-1.22798
178599742	chr3:178599742:C:T	1.7582e-07	-0.909092	-3.16733e-10	0.000115948	-1.04301	-3.16733e-10
178599757	chr3:178599757:C:A	1.38699e-06	-1.50195e-10	1.15634	0.0149743	-1.50195e-10	3.81794
178600138	chr3:178600138:A:G	9.03088e-08	-1.57532	-3.16733e-10	6.87916e-05	-1.56507	-3.16733e-10
178600353	chr3:178600353:T:G	2.09021e-07	0.457139	-1.19326	0.00013217	0.293158	-1.20522
178600369	chr3:178600369:C:T	2.62486e-07	-1.50195e-10	-0.508355	0.000201458	-1.50195e-10	-0.490569
178600696	chr3:178600696:G:C	8.31912e-07	-1.50195e-10	0.645173	0.00076853	-1.50195e-10	0.848327
178600957	chr3:178600957:A:G	1.59482e-07	0.0433554	-1.04998	0.000106517	-0.032461	-1.09539
178600982	chr3:178600982:G:A	1.27899e-07	-1.50195e-10	-1.22731	9.50704e-05	-1.50195e-10	-1.24153
178600997	chr3:178600997:C:T	1.6023e-07	-0.0419978	-0.959946	0.000311379	0.682892	-0.738034
178601289	chr3:178601289:A:G	2.86611e-07	-1.50195e-10	-0.420428	0.000218992	-1.50195e-10	-0.407115
178601465	chr3:178601465:T:C	5.79671e-08	-1.6545	-0.364175	8.35965e-05	-1.45367	0.0835153
178601998	chr3:178601998:T:G	1.7843e-07	0.272317	-1.16667	0.000122618	0.151949	-1.13903
178602051	chr3:178602051:C:T	1.23769e-06	-0.79732	1.83977	0.00237345	-1.32717	3.30312
178602216	chr3:178602216:G:A	5.72749e-07	-1.50195e-10	0.271895	0.000523453	-1.50195e-10	0.464294
178602218	chr3:178602218:GTAAC:G	1.30821e-06	2.03812	-0.940258	0.000815634	1.73423	-0.826417
178602635	chr3:178602635:A:G	2.29929e-07	0.262386	-0.90317	0.000158577	0.141971	-0.871885
178602785	chr3:178602785:G:A	1.64221e-07	0.168689	-1.14603	0.000113343	0.0506497	-1.11638
178602790	chr3:178602790:G:A	1.77821e-07	-1.08246	0.184684	0.000151931	-0.902966	0.13024
178602876	chr3:178602876:A:G	5.39811e-08	-1.69251	-0.397409	8.14328e-05	-1.54572	0.149345
178603044	chr3:178603044:A:G	1.75287e-07	0.187046	-1.09917	0.00012139	0.0684506	-1.0656
178603363	chr3:178603363:G:C	1.36545e-07	-1.50195e-10	-1.1619	0.000107503	-1.50195e-10	-1.11864
178603651	chr3:178603651:A:G	9.28142e-08	-0.253276	-1.29468	6.4721e-05	-0.343886	-1.28218
178604161	chr3:178604161:G:A	6.2325e-08	-1.68821	-0.257982	9.80675e-05	-1.53336	0.322866
178604459	chr3:178604459:A:G	1.67076e-07	-1.04281	0.0827049	0.000143659	-0.858537	0.0298297
178604464	chr3:178604464:A:G	9.53394e-08	-0.215372	-1.30574	6.6639e-05	-0.296306	-1.30056
178605381	chr3:178605381:T:C	8.4563e-07	-1.50195e-10	0.661529	0.000776708	-1.50195e-10	0.858912
178605526	chr3:178605526:T:G	3.00045e-06	3.19823	-1.27026	0.00175197	2.80617	-1.13382
178605725	chr3:178605725:T:G	8.84939e-08	-1.64686	0.0512389	0.000154083	-1.46198	0.70332
178606782	chr3:178606782:G:C	2.25983e-07	-1.63869	0.980595	0.000445354	-1.42235	1.72507
178608406	chr3:178608406:G:A	5.00581e-07	-1.02161	1.15882	0.000245932	-1.28234	0.991239
178608500	chr3:178608500:C:T	3.43199e-06	-1.50195e-10	2.06234	0.00336896	-1.50195e-10	2.32621
178609150	chr3:178609150:T:C	2.23366e-07	0.574792	-1.24453	0.000117729	0.208077	-1.23585
178609205	chr3:178609205:G:C	5.32899e-08	-0.830032	-1.27277	4.23026e-05	-0.75693	-1.29437
178609211	chr3:178609211:A:G	2.46795e-06	3.03862	-1.30603	0.000538691	1.79567	-1.30268
178609733	chr3:178609733:C:A	1.30273e-07	-0.0871561	-1.12177	4.35119e-05	-0.939304	-1.08381
178610537	chr3:178610537:A:AT	1.18135e-07	-1.50195e-10	-1.30673	8.91713e-05	-1.50195e-10	-1.30559
178611067	chr3:178611067:C:T	1.34746e-07	0.000897142	-1.17606	4.35166e-05	-0.87916	-1.14385
178611388	chr3:178611388:G:T	1.73926e-07	0.167079	-1.087	5.39318e-05	-0.760392	-1.04804
178611465	chr3:178611465:G:T	4.26968e-07	-1.50195e-10	-0.0218436	0.000317745	-1.50195e-10	-0.034904
178611516	chr3:178611516:A:G	4.27615e-07	-1.50195e-10	-0.0203291	0.000318203	-1.50195e-10	-0.0334636
178611539	chr3:178611539:C:T	7.51605e-07	-1.50195e-10	0.543658	0.00612677	-1.50195e-10	2.92427
178611613	chr3:178611613:G:A	1.69082e-06	-1.50195e-10	1.35441	0.00139443	-1.50195e-10	1.44409
178611840	chr3:178611840:T:C	7.33052e-07	-1.50195e-10	0.518664	0.000594941	-1.50195e-10	0.592311
178611888	chr3:178611888:T:G	2.8676e-07	0.451478	-0.871385	0.000153788	0.0896106	-0.850186
178612071	chr3:178612071:C:A	1.18463e-07	-1.50195e-10	-1.30395	8.92131e-05	-1.50195e-10	-1.30512
178612222	chr3:178612222:C:A	1.17842e-07	-1.30921	-3.16733e-10	9.26607e-05	-1.26721	-3.16733e-10
178612571	chr3:178612571:T:G	8.03239e-08	-1.69249	-3.16733e-10	6.09993e-05	-1.68529	-3.16733e-10
178613147	chr3:178613147:C:T	3.03357e-06	3.07526	-1.13631	0.000690202	1.79832	-1.05748
178613197	chr3:178613197:C:T	1.39076e-07	-1.50195e-10	-1.14353	0.000104166	-1.50195e-10	-1.15017
178613393	chr3:178613393:CTG:C	4.60305e-07	-1.50195e-10	0.0533365	0.000342429	-1.50195e-10	0.0399109
178613410	chr3:178613410:CTTACTA:C	1.59764e-07	-1.50195e-10	-1.00485	0.000125031	-1.50195e-10	-0.967589
178613602	chr3:178613602:A:G	7.60113e-07	-1.50195e-10	0.554915	0.00621284	-1.50195e-10	2.93822
178613824	chr3:178613824:G:T	9.38477e-08	-1.53688	-3.16733e-10	7.57695e-05	-1.46846	-3.16733e-10
178613870	chr3:178613870:T:A	5.27755e-07	-1.50195e-10	0.19008	0.00440919	-1.50195e-10	2.59529
178614151	chr3:178614151:TC:T	1.41894e-07	0.0760742	-1.19955	4.44185e-05	-0.821673	-1.18082
178615051	chr3:178615051:G:C	6.94346e-07	1.27421	-0.809791	0.000301249	0.704998	-0.793212
178615191	chr3:178615191:C:T	1.96689e-07	-1.50195e-10	-0.796931	0.00015155	-1.50195e-10	-0.775238
178615465	chr3:178615465:C:T	1.2332e-07	-1.50195e-10	-1.26377	9.44558e-05	-1.50195e-10	-1.24802
178615489	chr3:178615489:C:T	2.32963e-06	2.83164	-1.15673	0.000430262	1.51538	-1.24713
178616144	chr3:178616144:A:G	7.91193e-08	-1.7076	-3.16733e-10	6.05688e-05	-1.69237	-3.16733e-10
178616225	chr3:178616225:GT:G	1.2496e-06	-1.50195e-10	1.05202	0.0126287	-1.50195e-10	3.64758
178616392	chr3:178616392:A:G	2.65295e-06	3.03206	-1.22719	0.000594547	1.76024	-1.1686
178616696	chr3:178616696:G:A	1.32482e-07	-1.50195e-10	-1.1921	9.84573e-05	-1.50195e-10	-1.20653
178616929	chr3:178616929:C:T	3.56455e-06	3.07584	-0.975597	0.000838805	1.79223	-0.8564
178617294	chr3:178617294:C:T	7.94082e-08	-1.70395	-3.16733e-10	6.09981e-05	-1.68531	-3.16733e-10
178617659	chr3:178617659:G:A	4.03707e-07	-1.50195e-10	-0.0778635	0.000300593	-1.50195e-10	-0.0903948
178617664	chr3:178617664:C:T	2.36858e-07	-0.750368	0.139276	0.000161574	-0.767165	0.0559771
178617665	chr3:178617665:G:A	1.18359e-07	-1.50195e-10	-1.30483	8.91933e-05	-1.50195e-10	-1.30535
178617769	chr3:178617769:T:C	8.10484e-08	-1.68351	-3.16733e-10	6.2853e-05	-1.65535	-3.16733e-10
178618003	chr3:178618003:CAGAT:C	1.19272e-07	-1.50195e-10	-1.29714	9.04043e-05	-1.50195e-10	-1.29186
178618795	chr3:178618795:T:G	2.44643e-06	2.92185	-1.19801	0.000562145	1.67625	-1.14065
178619084	chr3:178619084:T:C	4.04752e-07	-1.50195e-10	-0.0752785	0.000301381	-1.50195e-10	-0.0877778
178619241	chr3:178619241:T:C	1.92814e-07	-1.50195e-10	-0.81683	0.000152305	-1.50195e-10	-0.770267
178619843	chr3:178619843:G:A	8.30718e-08	-0.928417	-0.730431	7.89737e-05	-0.816461	-0.610576
178620137	chr3:178620137:C:T	4.38989e-07	0.775361	-0.769438	0.000197076	0.238342	-0.750903
178620339	chr3:178620339:T:A	1.34144e-07	0.0212422	-1.20088	4.25636e-05	-0.862896	-1.18226
178620481	chr3:178620481:C:T	8.01164e-08	-0.910421	-0.784652	7.58985e-05	-0.796575	-0.67018
178620486	chr3:178620486:G:T	1.18413e-07	-1.50195e-10	-1.30438	8.93561e-05	-1.50195e-10	-1.30352
178620719	chr3:178620719:T:C	1.16562e-07	-1.32013	-3.16733e-10	9.70041e-05	-1.2214	-3.16733e-10
178620759	chr3:178620759:C:A	1.39693e-07	0.0360473	-1.17515	5.82987e-05	-0.856127	-0.874446
178620946	chr3:178620946:T:C	1.3828e-07	-1.50195e-10	-1.14927	0.000107158	-1.50195e-10	-1.12185
178621257	chr3:178621257:A:T	1.21691e-07	-1.50195e-10	-1.27707	9.2966e-05	-1.50195e-10	-1.26392
178621447	chr3:178621447:C:A	1.2216e-07	-1.50195e-10	-1.27322	9.33919e-05	-1.50195e-10	-1.25935
178621677	chr3:178621677:G:A	3.38662e-07	-1.50195e-10	-0.253551	0.000269736	-1.50195e-10	-0.198707
178621966	chr3:178621966:C:T	7.19305e-07	-1.50195e-10	0.499732	0.00714634	-1.50195e-10	3.0782
178622625	chr3:178622625:C:T	1.50048e-07	-1.50195e-10	-1.0676	0.000116192	-1.50195e-10	-1.0409
178622724	chr3:178622724:A:C	3.02959e-07	0.918536	-1.28349	0.000132302	0.367839	-1.2789
178622896	chr3:178622896:G:T	6.4953e-07	1.68151	-1.28381	0.000310848	1.2398	-1.29664
178623782	chr3:178623782:T:C	9.87313e-07	-1.50195e-10	0.816434	0.000811569	-1.50195e-10	0.902817
178623794	chr3:178623794:G:A	8.68853e-07	1.62729	-0.938669	0.000615573	1.17796	-0.551563
178624604	chr3:178624604:T:C	3.20404e-06	3.29229	-1.29868	0.000600274	1.90501	-1.30377
178624614	chr3:178624614:A:T	4.63087e-07	1.31559	-1.25623	0.000193759	0.723863	-1.2534
178624683	chr3:178624683:C:T	2.36492e-07	-1.50195e-10	-0.612637	0.000188827	-1.50195e-10	-0.555321
178624721	chr3:178624721:T:C	1.95109e-07	-1.50195e-10	-0.804993	0.000143083	-1.50195e-10	-0.832727
178624952	chr3:178624952:G:A	1.05288e-06	1.85698	-0.976249	0.000720983	1.39118	-0.606717
178625232	chr3:178625232:C:T	2.82063e-08	-1.56819	-1.17082	1.88047e-05	-1.70781	-1.15424
178625612	chr3:178625612:A:G	2.74809e-07	0.761732	-1.22421	0.000122477	0.227722	-1.21595
178625895	chr3:178625895:C:T	2.83975e-08	-1.55102	-1.18123	1.86552e-05	-1.70475	-1.16527
178626144	chr3:178626144:G:A	7.14145e-07	-1.50195e-10	0.492534	0.000562176	-1.50195e-10	0.535663
178626832	chr3:178626832:G:C	7.05965e-07	-1.50195e-10	0.481013	0.00709594	-1.50195e-10	3.07113
178626954	chr3:178626954:C:T	1.98264e-06	2.7137	-1.20007	0.000261919	0.87431	-1.10243
178627120	chr3:178627120:T:C	1.752e-06	2.67494	-1.28498	0.000359312	1.28465	-1.19662
178627443	chr3:178627443:G:A	2.79741e-08	-1.57227	-1.17501	1.87092e-05	-1.70842	-1.15872
178628046	chr3:178628046:A:G	1.28976e-07	-1.50195e-10	-1.21893	0.000102362	-1.50195e-10	-1.16764
178628237	chr3:178628237:A:G	2.44001e-06	3.01345	-1.29224	0.000474061	1.67122	-1.30604
178629640	chr3:178629640:A:G	4.09128e-07	-1.50195e-10	-0.0645248	0.00269258	-1.50195e-10	2.1021
178630318	chr3:178630318:G:A	3.95485e-08	-1.18017	-1.22086	2.41213e-05	-1.37242	-1.24064
178630322	chr3:178630322:G:GT	4.73171e-07	-1.50195e-10	0.0809037	0.00341712	-1.50195e-10	2.3404
178630367	chr3:178630367:T:G	7.56359e-07	-1.50195e-10	0.549963	0.000634708	-1.50195e-10	0.657014
178630376	chr3:178630376:C:T	1.18661e-07	-1.50195e-10	-1.30229	9.00439e-05	-1.50195e-10	-1.29585
178630397	chr3:178630397:G:A	2.76638e-08	-1.57931	-1.17912	1.8612e-05	-1.70927	-1.16307
178630617	chr3:178630617:A:T	7.17341e-07	-1.50195e-10	0.496998	0.00727569	-1.50195e-10	3.09614
178630623	chr3:178630623:G:C	7.17341e-07	-1.50195e-10	0.496998	0.00727569	-1.50195e-10	3.09614
178630993	chr3:178630993:T:C	7.15355e-07	-1.50195e-10	0.494226	0.00724436	-1.50195e-10	3.09183
178631760	chr3:178631760:C:T	2.73678e-06	3.05325	-1.21726	0.000499563	1.70058	-1.28299
178631919	chr3:178631919:C:T	2.52526e-07	-1.50195e-10	-0.547038	0.000197703	-1.50195e-10	-0.509384
178632106	chr3:178632106:G:A	1.50356e-07	-1.50195e-10	-1.06555	0.000116468	-1.50195e-10	-1.03854
178632142	chr3:178632142:T:C	3.97075e-07	-1.50195e-10	-0.0944283	0.00256094	-1.50195e-10	2.05198
178632347	chr3:178632347:T:C	7.03144e-07	-1.50195e-10	0.477009	0.00705099	-1.50195e-10	3.06477
178632456	chr3:178632456:T:C	4.09888e-07	-1.50195e-10	-0.062668	0.00270299	-1.50195e-10	2.10596
178632718	chr3:178632718:C:CA	2.26848e-08	-1.71069	-1.24617	1.6974e-05	-1.7073	-1.25717
178633218	chr3:178633218:G:T	1.50541e-07	-1.50195e-10	-1.06432	0.000116618	-1.50195e-10	-1.03725
178633232	chr3:178633232:T:C	9.99506e-07	1.73138	-0.902673	0.000713584	1.27512	-0.500973
178633329	chr3:178633329:G:A	9.68578e-08	-1.50531	-3.16733e-10	7.95217e-05	-1.42012	-3.16733e-10
178633551	chr3:178633551:G:A	2.24133e-06	2.92286	-1.28659	0.00043796	1.59269	-1.30671
178633565	chr3:178633565:C:T	1.18908e-07	-1.50195e-10	-1.3002	9.03262e-05	-1.50195e-10	-1.29272
178633654	chr3:178633654:G:A	3.59864e-07	0.889938	-1.08276	0.00015894	0.34211	-1.06973
178633718	chr3:178633718:A:G	4.09888e-07	-1.50195e-10	-0.062668	0.00270299	-1.50195e-10	2.10596
178633732	chr3:178633732:T:A	2.91091e-07	0.833991	-1.23891	0.000128482	0.291019	-1.23138
178633845	chr3:178633845:T:C	2.95851e-08	-1.56186	-1.12943	1.95309e-05	-1.70666	-1.11749
178634149	chr3:178634149:G:T	1.0561e-07	-1.4188	-3.16733e-10	8.17807e-05	-1.39211	-3.16733e-10
178634274	chr3:178634274:C:A	7.01813e-07	-1.50195e-10	0.475114	0.00703939	-1.50195e-10	3.06312
178634546	chr3:178634546:G:A	1.56247e-07	-1.50195e-10	-1.02712	0.00011507	-1.50195e-10	-1.05062
178634601	chr3:178634601:A:G	5.5185e-07	1.52364	-1.28892	0.000274614	1.08419	-1.26498
178635220	chr3:178635220:T:C	2.82775e-07	-1.50195e-10	-0.433901	0.000204937	-1.50195e-10	-0.473451
178635976	chr3:178635976:A:G	2.1459e-07	-1.50195e-10	-0.709823	0.00016279	-1.50195e-10	-0.703689
178636147	chr3:178636147:T:C	2.56694e-08	-1.69318	-1.14008	1.84448e-05	-1.70802	-1.17335
178636460	chr3:178636460:TTA:T	5.23452e-07	-1.50195e-10	0.181893	0.00408456	-1.50195e-10	2.51882
178636803	chr3:178636803:A:G	1.18966e-07	-1.50195e-10	-1.29971	9.03955e-05	-1.50195e-10	-1.29196
178636837	chr3:178636837:TCCACCA:T	1.01524e-06	1.72363	-0.879299	0.000731915	1.26774	-0.468229
178636905	chr3:178636905:A:T	2.77147e-08	-1.56043	-1.19616	1.82145e-05	-1.70642	-1.18751
178636996	chr3:178636996:T:G	2.8206e-08	-1.56292	-1.1761	1.85902e-05	-1.70685	-1.16667
178637177	chr3:178637177:A:G	1.22103e-07	-1.50195e-10	-1.27369	9.23937e-05	-1.50195e-10	-1.27009
178637318	chr3:178637318:C:T	8.36527e-07	1.71281	-1.06211	0.000543392	1.25368	-0.751998
178637384	chr3:178637384:C:T	1.40579e-07	-1.50195e-10	-1.13278	0.000109213	-1.50195e-10	-1.10285
178637397	chr3:178637397:T:C	8.4879e-07	-1.50195e-10	0.665259	0.00957393	-1.50195e-10	3.37065
178637836	chr3:178637836:C:T	5.2469e-07	1.48982	-1.30557	0.000257018	1.04977	-1.29677
178637932	chr3:178637932:T:C	5.60364e-07	1.55656	-1.30652	0.000272643	1.11235	-1.30034
178637993	chr3:178637993:T:A	5.19002e-07	-1.50195e-10	0.173354	0.00403226	-1.50195e-10	2.50593
178638449	chr3:178638449:C:T	3.34552e-08	-1.65911	-0.909234	2.55429e-05	-1.71029	-0.845505
178638481	chr3:178638481:C:T	1.35547e-06	2.43388	-1.30053	0.000177256	0.647734	-1.26629
178638632	chr3:178638632:A:C	8.39408e-07	1.72175	-1.06761	0.000543137	1.26162	-0.76041
178638849	chr3:178638849:A:C	5.20034e-07	-1.50195e-10	0.175341	0.00404502	-1.50195e-10	2.50909
178638951	chr3:178638951:A:G	1.53585e-07	-1.50195e-10	-1.0443	0.000113196	-1.50195e-10	-1.06703
178639126	chr3:178639126:G:T	2.38829e-07	-1.50195e-10	-0.602804	0.000187771	-1.50195e-10	-0.56093
178639220	chr3:178639220:A:G	5.16441e-07	-1.50195e-10	0.168408	0.00400025	-1.50195e-10	2.49796
178639234	chr3:178639234:G:A	5.06917e-07	-1.50195e-10	0.149794	0.00388243	-1.50195e-10	2.46806
178639409	chr3:178639409:A:G	1.1767e-06	2.29539	-1.30347	0.00024892	0.96782	-1.24684
178639435	chr3:178639435:A:G	2.0699e-06	2.82857	-1.27187	0.000402746	1.50712	-1.30496
178639639	chr3:178639639:G:A	6.94395e-07	-1.50195e-10	0.464489	0.00692999	-1.50195e-10	3.04746
178639719	chr3:178639719:A:C	7.07998e-07	-1.50195e-10	0.483888	0.00714964	-1.50195e-10	3.07867
178639751	chr3:178639751:A:T	2.63549e-08	-1.51533	-1.29157	1.67646e-05	-1.69197	-1.28492
178639930	chr3:178639930:T:A	1.54841e-07	-1.50195e-10	-1.03615	0.000120165	-1.50195e-10	-1.00728
178639936	chr3:178639936:T:C	1.58342e-07	-1.50195e-10	-1.01379	0.000123056	-1.50195e-10	-0.983511
178640191	chr3:178640191:G:A	2.71564e-07	-1.50195e-10	-0.474354	0.00021294	-1.50195e-10	-0.435142
178640194	chr3:178640194:C:T	2.46609e-08	-1.70411	-1.16922	1.92902e-05	-1.71095	-1.12561
178640650	chr3:178640650:A:G	1.0287e-07	-1.44509	-3.16733e-10	6.82855e-05	-1.57245	-3.16733e-10
178640706	chr3:178640706:T:A	6.53092e-08	-0.829228	-1.07019	4.54426e-05	-0.856489	-1.12321
178641382	chr3:178641382:T:C	8.0748e-07	-1.50195e-10	0.615365	0.00687344	-1.50195e-10	3.03927
178642053	chr3:178642053:A:G	6.46889e-07	-1.50195e-10	0.393622	0.00465276	-1.50195e-10	2.64906
178642090	chr3:178642090:T:C	2.08144e-07	-1.50195e-10	-0.740321	0.000161324	-1.50195e-10	-0.712734
178642371	chr3:178642371:A:C	2.28543e-06	2.96211	-1.30636	0.000464873	1.63269	-1.28707
178642510	chr3:178642510:C:T	8.39421e-07	1.72558	-1.07142	0.000541598	1.26484	-0.766467
178642952	chr3:178642952:C:T	3.71364e-08	-1.61896	-0.844992	2.58516e-05	-1.71103	-0.832745
178643190	chr3:178643190:C:G	1.88218e-06	2.76827	-1.30664	0.000391061	1.46164	-1.28893
178643355	chr3:178643355:C:T	1.22817e-06	-1.50195e-10	1.03473	0.016502	-1.50195e-10	3.91509
178643477	chr3:178643477:A:G	1.722e-07	-1.50195e-10	-0.929894	0.000133402	-1.50195e-10	-0.902784
178643995	chr3:178643995:C:T	1.08681e-07	-0.723013	-0.667121	0.000120212	-0.818774	-0.188118
178644222	chr3:178644222:C:T	6.44481e-08	-0.77436	-1.13833	4.66872e-05	-0.865053	-1.08763
178644380	chr3:178644380:G:T	1.01309e-06	-1.50195e-10	0.842208	0.0115699	-1.50195e-10	3.56001
178644410	chr3:178644410:C:T	3.36454e-08	-1.53906	-1.02362	2.50818e-05	-1.58709	-0.986916
178644626	chr3:178644626:CAT:C	1.29836e-06	-1.50195e-10	1.0903	0.017891	-1.50195e-10	3.9959
178644643	chr3:178644643:C:T	7.88702e-08	-1.71075	-3.16733e-10	5.99318e-05	-1.70295	-3.16733e-10
178644724	chr3:178644724:C:T	1.19717e-07	-1.29342	-3.16733e-10	0.000104823	-1.14388	-3.16733e-10
178644895	chr3:178644895:C:A	1.25185e-07	-1.24876	-3.16733e-10	6.44418e-05	-1.63039	-3.16733e-10
178646492	chr3:178646492:G:A	2.61579e-07	-0.511818	-3.16733e-10	0.000165376	-0.687929	-3.16733e-10
178646721	chr3:178646721:T:TTAA	1.20912e-07	-1.50195e-10	-1.28349	9.11863e-05	-1.50195e-10	-1.28325
178647133	chr3:178647133:C:T	3.09066e-08	-1.68644	-0.961144	3.12428e-05	-1.71052	-0.643846
178647599	chr3:178647599:T:C	8.26352e-08	-1.66412	-3.16733e-10	6.4605e-05	-1.62786	-3.16733e-10
178647675	chr3:178647675:C:T	1.83595e-07	0.402039	-1.26786	0.000117029	0.139331	-1.17306
178648004	chr3:178648004:C:A	4.87839e-08	-0.906068	-1.28509	3.39902e-05	-1.00501	-1.26507
178648028	chr3:178648028:T:G	2.11857e-07	-1.50195e-10	-0.722643	0.000160458	-1.50195e-10	-0.718121
178648246	chr3:178648246:T:G	1.1982e-07	-1.50195e-10	-1.29256	9.00609e-05	-1.50195e-10	-1.29567
178648303	chr3:178648303:T:A	3.64739e-07	-1.50195e-10	-0.179372	0.000299834	-1.50195e-10	-0.0929225
178649060	chr3:178649060:G:T	6.89906e-08	-1.23996	-0.604627	4.54556e-05	-1.45638	-0.523042
178649208	chr3:178649208:A:G	7.03152e-07	-1.50195e-10	0.47702	0.00665774	-1.50195e-10	3.00738
178649604	chr3:178649604:G:A	1.87605e-07	0.429978	-1.27419	0.000118918	0.167382	-1.1851
178649648	chr3:178649648:T:A	3.1409e-07	0.975088	-1.30396	0.000138017	0.436041	-1.30482
178649658	chr3:178649658:G:A	1.83059e-07	0.395624	-1.26437	0.000115575	0.121126	-1.16736
178649733	chr3:178649733:T:A	3.09136e-07	-1.50195e-10	-0.344772	0.000254718	-1.50195e-10	-0.255994
178649831	chr3:178649831:C:CT	4.5549e-08	-1.01358	-1.24618	3.25316e-05	-1.10075	-1.21319
178649946	chr3:178649946:C:T	1.9037e-07	0.440643	-1.27023	0.000121199	0.178238	-1.17696
178649959	chr3:178649959:C:T	2.56614e-08	-1.63697	-1.1966	1.82757e-05	-1.70945	-1.18112
178649982	chr3:178649982:C:T	1.7621e-07	0.370971	-1.27785	0.00011168	0.111746	-1.19226
178650019	chr3:178650019:T:C	2.02773e-07	0.508811	-1.27527	0.000127675	0.240525	-1.18719
178650345	chr3:178650345:G:A	8.28294e-07	1.94588	-1.30506	0.000188769	0.715767	-1.2714
178650478	chr3:178650478:T:C	1.55397e-07	-1.50195e-10	-1.03257	0.0001177	-1.50195e-10	-1.02802
178650525	chr3:178650525:C:A	3.31205e-07	1.02832	-1.30414	0.000144778	0.484015	-1.30497
178650526	chr3:178650526:T:C	6.93279e-07	1.64959	-1.18672	0.000303089	1.09506	-1.17719
178650609	chr3:178650609:A:C	7.74497e-07	-1.50195e-10	0.573661	0.00779704	-1.50195e-10	3.16535
178650637	chr3:178650637:G:A	8.1074e-07	1.92514	-1.30575	0.000184978	0.698969	-1.27488
178650711	chr3:178650711:G:A	8.52222e-07	1.97466	-1.30537	0.000192798	0.738356	-1.27286
178651118	chr3:178651118:G:T	4.68482e-07	-1.50195e-10	0.070944	0.000339207	-1.50195e-10	0.0304575
178651442	chr3:178651442:A:G	8.94715e-08	-1.58463	-3.16733e-10	7.12429e-05	-1.53006	-3.16733e-10
178651712	chr3:178651712:C:T	3.4491e-07	-1.50195e-10	-0.235268	0.000283364	-1.50195e-10	-0.149419
178651787	chr3:178651787:C:A	9.86395e-08	-1.48708	-3.16733e-10	6.78635e-05	-1.57865	-3.16733e-10
178652108	chr3:178652108:AG:A	8.77332e-07	2.00083	-1.3025	0.000198919	0.758117	-1.26137
178652118	chr3:178652118:G:A	2.34953e-06	2.78564	-1.10222	0.000286487	0.83938	-0.977839
178652216	chr3:178652216:G:A	3.57917e-07	1.0959	-1.29415	0.000156128	0.546493	-1.29197
178652961	chr3:178652961:T:C	5.75031e-08	-1.17545	-0.851268	7.95634e-05	-1.2416	-0.178003
178653198	chr3:178653198:G:A	1.69315e-07	-1.50195e-10	-0.946789	0.00012825	-1.50195e-10	-0.942174
178653529	chr3:178653529:G:A	4.95376e-08	-0.893591	-1.28223	3.45525e-05	-0.99259	-1.26108
178653542	chr3:178653542:G:A	4.92691e-08	-0.90032	-1.28094	3.43737e-05	-0.999531	-1.25933
178653566	chr3:178653566:G:A	1.86794e-07	0.411818	-1.26036	0.000120104	0.150449	-1.15824
178653589	chr3:178653589:C:A	2.1874e-08	-1.69989	-1.29336	1.71055e-05	-1.67635	-1.2804
178653766	chr3:178653766:T:C	2.60644e-08	-1.65501	-1.16297	1.85138e-05	-1.68448	-1.19316
178653935	chr3:178653935:T:C	8.93784e-07	-1.50195e-10	0.716912	0.000745784	-1.50195e-10	0.818284
178653999	chr3:178653999:G:A	3.17344e-07	-1.50195e-10	-0.318567	0.000261029	-1.50195e-10	-0.231522
178654249	chr3:178654249:C:A	3.78656e-08	-1.14719	-1.29732	2.71141e-05	-1.21399	-1.28211
178654491	chr3:178654491:A:T	8.51707e-07	1.97194	-1.30325	0.000194013	0.735676	-1.2639
178655130	chr3:178655130:CTCTCTCTCTCTCTA:C	2.82704e-07	-1.50195e-10	-0.434152	0.000227261	-1.50195e-10	-0.370052
178655297	chr3:178655297:G:A	5.624e-07	-1.50195e-10	0.25366	0.000442484	-1.50195e-10	0.296252
178655597	chr3:178655597:C:T	2.45884e-07	-1.50195e-10	-0.573693	0.000205983	-1.50195e-10	-0.468357
178655607	chr3:178655607:A:C	3.48411e-08	-1.30586	-1.22189	1.91843e-05	-1.63344	-1.20862
178655610	chr3:178655610:C:T	3.54184e-07	-0.208737	-3.16733e-10	9.97325e-05	-1.19366	-3.16733e-10
178655693	chr3:178655693:A:G	1.45724e-07	-1.50195e-10	-1.09684	0.000112414	-1.50195e-10	-1.07396
178655845	chr3:178655845:A:T	8.82618e-07	1.82458	-1.12024	0.000142976	0.167794	-1.00127
178655877	chr3:178655877:T:C	6.36499e-08	-0.65202	-1.27314	4.26282e-05	-0.758509	-1.28513
178656095	chr3:178656095:T:C	4.30939e-07	-1.50195e-10	-0.0125861	0.00151474	-1.50195e-10	1.52685
178656114	chr3:178656114:C:T	7.41626e-07	-1.50195e-10	0.530292	0.00772657	-1.50195e-10	3.15627
178656307	chr3:178656307:C:T	2.92073e-08	-1.65675	-1.04738	2.20218e-05	-1.68613	-1.01798
178656600	chr3:178656600:C:A	6.27521e-07	1.55647	-1.19325	0.000192104	0.640642	-1.17876
178656741	chr3:178656741:C:T	2.28525e-07	-1.50195e-10	-0.646908	0.000173393	-1.50195e-10	-0.640593
178656865	chr3:178656865:A:G	3.50993e-07	-1.50195e-10	-0.217787	0.000278939	-1.50195e-10	-0.165158
178656948	chr3:178656948:A:T	3.67344e-08	-1.52523	-0.949609	2.57496e-05	-1.5432	-1.00453
178656992	chr3:178656992:T:C	5.199e-07	1.44818	-1.27309	8.38397e-05	-0.152384	-1.21486
178657075	chr3:178657075:T:C	1.17312e-07	-0.00780869	-1.30591	4.56855e-05	-0.67778	-1.29659
178657116	chr3:178657116:A:G	9.68657e-08	-0.450373	-1.05485	4.89221e-05	-1.00516	-0.900763
178657195	chr3:178657195:C:T	5.06402e-08	-1.39993	-0.753873	4.08537e-05	-1.43734	-0.648813
178657400	chr3:178657400:G:A	9.14591e-08	-0.256249	-1.30641	3.86638e-05	-0.856508	-1.28474
178657935	chr3:178657935:C:T	2.24021e-07	-1.50195e-10	-0.666814	0.000170855	-1.50195e-10	-0.655335
178658167	chr3:178658167:G:A	5.4596e-07	-1.50195e-10	0.223992	0.000434432	-1.50195e-10	0.277887
178658170	chr3:178658170:A:G	3.6487e-07	-1.50195e-10	-0.179011	0.000291256	-1.50195e-10	-0.121948
178658356	chr3:178658356:T:C	1.07804e-06	1.00699	-0.102635	0.00112585	1.38523	-0.155083
178658941	chr3:178658941:C:T	1.38854e-07	-1.50195e-10	-1.14513	0.000107927	-1.50195e-10	-1.1147
178659137	chr3:178659137:C:A	1.72744e-07	-1.50195e-10	-0.926743	0.000131464	-1.50195e-10	-0.91742
178659195	chr3:178659195:C:T	3.34611e-07	-1.50195e-10	-0.265584	0.000275345	-1.50195e-10	-0.178126
178659294	chr3:178659294:A:G	5.08721e-07	-1.50195e-10	0.153346	0.000404379	-1.50195e-10	0.206199
178659387	chr3:178659387:T:G	2.80664e-07	-1.50195e-10	-0.441396	0.000221869	-1.50195e-10	-0.394063
178659460	chr3:178659460:T:A	1.28009e-07	-1.50195e-10	-1.22645	9.48378e-05	-1.50195e-10	-1.24398
178659510	chr3:178659510:T:C	2.60964e-08	-1.69745	-1.11931	2.06921e-05	-1.66927	-1.09713
178660039	chr3:178660039:C:T	8.3201e-08	-0.605474	-1.05182	3.41943e-05	-1.18364	-1.08045
178660086	chr3:178660086:C:A	2.23417e-07	-1.50195e-10	-0.669513	0.000169541	-1.50195e-10	-0.663055
178660091	chr3:178660091:G:A	4.39217e-08	-1.38189	-0.914252	3.54025e-05	-1.56764	-0.661726
178660495	chr3:178660495:C:A	9.78948e-08	-1.45593	-0.0387292	9.95179e-05	-1.61245	0.41664
178660497	chr3:178660497:T:C	2.24021e-07	-1.50195e-10	-0.666814	0.000170855	-1.50195e-10	-0.655335
178660528	chr3:178660528:A:T	5.72229e-07	-1.50195e-10	0.270986	0.000455725	-1.50195e-10	0.325738
178660604	chr3:178660604:G:T	1.72744e-07	-1.50195e-10	-0.926743	0.000131464	-1.50195e-10	-0.91742
178660643	chr3:178660643:AT:A	2.58192e-08	-1.69349	-1.13394	2.02429e-05	-1.67574	-1.11261
178660680	chr3:178660680:T:C	5.32608e-08	-1.47738	-0.625976	4.37871e-05	-1.50394	-0.512873
178660823	chr3:178660823:C:T	2.95065e-07	-1.50195e-10	-0.391356	0.000233522	-1.50195e-10	-0.342878
178661063	chr3:178661063:G:A	2.41801e-07	-1.50195e-10	-0.590438	0.00018301	-1.50195e-10	-0.586614
178661310	chr3:178661310:C:T	9.73903e-08	-1.45941	-0.0404137	9.91186e-05	-1.61453	0.414699
178661329	chr3:178661329:A:G	8.59675e-08	-0.318639	-1.30594	3.67807e-05	-0.89479	-1.29639
178661355	chr3:178661355:C:T	4.00416e-08	-1.40196	-0.986673	3.18345e-05	-1.58034	-0.75526
178661668	chr3:178661668:G:A	2.95065e-07	-1.50195e-10	-0.391356	0.000233522	-1.50195e-10	-0.342878
178661712	chr3:178661712:C:A	2.62379e-08	-1.69674	-1.11461	2.077e-05	-1.67055	-1.09209
178661713	chr3:178661713:C:T	4.06348e-08	-1.4479	-0.926025	2.42614e-05	-1.64476	-0.9625
178661874	chr3:178661874:G:A	8.54466e-08	-0.325809	-1.30485	3.64397e-05	-0.900968	-1.29953
178661876	chr3:178661876:G:C	4.20814e-08	-1.40865	-0.930293	3.4013e-05	-1.58469	-0.684718
178661960	chr3:178661960:G:A	1.7171e-07	-1.50195e-10	-0.932748	0.000130667	-1.50195e-10	-0.923497
178662044	chr3:178662044:C:T	5.59758e-07	1.52953	-1.28058	0.000157678	0.538702	-1.2743
178662080	chr3:178662080:C:A	2.3068e-07	-1.50195e-10	-0.637522	0.000184304	-1.50195e-10	-0.579564
178662397	chr3:178662397:A:G	8.26982e-08	-0.974208	-0.689148	4.2638e-05	-1.45185	-0.591552
178662535	chr3:178662535:G:C	1.49159e-07	-1.50195e-10	-1.07354	0.000116142	-1.50195e-10	-1.04134
178662561	chr3:178662561:A:G	2.24872e-07	-1.50195e-10	-0.663021	0.000170652	-1.50195e-10	-0.656525
178662571	chr3:178662571:G:A	1.35436e-06	1.1733	-0.0407694	0.00142199	1.56002	-0.0963599
178662855	chr3:178662855:T:C	4.82825e-07	-1.50195e-10	0.101102	0.00039649	-1.50195e-10	0.186499
178662861	chr3:178662861:C:T	5.07958e-07	-1.50195e-10	0.151845	0.000407039	-1.50195e-10	0.212757
178662896	chr3:178662896:G:T	2.95065e-07	-1.50195e-10	-0.391356	0.000233522	-1.50195e-10	-0.342878
178662930	chr3:178662930:T:C	2.95805e-07	-1.50195e-10	-0.388852	0.000234122	-1.50195e-10	-0.340308
178662965	chr3:178662965:A:G	2.23248e-07	-1.50195e-10	-0.670269	0.000170261	-1.50195e-10	-0.658821
178663689	chr3:178663689:T:C	5.92984e-08	-1.50967	-0.486298	4.95389e-05	-1.53384	-0.359553
178663891	chr3:178663891:C:T	8.9043e-06	0.199867	2.81587	0.00633451	-0.0579843	3.0156
178664416	chr3:178664416:G:A	1.19302e-07	-1.50195e-10	-1.29689	9.02758e-05	-1.50195e-10	-1.29328
178664471	chr3:178664471:A:G	9.62237e-08	-1.42147	-0.0904071	9.58228e-05	-1.59055	0.356902
178664637	chr3:178664637:T:C	8.27074e-08	-1.66324	-3.16733e-10	6.05615e-05	-1.69249	-3.16733e-10
178664848	chr3:178664848:A:T	8.2942e-08	-0.365003	-1.29541	3.5127e-05	-0.930913	-1.30627
178664942	chr3:178664942:G:T	2.61805e-08	-1.69929	-1.11425	2.08689e-05	-1.66612	-1.09177
178665467	chr3:178665467:C:T	9.01384e-08	-0.272071	-1.30514	3.80315e-05	-0.859095	-1.29864
178665566	chr3:178665566:A:G	6.44399e-08	-1.00718	-0.905639	3.2689e-05	-1.47473	-0.834378
178665882	chr3:178665882:T:C	1.95299e-07	-0.804024	-3.16733e-10	0.000181721	-0.593678	-3.16733e-10
178666000	chr3:178666000:C:T	8.63203e-08	-0.313824	-1.30666	3.70126e-05	-0.892415	-1.29248
178666407	chr3:178666407:C:A	8.47213e-08	-1.45402	-0.185165	8.39366e-05	-1.61059	0.244501
178666500	chr3:178666500:T:C	2.05401e-07	-0.966343	0.212754	0.000114431	-1.44462	0.388436
178666875	chr3:178666875:C:T	6.10596e-08	-0.666424	-1.30028	3.03725e-05	-1.12332	-1.25929
178667116	chr3:178667116:C:T	7.04552e-08	-0.527195	-1.29638	3.19151e-05	-1.02695	-1.30612
178667317	chr3:178667317:A:G	7.12974e-08	-0.516821	-1.29487	3.21005e-05	-1.02086	-1.30642
178667473	chr3:178667473:C:T	2.29104e-08	-1.69391	-1.25305	1.78651e-05	-1.67157	-1.24174
178667569	chr3:178667569:T:C	2.26158e-08	-1.68942	-1.27049	1.74096e-05	-1.67779	-1.26134
178667708	chr3:178667708:CA:C	3.98415e-08	-1.63162	-0.762028	3.18715e-05	-1.52176	-0.812679
178667733	chr3:178667733:G:T	4.86622e-07	-0.859692	0.968627	0.000191064	-1.42388	0.880335
178667964	chr3:178667964:T:C	3.31758e-07	-1.52945	1.25531	0.000314163	-1.56193	1.51568
178668129	chr3:178668129:C:T	1.38671e-06	-1.70725	2.86338	0.00159082	-1.69995	3.2758
178668302	chr3:178668302:A:G	2.29342e-07	0.655939	-1.29928	5.35024e-05	-0.560532	-1.25589
178668350	chr3:178668350:A:C	9.54067e-07	1.27773	-0.49555	0.00102007	1.66977	-0.5383
178668383	chr3:178668383:T:C	2.60176e-08	-1.53632	-1.28345	2.16263e-05	-1.57192	-1.15032
178668480	chr3:178668480:G:A	1.96584e-07	-1.50195e-10	-0.797465	0.000149735	-1.50195e-10	-0.787287
178668533	chr3:178668533:T:A	2.98558e-08	-1.70838	-0.97379	1.89053e-05	-1.69995	-1.15676
178668606	chr3:178668606:C:T	6.66545e-07	-1.50195e-10	0.423555	0.0061632	-1.50195e-10	2.9302
178668607	chr3:178668607:G:A	5.38683e-07	1.44058	-1.23001	0.000157991	0.491	-1.22461
178668643	chr3:178668643:T:G	5.54216e-07	-1.50195e-10	0.239002	0.000457422	-1.50195e-10	0.329455
178668663	chr3:178668663:A:C	7.92243e-07	-0.527381	1.1237	0.000416584	-0.83671	1.07265
178668921	chr3:178668921:C:G	2.43533e-07	-1.50195e-10	-0.583302	0.000195167	-1.50195e-10	-0.522299
178669000	chr3:178669000:G:A	7.32558e-07	-1.50195e-10	0.51799	0.00712484	-1.50195e-10	3.07519
178669030	chr3:178669030:A:G	7.87227e-08	-0.733077	-0.979545	3.02607e-05	-1.34474	-1.04156
178669485	chr3:178669485:A:G	6.3976e-08	-0.833119	-1.08693	2.58073e-05	-1.40504	-1.14046
178670331	chr3:178670331:C:A	3.75136e-07	-1.50195e-10	-0.151265	0.000707328	-1.50195e-10	0.765342
178670871	chr3:178670871:T:C	1.92754e-07	0.315962	-1.1331	5.42787e-05	-0.770944	-1.03108
178671424	chr3:178671424:C:T	2.26506e-08	-1.69209	-1.26628	1.75644e-05	-1.67387	-1.25641
178671470	chr3:178671470:A:G	4.11732e-07	-1.50195e-10	-0.0581795	0.000344164	-1.50195e-10	0.0449657
178671533	chr3:178671533:G:A	1.32856e-07	-1.60151	0.412216	0.000121798	-1.62696	0.633166
178671914	chr3:178671914:G:A	1.35231e-07	-1.60976	0.43819	0.000124088	-1.63517	0.660005
178672247	chr3:178672247:G:A	2.15637e-07	-1.50195e-10	-0.704957	0.00016347	-1.50195e-10	-0.699521
178672603	chr3:178672603:G:A	2.24047e-08	-1.69863	-1.27066	1.7668e-05	-1.6631	-1.2613
178672670	chr3:178672670:A:G	6.46246e-08	-0.702958	-1.207	2.51886e-05	-1.32995	-1.23981
178672699	chr3:178672699:T:C	1.14749e-07	-1.33581	-3.16733e-10	8.04247e-05	-1.40883	-3.16733e-10
178672722	chr3:178672722:A:G	1.92941e-07	-1.50195e-10	-0.816167	0.000157118	-1.50195e-10	-0.739155
178672915	chr3:178672915:T:G	2.68411e-07	-1.38471	0.898678	0.000167574	-1.62471	0.949982
178673173	chr3:178673173:A:G	2.60853e-07	0.223619	-0.738216	8.12191e-05	-0.845451	-0.55355
178673306	chr3:178673306:C:G	3.16694e-08	-1.59344	-1.02976	2.62812e-05	-1.46178	-1.06552
178673339	chr3:178673339:A:G	3.13308e-08	-1.59298	-1.04097	2.60101e-05	-1.46166	-1.07601
178673633	chr3:178673633:G:A	2.31765e-07	0.415295	-1.04812	6.68338e-05	-0.726561	-0.867382
178673834	chr3:178673834:G:C	7.88166e-07	-1.50195e-10	0.591156	0.0080052	-1.50195e-10	3.19169
178673901	chr3:178673901:A:G	1.20201e-07	-1.50195e-10	-1.28939	8.99782e-05	-1.50195e-10	-1.29658
178674011	chr3:178674011:T:C	1.95489e-07	-1.58673	0.783678	0.00017991	-1.6137	1.01001
178674203	chr3:178674203:T:C	7.62913e-07	-1.50195e-10	0.558591	0.00760521	-1.50195e-10	3.14044
178674234	chr3:178674234:G:T	3.10463e-08	-1.62318	-1.0199	2.52545e-05	-1.51076	-1.05639
178674411	chr3:178674411:T:C	2.23182e-07	0.0912095	-0.761777	7.20582e-05	-0.939675	-0.579002
178674439	chr3:178674439:A:G	6.84296e-07	1.7149	-1.26506	0.000190825	0.716128	-1.26092
178674899	chr3:178674899:G:A	1.65121e-07	-1.50195e-10	-0.971878	0.000129048	-1.50195e-10	-0.93597
178674900	chr3:178674900:C:A	1.6454e-07	-1.50195e-10	-0.975399	0.00012857	-1.50195e-10	-0.939679
178675031	chr3:178675031:C:T	1.33492e-07	-1.50195e-10	-1.18451	0.000100221	-1.50195e-10	-1.18878
178675537	chr3:178675537:AAAGAGTGC:A	2.11473e-07	0.329332	-1.05379	6.02364e-05	-0.8139	-0.883974
178675568	chr3:178675568:T:C	1.99266e-07	0.271233	-1.05515	5.78715e-05	-0.852459	-0.885469
178675973	chr3:178675973:G:A	1.71735e-07	-1.50195e-10	-0.932601	0.000134521	-1.50195e-10	-0.894435
178676104	chr3:178676104:T:C	1.25866e-07	-1.50195e-10	-1.24334	9.64754e-05	-1.50195e-10	-1.22686
178676615	chr3:178676615:T:C	1.02668e-07	-1.44705	-3.16733e-10	8.59252e-05	-1.34267	-3.16733e-10
178676742	chr3:178676742:TCAATATACTTGCATGCTA:T	2.7404e-07	-1.50195e-10	-0.465279	0.00020937	-1.50195e-10	-0.45205
178677088	chr3:178677088:A:G	1.26381e-07	0.0430684	-1.28232	3.31126e-05	-0.990333	-1.30591
178677198	chr3:178677198:C:A	1.24948e-07	-1.65572	0.405062	0.000115794	-1.67483	0.630492
178677378	chr3:178677378:T:C	2.25338e-07	-1.50195e-10	-0.660952	0.000172215	-1.50195e-10	-0.64741
178677415	chr3:178677415:T:C	2.77197e-07	-1.50195e-10	-0.453826	0.000211416	-1.50195e-10	-0.442323
178677475	chr3:178677475:C:T	2.64972e-06	-1.50195e-10	1.80366	0.00246763	-1.50195e-10	2.01486
178677904	chr3:178677904:C:T	1.18714e-07	-1.50195e-10	-1.30184	8.93232e-05	-1.50195e-10	-1.30389
178678055	chr3:178678055:C:T	1.0251e-07	-1.64526	0.196668	9.29569e-05	-1.66882	0.404801
178678295	chr3:178678295:T:C	1.23952e-07	-1.50195e-10	-1.25866	9.48185e-05	-1.50195e-10	-1.24419
178678415	chr3:178678415:A:G	2.18998e-08	-1.70696	-1.28511	1.77947e-05	-1.6393	-1.27795
178678416	chr3:178678416:C:T	1.82194e-07	0.232767	-1.10625	5.26855e-05	-0.878281	-0.953531
178678601	chr3:178678601:T:C	7.93787e-08	-1.70432	-3.16733e-10	5.95539e-05	-1.70927	-3.16733e-10
178678758	chr3:178678758:G:C	1.47239e-07	0.219685	-1.30618	3.69576e-05	-0.884826	-1.30156
178678853	chr3:178678853:A:T	7.98456e-07	-1.50195e-10	0.604126	0.00814876	-1.50195e-10	3.20947
178678861	chr3:178678861:G:A	1.31331e-07	0.0783083	-1.27914	3.38611e-05	-0.973292	-1.30059
178678970	chr3:178678970:T:C	1.38679e-07	0.153552	-1.29994	3.5583e-05	-0.917563	-1.30672
178679183	chr3:178679183:A:G	2.5971e-07	-1.50195e-10	-0.518988	0.000198119	-1.50195e-10	-0.507285
178679634	chr3:178679634:T:C	9.06356e-08	-0.29007	-1.28164	2.9198e-05	-1.12013	-1.30192
178679780	chr3:178679780:A:G	1.5771e-07	-1.50195e-10	-1.01779	0.000122967	-1.50195e-10	-0.984237
178679823	chr3:178679823:C:T	1.28103e-07	0.0553879	-1.2811	3.33337e-05	-0.988106	-1.30148
178680019	chr3:178680019:A:C	1.37424e-07	-1.50195e-10	-1.15549	0.000102891	-1.50195e-10	-1.16248
178680033	chr3:178680033:G:A	6.94709e-08	-0.906507	-0.931139	3.25088e-05	-1.46135	-0.853293
178680246	chr3:178680246:A:G	1.44098e-07	0.156955	-1.26502	3.59417e-05	-0.921791	-1.29246
178680648	chr3:178680648:T:C	1.18948e-07	-1.50195e-10	-1.29987	8.9645e-05	-1.50195e-10	-1.30029
178680678	chr3:178680678:G:A	4.07902e-07	-1.50195e-10	-0.0675269	0.000326964	-1.50195e-10	-0.00630152
178680695	chr3:178680695:C:T	4.15997e-06	-1.50195e-10	2.25471	0.00392298	-1.50195e-10	2.47845
178680864	chr3:178680864:T:G	4.8905e-07	0.0711691	0.0427434	0.000486979	0.405871	-0.0138012
178680892	chr3:178680892:G:A	1.22699e-07	-1.50195e-10	-1.26882	9.2641e-05	-1.50195e-10	-1.26742
178681160	chr3:178681160:C:T	5.65261e-07	0.351511	-0.0927761	0.000572634	0.6995	-0.145405
178681270	chr3:178681270:A:AC	9.95943e-08	-1.64783	0.170381	9.0288e-05	-1.67083	0.377679
178681523	chr3:178681523:C:T	1.06751e-06	-1.50195e-10	0.894535	0.0126395	-1.50195e-10	3.64843
178681645	chr3:178681645:G:C	2.20785e-07	-0.668362	-0.0130007	8.22031e-05	-1.31662	-0.0703411
178681710	chr3:178681710:T:C	9.93343e-07	-1.50195e-10	0.822523	0.0113419	-1.50195e-10	3.54011
178681763	chr3:178681763:A:G	1.3954e-07	0.119008	-1.25921	3.51835e-05	-0.946569	-1.28901
178682706	chr3:178682706:A:AT	3.32431e-06	-1.50195e-10	2.03046	0.00312509	-1.50195e-10	2.25107
178682906	chr3:178682906:GC:G	2.71265e-07	-1.50195e-10	-0.475458	0.000207237	-1.50195e-10	-0.462288
178683242	chr3:178683242:G:C	1.47996e-07	0.202267	-1.28364	3.67049e-05	-0.890667	-1.30258
178683391	chr3:178683391:G:A	7.98311e-08	-0.779264	-0.919376	3.09745e-05	-1.37711	-0.985882
178683550	chr3:178683550:A:G	6.18409e-08	-0.712521	-1.24147	3.11474e-05	-1.19551	-1.16191
178684132	chr3:178684132:A:G	8.86428e-07	-1.50195e-10	0.708647	0.00955511	-1.50195e-10	3.36868
178684140	chr3:178684140:A:G	1.43394e-07	-1.11296	-3.16733e-10	0.000157986	-0.733643	-3.16733e-10
178684477	chr3:178684477:A:G	2.14478e-07	-0.679249	-0.031097	8.01572e-05	-1.32436	-0.0878046
178684489	chr3:178684489:T:C	1.00857e-07	-1.46485	-3.16733e-10	8.43019e-05	-1.36175	-3.16733e-10
178684576	chr3:178684576:C:T	2.46952e-07	-1.50195e-10	-0.569358	0.000188441	-1.50195e-10	-0.557367
178685086	chr3:178685086:CA:C	3.58492e-08	-1.54585	-0.953386	3.02482e-05	-1.39348	-0.993238
178685091	chr3:178685091:CTACCCAACT:C	3.57209e-08	-1.545	-0.957817	3.01565e-05	-1.39231	-0.997439
178685304	chr3:178685304:A:G	2.26242e-07	-1.50195e-10	-0.656947	0.000603057	-1.50195e-10	0.60586
178685353	chr3:178685353:A:G	1.4056e-07	0.129487	-1.2624	3.5364e-05	-0.939506	-1.29095
178685505	chr3:178685505:C:T	1.07652e-07	-1.64836	0.248718	9.80818e-05	-1.67158	0.461234
178685542	chr3:178685542:G:T	7.33382e-08	-0.746689	-1.03678	3.17213e-05	-1.36846	-0.970706
178686047	chr3:178686047:A:T	2.16192e-08	-1.69842	-1.30655	1.68979e-05	-1.66225	-1.30671
178686072	chr3:178686072:A:T	2.61699e-07	-1.50195e-10	-0.511357	0.000199659	-1.50195e-10	-0.499543
178686754	chr3:178686754:G:A	2.64134e-07	-1.50195e-10	-0.502097	0.000202208	-1.50195e-10	-0.486856
178686918	chr3:178686918:G:A	1.60786e-07	-1.50195e-10	-0.998479	0.000125483	-1.50195e-10	-0.96398
178687227	chr3:178687227:A:G	1.35208e-07	0.109537	-1.28127	3.49366e-05	-0.941379	-1.30124
178687373	chr3:178687373:T:C	5.58298e-07	-1.50195e-10	0.246339	0.000460934	-1.50195e-10	0.337103
178687542	chr3:178687542:G:A	3.46717e-07	0.192241	-0.422286	0.000353006	0.540214	-0.469881
178688149	chr3:178688149:T:C	2.65757e-07	-0.649659	0.153688	9.78839e-05	-1.30495	0.0925809
178688376	chr3:178688376:T:C	5.45675e-07	1.48692	-1.26345	0.000157803	0.524511	-1.25932
178688474	chr3:178688474:A:T	1.60194e-07	-0.338346	-0.663821	8.02226e-05	-0.672839	-0.738508
178688737	chr3:178688737:A:G	1.62014e-07	0.291316	-1.28219	3.8995e-05	-0.831194	-1.30152
178689141	chr3:178689141:A:G	6.2586e-07	-1.50195e-10	0.360574	0.00586956	-1.50195e-10	2.88138
178689188	chr3:178689188:TGTTA:T	5.96008e-08	-0.73732	-1.25356	2.48291e-05	-1.35943	-1.22471
178689352	chr3:178689352:T:C	2.17367e-08	-1.70733	-1.29223	1.7674e-05	-1.63781	-1.28625
178689358	chr3:178689358:G:A	5.15656e-07	1.42561	-1.25872	0.000150913	0.474889	-1.25434
178689432	chr3:178689432:G:A	1.57593e-07	0.279781	-1.29832	3.84608e-05	-0.839794	-1.30672
178689543	chr3:178689543:A:G	1.57627e-07	0.264851	-1.28317	3.83098e-05	-0.848489	-1.30196
178689996	chr3:178689996:T:C	4.21109e-07	-1.50195e-10	-0.0356602	0.000330185	-1.50195e-10	0.00350223
178690059	chr3:178690059:T:G	4.94589e-07	1.37359	-1.24842	0.000145559	0.428004	-1.24357
178690311	chr3:178690311:G:A	1.01291e-06	-1.50195e-10	0.84203	0.0116691	-1.50195e-10	3.56855
178690326	chr3:178690326:A:T	1.39875e-07	0.157022	-1.29483	3.55276e-05	-0.919589	-1.30625
178690365	chr3:178690365:G:C	1.43781e-07	0.187414	-1.29768	3.62307e-05	-0.899571	-1.30667
178690474	chr3:178690474:A:G	1.34173e-07	-1.50195e-10	-1.17942	0.000103595	-1.50195e-10	-1.15566
178690782	chr3:178690782:G:C	1.62749e-07	-1.67066	0.684317	0.000154138	-1.68799	0.92969
178691342	chr3:178691342:T:C	3.52323e-07	-0.214004	-3.16733e-10	0.000361358	0.0937166	-3.16733e-10
178691447	chr3:178691447:C:T	2.25111e-08	-1.69652	-1.26803	1.76664e-05	-1.66623	-1.25826
178691647	chr3:178691647:C:T	1.14296e-07	-1.33976	-3.16733e-10	9.98179e-05	-1.1928	-3.16733e-10
178692047	chr3:178692047:T:A	9.25556e-07	-1.50195e-10	0.751842	0.0101933	-1.50195e-10	3.43333
178692368	chr3:178692368:T:C	1.44661e-07	0.195409	-1.29957	3.64109e-05	-0.894547	-1.30674
178692651	chr3:178692651:G:A	5.46764e-07	1.49957	-1.27411	0.000157331	0.532649	-1.27045
178692826	chr3:178692826:A:G	2.02017e-07	0.337586	-1.10779	5.65268e-05	-0.806701	-0.954737
178692859	chr3:178692859:T:C	1.49407e-07	0.222947	-1.29483	3.70865e-05	-0.876651	-1.30625
178692924	chr3:178692924:T:C	6.02251e-08	-0.765975	-1.21449	3.11868e-05	-1.23332	-1.12283
178693004	chr3:178693004:T:C	3.15554e-07	-0.479778	0.155555	0.000109092	-1.19796	0.0939978
178693155	chr3:178693155:A:T	1.29123e-07	-1.21779	-3.16733e-10	9.27703e-05	-1.26603	-3.16733e-10
178693402	chr3:178693402:T:C	2.10645e-07	0.399232	-1.12761	5.73731e-05	-0.765333	-0.981243
178693548	chr3:178693548:C:A	1.29093e-07	-1.50195e-10	-1.21802	9.77686e-05	-1.50195e-10	-1.21355
178693554	chr3:178693554:T:C	1.01889e-06	-1.50195e-10	0.847917	0.0117734	-1.50195e-10	3.57744
178693578	chr3:178693578:C:G	1.70963e-07	-1.50195e-10	-0.937104	0.000133862	-1.50195e-10	-0.899341
178693970	chr3:178693970:C:T	5.70152e-08	-1.49572	-0.539514	4.81108e-05	-1.32479	-0.597855
178694008	chr3:178694008:C:T	2.22759e-07	0.461764	-1.13423	5.93185e-05	-0.723167	-0.990063
178694094	chr3:178694094:G:A	2.14871e-07	0.404301	-1.11282	5.87063e-05	-0.76222	-0.961385
178694454	chr3:178694454:T:C	7.80203e-07	-0.46613	1.04713	0.00026615	-1.18528	0.973192
178694750	chr3:178694750:T:C	3.08675e-07	-1.50195e-10	-0.346265	0.000250256	-1.50195e-10	-0.273669
178695018	chr3:178695018:A:G	8.56393e-07	-0.408051	1.08223	0.000286052	-1.14773	1.00775
178695271	chr3:178695271:G:A	3.21992e-07	-0.422093	0.118068	0.00010922	-1.16029	0.0575087
178695297	chr3:178695297:CCA:C	5.78721e-08	-1.47075	-0.54957	4.92584e-05	-1.292	-0.607076
178695505	chr3:178695505:T:G	3.84202e-07	-1.50195e-10	-0.127384	0.000306845	-1.50195e-10	-0.0698084
178695685	chr3:178695685:C:T	1.0251e-06	-1.50195e-10	0.853993	0.0118819	-1.50195e-10	3.58662
178695706	chr3:178695706:T:C	3.76963e-06	-1.50195e-10	2.15618	0.0035666	-1.50195e-10	2.38322
178695758	chr3:178695758:T:C	2.19534e-07	0.421464	-1.10851	5.969e-05	-0.751371	-0.955616
178696347	chr3:178696347:T:G	1.52975e-07	0.246242	-1.29452	3.76789e-05	-0.860868	-1.30618
178696493	chr3:178696493:C:A	2.99889e-07	-0.464772	0.0896317	0.000103278	-1.18818	0.029448
178696590	chr3:178696590:C:G	2.3021e-07	-1.50195e-10	-0.639563	0.000174543	-1.50195e-10	-0.633983
178696758	chr3:178696758:A:C	3.37173e-07	0.180244	-0.4382	0.000337382	0.510697	-0.485633
178696991	chr3:178696991:A:C	1.65967e-07	-1.66647	0.6997	0.00015635	-1.68477	0.940709
178697104	chr3:178697104:A:G	2.22749e-08	-1.70179	-1.2733	1.77487e-05	-1.65589	-1.26395
178697117	chr3:178697117:G:A	1.82083e-07	-0.231019	-0.643072	8.97414e-05	-0.580713	-0.718507
178697197	chr3:178697197:A:G	2.95411e-07	0.0236624	-0.413848	0.000293669	0.348252	-0.461949
178697532	chr3:178697532:G:A	2.3424e-07	-1.50195e-10	-0.622206	0.00063965	-1.50195e-10	0.664769
178697596	chr3:178697596:C:T	3.12221e-07	-0.539722	0.20488	0.000110235	-1.23623	0.142689
178698032	chr3:178698032:C:A	3.71388e-07	0.281399	-0.442704	0.000374627	0.619362	-0.489583
178698349	chr3:178698349:CTGTCT:C	1.59341e-07	0.290647	-1.29816	3.8745e-05	-0.832444	-1.30671
178698408	chr3:178698408:T:C	1.5657e-07	-1.50195e-10	-1.02505	0.000122009	-1.50195e-10	-0.992061
178698746	chr3:178698746:T:C	1.58157e-07	-1.6453	0.630331	0.000148066	-1.66854	0.870049
178698947	chr3:178698947:C:A	6.69647e-08	-0.658237	-1.21615	3.36455e-05	-1.15497	-1.1253
178699199	chr3:178699199:G:A	2.38479e-07	0.526635	-1.13091	6.22355e-05	-0.679802	-0.985425
178699247	chr3:178699247:G:C	3.24142e-07	0.0907427	-0.388113	0.000323636	0.420036	-0.436569
178699437	chr3:178699437:T:C	4.00603e-06	-1.50195e-10	2.217	0.0037984	-1.50195e-10	2.44618
178699589	chr3:178699589:G:A	2.70381e-07	-1.50195e-10	-0.478721	0.00020662	-1.50195e-10	-0.465268
178699877	chr3:178699877:C:T	9.96333e-07	-1.50195e-10	0.825528	0.0113688	-1.50195e-10	3.54247
178699909	chr3:178699909:C:T	4.0697e-06	-1.50195e-10	2.23277	0.00386179	-1.50195e-10	2.46273
178700014	chr3:178700014:G:A	6.40886e-08	-0.660179	-1.25811	2.5822e-05	-1.31427	-1.23065
178700083	chr3:178700083:G:C	5.41222e-08	-1.61919	-0.468119	6.04358e-05	-1.44138	-0.253193
178700663	chr3:178700663:G:C	4.54267e-07	1.34118	-1.30105	0.000129708	0.366615	-1.29748
178700675	chr3:178700675:G:A	1.60398e-07	0.297782	-1.29868	3.89339e-05	-0.827554	-1.30673
178700817	chr3:178700817:TCAAA:T	1.56038e-07	0.266824	-1.29528	3.81792e-05	-0.847513	-1.30635
178700893	chr3:178700893:C:T	3.91847e-06	-1.50195e-10	2.1949	0.00371377	-1.50195e-10	2.42365
178700914	chr3:178700914:C:T	2.24459e-07	0.46466	-1.12952	5.97787e-05	-0.721618	-0.983884
178701131	chr3:178701131:G:C	1.57825e-07	0.280636	-1.2977	3.8511e-05	-0.838529	-1.30668
178701174	chr3:178701174:C:T	1.67698e-07	0.333487	-1.28988	4.00882e-05	-0.800396	-1.30468
178701345	chr3:178701345:T:A	1.3755e-07	-1.50195e-10	-1.15457	0.000103202	-1.50195e-10	-1.15947
178701525	chr3:178701525:T:C	2.33356e-07	0.475217	-1.10121	6.25488e-05	-0.714326	-0.945879
178701575	chr3:178701575:AAAAC:A	2.7961e-07	-1.50195e-10	-0.445156	0.000213737	-1.50195e-10	-0.431406
178701579	chr3:178701579:C:A	2.04658e-07	0.408405	-1.16562	5.50919e-05	-0.757838	-1.02931
178701932	chr3:178701932:G:C	5.99152e-07	-1.50195e-10	0.316963	0.000506524	-1.50195e-10	0.431419
178701982	chr3:178701982:C:T	2.94101e-07	-1.50195e-10	-0.394629	0.000236093	-1.50195e-10	-0.331924
178702355	chr3:178702355:A:T	2.23656e-07	-1.50195e-10	-0.668446	0.000174019	-1.50195e-10	-0.636985
178702389	chr3:178702389:A:T	2.72931e-07	-1.50195e-10	-0.469335	0.000208806	-1.50195e-10	-0.454747
178702396	chr3:178702396:T:C	1.96946e-07	-1.65791	0.862288	0.000186891	-1.67819	1.11257
178702688	chr3:178702688:T:C	1.63615e-07	0.313434	-1.29447	3.93707e-05	-0.816945	-1.30618
178702796	chr3:178702796:T:TA	6.58264e-08	-0.671983	-1.21955	3.313e-05	-1.16579	-1.12992
178702840	chr3:178702840:C:T	2.22477e-08	-1.69734	-1.27897	1.74756e-05	-1.66487	-1.27048
178703422	chr3:178703422:T:C	1.66359e-07	0.329741	-1.29414	3.9796e-05	-0.806269	-1.30612
178703534	chr3:178703534:G:A	1.86659e-07	0.42473	-1.274	4.27904e-05	-0.742416	-1.29742
178703704	chr3:178703704:G:A	3.8767e-07	0.287552	-0.405951	0.000390737	0.625835	-0.453953
178703773	chr3:178703773:T:C	2.22191e-08	-1.69879	-1.27881	1.75282e-05	-1.66204	-1.2703
178703837	chr3:178703837:T:C	2.74354e-07	-1.50195e-10	-0.464135	0.000209925	-1.50195e-10	-0.449404
178703881	chr3:178703881:T:C	2.24373e-08	-1.70007	-1.26776	1.77942e-05	-1.65931	-1.25797
178704308	chr3:178704308:T:C	2.2576e-08	-1.69622	-1.26544	1.77125e-05	-1.66677	-1.25512
178704501	chr3:178704501:C:A	1.92144e-07	0.462129	-1.28244	4.36934e-05	-0.717301	-1.30166
178704528	chr3:178704528:G:T	1.92881e-07	0.467251	-1.28373	4.37613e-05	-0.714761	-1.30264
178704536	chr3:178704536:T:C	1.2428e-07	-1.64424	0.388219	0.000113071	-1.66717	0.599034
178705173	chr3:178705173:C:T	2.72363e-07	-1.50195e-10	-0.471419	0.000208384	-1.50195e-10	-0.45677
178705514	chr3:178705514:T:G	2.77355e-05	0.452986	3.69893	0.00270878	-1.29949	3.40759
178706063	chr3:178706063:C:A	1.98698e-07	0.489491	-1.27626	4.46217e-05	-0.69881	-1.29912
178706105	chr3:178706105:A:G	2.76675e-07	-0.00518454	-0.450525	0.000274788	0.317555	-0.497709
178706317	chr3:178706317:C:T	2.20653e-07	-1.50195e-10	-0.681964	0.000167522	-1.50195e-10	-0.675038
178706396	chr3:178706396:G:C	1.50995e-07	-1.06131	-3.16733e-10	0.000154448	-0.756295	-3.16733e-10
178706425	chr3:178706425:T:C	6.54267e-08	-1.48246	-0.415164	5.52739e-05	-1.3061	-0.477752
178706617	chr3:178706617:C:T	1.60158e-07	-1.50195e-10	-1.00239	0.00012479	-1.50195e-10	-0.96952
178706749	chr3:178706749:G:T	4.52799e-06	-1.50195e-10	2.33948	0.00431	-1.50195e-10	2.57254
178706914	chr3:178706914:C:T	3.11788e-07	-1.50195e-10	-0.336229	0.000248524	-1.50195e-10	-0.280614
178706915	chr3:178706915:G:A	7.17991e-08	-0.607736	-1.19695	2.8715e-05	-1.28144	-1.15729
178706931	chr3:178706931:C:G	4.51392e-07	1.33777	-1.30399	0.000128726	0.362934	-1.3014
178706932	chr3:178706932:A:G	1.31347e-07	-1.50195e-10	-1.20071	0.000101335	-1.50195e-10	-1.17772
178707044	chr3:178707044:T:C	1.90041e-07	0.450416	-1.28173	4.33594e-05	-0.724815	-1.30181
178707194	chr3:178707194:G:A	1.81997e-07	0.403876	-1.27844	4.19825e-05	-0.758472	-1.30043
178707423	chr3:178707423:T:C	3.19307e-07	-0.56545	0.253049	0.000113834	-1.25123	0.189826
178707717	chr3:178707717:AAT:A	2.88453e-07	0.672932	-1.08695	7.2724e-05	-0.580824	-0.928656
178707783	chr3:178707783:G:C	1.01772e-06	-1.50195e-10	0.846765	0.0117577	-1.50195e-10	3.57611
178707867	chr3:178707867:A:G	1.18855e-07	-1.50195e-10	-1.30065	8.96322e-05	-1.50195e-10	-1.30044
178708139	chr3:178708139:T:C	6.01663e-07	-1.50195e-10	0.321144	0.000508584	-1.50195e-10	0.435478
178708318	chr3:178708318:G:A	1.90613e-07	0.468731	-1.29704	4.35354e-05	-0.715942	-1.30664
178708545	chr3:178708545:G:A	5.08023e-08	-1.48698	-0.663629	4.332e-05	-1.31074	-0.7168
178708663	chr3:178708663:G:A	4.32189e-07	0.335459	-0.34515	0.000436654	0.677815	-0.394827
178709287	chr3:178709287:A:G	3.69306e-07	0.194292	-0.361219	0.000375785	0.528368	-0.395504
178709320	chr3:178709320:T:C	2.17372e-07	-0.380328	-0.316617	0.000118429	-1.13756	0.115721
178709554	chr3:178709554:C:T	4.15262e-07	-1.50195e-10	-0.0496444	0.000306623	-1.50195e-10	-0.0705332
178709928	chr3:178709928:A:G	1.14757e-07	-0.114581	-1.22116	2.87793e-05	-1.20223	-1.23427
178710445	chr3:178710445:G:A	2.06785e-07	-1.50195e-10	-0.746873	0.000493421	-1.50195e-10	0.40521
178710714	chr3:178710714:C:T	5.82032e-07	1.16984	-0.88187	0.000176436	0.215707	-0.838902
178711051	chr3:178711051:G:A	5.37837e-07	-1.50195e-10	0.209003	0.00175773	-1.50195e-10	1.67562
178711064	chr3:178711064:G:A	6.70702e-07	-1.50195e-10	0.429771	0.000556276	-1.50195e-10	0.525113
178711298	chr3:178711298:G:A	2.38363e-05	4.00041	-3.16733e-10	0.0014715	1.49788	-3.16733e-10
178711462	chr3:178711462:G:A	1.27864e-07	-1.50195e-10	-1.22758	9.48432e-05	-1.50195e-10	-1.24393
178711475	chr3:178711475:C:T	2.96713e-07	0.0676668	-0.453455	8.41167e-05	-1.00223	-0.361713
178711612	chr3:178711612:TC:T	1.41302e-06	-1.50195e-10	1.17493	0.00124901	-1.50195e-10	1.33395
178711770	chr3:178711770:CTA:C	1.52155e-06	1.3114	-0.0624614	0.000472886	0.360796	0.00190699
178711785	chr3:178711785:A:G	1.53408e-07	-1.64053	0.595078	0.00022107	-1.69216	1.29449
178711787	chr3:178711787:C:T	8.7389e-08	-1.64465	0.0364652	6.13209e-05	-1.70633	0.0263024
178711825	chr3:178711825:T:C	3.40526e-07	1.01322	-1.26128	6.95262e-05	-0.447371	-1.10708
178711827	chr3:178711827:T:C	1.18809e-07	-1.50195e-10	-1.30104	8.99487e-05	-1.50195e-10	-1.29691
178711915	chr3:178711915:C:T	1.05302e-07	-0.122107	-1.29962	2.72753e-05	-1.20046	-1.28971
178712033	chr3:178712033:G:C	7.42625e-07	-1.50195e-10	0.531639	0.000615392	-1.50195e-10	0.626108
178712120	chr3:178712120:C:T	2.71178e-08	-1.67229	-1.10607	2.0466e-05	-1.6929	-1.08449
178712151	chr3:178712151:A:T	2.49383e-06	0.594605	1.14842	0.00164574	-0.380048	1.98984
178712317	chr3:178712317:C:T	1.09287e-07	-0.0872362	-1.29734	3.02931e-05	-1.08775	-1.29748
178712359	chr3:178712359:A:G	1.43949e-07	-1.50195e-10	-1.1091	0.000111338	-1.50195e-10	-1.08358
178712406	chr3:178712406:G:A	3.70756e-07	0.215676	-0.378685	0.000393896	0.560778	-0.380842
178712472	chr3:178712472:T:C	2.07973e-07	-1.50195e-10	-0.741146	0.000158696	-1.50195e-10	-0.729159
178712799	chr3:178712799:G:A	4.90929e-08	-0.880767	-1.30407	2.0506e-05	-1.55166	-1.22377
178712882	chr3:178712882:C:G	1.04304e-07	-0.828299	-0.602948	6.17297e-05	-1.0748	-0.598591
178712912	chr3:178712912:TA:T	8.92812e-07	-1.50195e-10	0.715823	0.00940832	-1.50195e-10	3.3532
178712939	chr3:178712939:T:C	5.62461e-07	-1.50195e-10	0.253769	0.00481481	-1.50195e-10	2.6833
178713732	chr3:178713732:C:T	1.94935e-07	0.492644	-1.29853	5.32664e-05	-0.570125	-1.25072
178713868	chr3:178713868:C:T	1.24577e-07	-1.50195e-10	-1.25363	9.4233e-05	-1.50195e-10	-1.25038
178713973	chr3:178713973:T:C	3.01273e-07	-1.50195e-10	-0.370535	0.000239296	-1.50195e-10	-0.318451
178714107	chr3:178714107:C:T	2.34719e-08	-1.71065	-1.2121	1.73441e-05	-1.69673	-1.24617
178714273	chr3:178714273:C:T	1.92783e-07	-1.50195e-10	-0.816988	0.000155304	-1.50195e-10	-0.750768
178714384	chr3:178714384:A:G	1.20467e-07	-1.50195e-10	-1.28717	9.1066e-05	-1.50195e-10	-1.28457
178714885	chr3:178714885:C:T	8.40369e-07	-1.50195e-10	0.655288	0.000678506	-1.50195e-10	0.723741
178715509	chr3:178715509:G:C	7.93652e-08	-1.70449	-3.16733e-10	6.24499e-05	-1.66179	-3.16733e-10
178715692	chr3:178715692:A:G	1.51362e-07	-1.50195e-10	-1.05888	0.000113952	-1.50195e-10	-1.06037
178715717	chr3:178715717:A:T	2.30434e-06	2.87421	-1.21022	6.55068e-05	-0.360482	-1.25352
178715748	chr3:178715748:G:C	1.51114e-07	-1.50195e-10	-1.06052	0.000111456	-1.50195e-10	-1.08253
178716555	chr3:178716555:T:C	2.47246e-08	-1.63967	-1.23109	2.41757e-05	-1.36535	-1.24545
178716557	chr3:178716557:C:T	1.70098e-07	-1.50195e-10	-0.942181	0.000125143	-1.50195e-10	-0.966694
178716767	chr3:178716767:A:C	2.7176e-08	-1.52769	-1.24853	1.89096e-05	-1.65702	-1.19947
178716781	chr3:178716781:G:A	5.29164e-07	1.3414	-1.14865	9.44613e-05	-0.094403	-1.15356
178716820	chr3:178716820:G:A	1.50588e-07	-1.50195e-10	-1.06401	0.000111455	-1.50195e-10	-1.08253
178716828	chr3:178716828:C:T	9.03709e-08	-1.57463	-3.16733e-10	6.47746e-05	-1.62524	-3.16733e-10
178716933	chr3:178716933:TA:T	1.18137e-07	-1.50195e-10	-1.30671	8.90732e-05	-1.50195e-10	-1.30669
178717273	chr3:178717273:AC:A	1.89775e-07	-1.50195e-10	-0.832712	0.000143371	-1.50195e-10	-0.830716
178717364	chr3:178717364:G:A	4.18548e-06	1.85752	0.403307	0.000719924	0.268299	0.514695
178717594	chr3:178717594:T:G	3.02813e-06	2.46599	-0.528846	0.000841738	1.4295	-0.490185
178718361	chr3:178718361:T:C	1.50962e-07	-1.50195e-10	-1.06153	0.000111588	-1.50195e-10	-1.08134
178718388	chr3:178718388:T:C	2.50465e-08	-1.60287	-1.25495	2.55388e-05	-1.28937	-1.26658
178718952	chr3:178718952:TATAAG:T	3.24727e-07	-1.50195e-10	-0.295568	0.00026126	-1.50195e-10	-0.230635
178719201	chr3:178719201:TCTC:T	4.67564e-08	-1.38789	-0.845716	2.79635e-05	-1.60108	-0.864173
178719552	chr3:178719552:T:C	1.1835e-07	-1.50195e-10	-1.30491	8.91226e-05	-1.50195e-10	-1.30614
178719904	chr3:178719904:C:T	1.18215e-07	-1.50195e-10	-1.30605	8.9291e-05	-1.50195e-10	-1.30425
178719955	chr3:178719955:T:C	1.28115e-07	-1.50195e-10	-1.22563	9.66056e-05	-1.50195e-10	-1.22552
178720974	chr3:178720974:T:C	1.46677e-07	-1.50195e-10	-1.09032	0.000108579	-1.50195e-10	-1.10867
178720980	chr3:178720980:T:G	1.49591e-07	-1.50195e-10	-1.07065	0.000110682	-1.50195e-10	-1.08949
178721032	chr3:178721032:G:T	1.18136e-07	-1.50195e-10	-1.30672	8.91422e-05	-1.50195e-10	-1.30592
178721115	chr3:178721115:G:A	8.37788e-08	-1.65037	-3.16733e-10	6.15424e-05	-1.67643	-3.16733e-10
178721187	chr3:178721187:AC:A	1.18139e-07	-1.50195e-10	-1.30669	8.9153e-05	-1.50195e-10	-1.3058
178721877	chr3:178721877:CT:C	1.18875e-07	-1.50195e-10	-1.30048	0.000120604	-1.50195e-10	-1.00364
178722386	chr3:178722386:G:C	1.5607e-07	-1.50195e-10	-1.02825	0.000115288	-1.50195e-10	-1.04872
178722423	chr3:178722423:C:T	9.5121e-07	-1.50195e-10	0.779182	0.000777009	-1.50195e-10	0.8593
178722594	chr3:178722594:C:T	1.17062e-06	2.17471	-1.18797	0.000318337	1.12354	-1.15658
178722614	chr3:178722614:C:T	1.18379e-07	-1.50195e-10	-1.30466	8.92127e-05	-1.50195e-10	-1.30513
178722908	chr3:178722908:CCA:C	5.07028e-07	-1.50195e-10	0.150013	0.000413694	-1.50195e-10	0.228975
178723402	chr3:178723402:T:G	9.36174e-07	-1.50195e-10	0.763248	0.000765073	-1.50195e-10	0.843819
178723407	chr3:178723407:C:A	5.6603e-07	-1.50195e-10	0.260094	0.000405836	-1.50195e-10	0.209797
178723411	chr3:178723411:T:C	1.18408e-07	-1.50195e-10	-1.30442	8.92324e-05	-1.50195e-10	-1.30491
178724269	chr3:178724269:AT:A	2.30468e-06	2.95825	-1.29411	6.87113e-05	-0.288267	-1.27797
178724609	chr3:178724609:G:A	1.18183e-07	-1.50195e-10	-1.30631	8.92467e-05	-1.50195e-10	-1.30475
178724919	chr3:178724919:T:C	2.75971e-08	-1.47425	-1.2866	1.70917e-05	-1.66506	-1.2925
178725598	chr3:178725598:G:T	1.98231e-06	2.74622	-1.23275	5.95087e-05	-0.437991	-1.27204
178725749	chr3:178725749:T:C	1.5565e-07	-1.50195e-10	-1.03095	0.00011493	-1.50195e-10	-1.05183
178725884	chr3:178725884:C:A	1.32029e-07	-1.50195e-10	-1.19553	0.000100099	-1.50195e-10	-1.18999
178725889	chr3:178725889:T:C	5.3238e-07	-1.50195e-10	0.198804	0.000435007	-1.50195e-10	0.279209
178725928	chr3:178725928:T:C	2.43026e-06	3.01928	-1.30208	6.98692e-05	-0.25833	-1.2912
178726253	chr3:178726253:C:T	1.18448e-07	-1.50195e-10	-1.30408	8.92593e-05	-1.50195e-10	-1.30461
178726463	chr3:178726463:T:C	1.82561e-07	-1.50195e-10	-0.871467	0.000137694	-1.50195e-10	-0.871118
178726483	chr3:178726483:A:G	3.86862e-08	-1.17044	-1.25263	2.57127e-05	-1.32566	-1.22351
178726616	chr3:178726616:C:A	3.49187e-08	-1.56697	-0.95856	2.65274e-05	-1.67552	-0.842457
178726692	chr3:178726692:A:G	5.91558e-08	-1.11875	-0.879632	4.17417e-05	-1.28073	-0.783918
178726873	chr3:178726873:A:T	5.03109e-07	-1.50195e-10	0.142254	0.000380364	-1.50195e-10	0.144976
178726886	chr3:178726886:G:C	1.62478e-07	-1.50195e-10	-0.988012	0.000122816	-1.50195e-10	-0.985469
178726938	chr3:178726938:A:T	1.21146e-07	-1.50195e-10	-1.28156	9.13365e-05	-1.50195e-10	-1.2816
178727293	chr3:178727293:T:C	2.07265e-06	2.78274	-1.22471	6.10661e-05	-0.417243	-1.26695
178727377	chr3:178727377:C:T	2.46231e-08	-1.62814	-1.24673	2.44007e-05	-1.34187	-1.25967
178728096	chr3:178728096:T:C	1.18199e-07	-1.50195e-10	-1.30618	8.90692e-05	-1.50195e-10	-1.30674
178728217	chr3:178728217:G:C	1.18354e-07	-1.50195e-10	-1.30487	8.94409e-05	-1.50195e-10	-1.30257
178728478	chr3:178728478:A:C	3.33207e-08	-1.58754	-0.984835	2.12545e-05	-1.68494	-1.05464
178728517	chr3:178728517:G:A	3.32879e-08	-1.58018	-0.993176	2.11692e-05	-1.68158	-1.06202
178729043	chr3:178729043:C:T	3.04859e-07	-0.358703	-3.16733e-10	0.000224889	-0.380544	-3.16733e-10
178729242	chr3:178729242:T:C	1.1816e-07	-1.50195e-10	-1.30652	8.91251e-05	-1.50195e-10	-1.30611
178729519	chr3:178729519:G:A	3.27961e-08	-1.57907	-1.00917	2.08892e-05	-1.68103	-1.07589
178729581	chr3:178729581:G:A	2.43512e-08	-1.62894	-1.25703	2.418e-05	-1.3422	-1.26842
178730042	chr3:178730042:A:G	8.45456e-08	-1.64126	-3.16733e-10	6.19691e-05	-1.66952	-3.16733e-10
178730102	chr3:178730102:C:T	8.61342e-08	-1.62265	-3.16733e-10	6.28888e-05	-1.65478	-3.16733e-10
178730355	chr3:178730355:T:C	2.48259e-08	-1.62523	-1.24144	2.46761e-05	-1.33584	-1.25448
178730994	chr3:178730994:C:A	3.33042e-08	-1.57967	-0.993197	2.11674e-05	-1.68158	-1.06212
178731273	chr3:178731273:T:C	9.03764e-07	1.93726	-1.20924	0.000230483	0.917012	-1.27299
178731305	chr3:178731305:C:T	3.39732e-08	-1.56108	-0.991901	2.13983e-05	-1.67236	-1.06048
178731479	chr3:178731479:T:C	8.28413e-08	-1.66163	-3.16733e-10	6.03796e-05	-1.6955	-3.16733e-10
178731600	chr3:178731600:A:C	1.02268e-07	-0.391369	-1.05959	2.89609e-05	-1.27615	-1.15405
178731733	chr3:178731733:A:G	3.39842e-08	-1.55821	-0.994444	2.13808e-05	-1.67095	-1.06271
178731818	chr3:178731818:G:A	1.7083e-06	2.62392	-1.25923	5.50865e-05	-0.499449	-1.2878
178731946	chr3:178731946:C:T	1.90762e-07	-1.50195e-10	-0.827528	0.000143976	-1.50195e-10	-0.826503
178732103	chr3:178732103:T:C	1.2273e-07	-1.50195e-10	-1.26857	9.16788e-05	-1.50195e-10	-1.27786
178732118	chr3:178732118:G:A	3.76039e-08	-1.18458	-1.26686	2.4955e-05	-1.33759	-1.24149
178732122	chr3:178732122:T:C	1.18134e-07	-1.50195e-10	-1.30674	0.00010821	-1.50195e-10	-1.11208
178732250	chr3:178732250:A:G	1.98059e-07	-1.50195e-10	-0.789987	0.00014949	-1.50195e-10	-0.788923
178732773	chr3:178732773:T:C	3.46513e-08	-1.54337	-0.989842	2.16396e-05	-1.66306	-1.05857
178733276	chr3:178733276:T:C	2.32188e-06	2.87114	-1.19956	6.85248e-05	-0.320037	-1.24892
178733278	chr3:178733278:C:T	3.40843e-08	-1.56144	-0.988274	2.14529e-05	-1.67293	-1.05736
178733425	chr3:178733425:A:C	2.46866e-08	-1.63359	-1.2387	2.43059e-05	-1.35334	-1.25209
178733520	chr3:178733520:G:A	1.48082e-07	-1.50195e-10	-1.08079	0.000111587	-1.50195e-10	-1.08135
178733660	chr3:178733660:T:C	3.12797e-08	-1.63294	-1.00265	2.0589e-05	-1.70062	-1.07078
178733689	chr3:178733689:T:C	2.75102e-08	-1.64749	-1.11651	1.85388e-05	-1.70565	-1.17064
178733725	chr3:178733725:C:T	3.06301e-08	-1.66099	-0.995583	2.05436e-05	-1.709	-1.06461
178733730	chr3:178733730:C:T	9.25722e-08	-1.55056	-3.16733e-10	6.32505e-05	-1.64905	-3.16733e-10
178733880	chr3:178733880:A:G	3.05045e-08	-1.64507	-1.01561	2.02702e-05	-1.7048	-1.0822
178733896	chr3:178733896:A:C	2.5273e-08	-1.62969	-1.21913	2.49518e-05	-1.34482	-1.23439
178733967	chr3:178733967:A:C	1.45943e-07	-1.50195e-10	-1.09533	0.000109992	-1.50195e-10	-1.09574
178734152	chr3:178734152:G:C	3.07999e-08	-1.64713	-1.00391	2.04669e-05	-1.70544	-1.0719
178734287	chr3:178734287:G:A	1.03277e-06	-1.50195e-10	0.861449	0.000843926	-1.50195e-10	0.941913
178734293	chr3:178734293:T:C	3.03416e-08	-1.65139	-1.01464	2.02514e-05	-1.70666	-1.08127
178734757	chr3:178734757:A:T	2.99005e-08	-1.65244	-1.02823	2.00062e-05	-1.70693	-1.09318
178735153	chr3:178735153:C:T	9.27901e-07	1.95751	-1.20313	4.17217e-05	-0.813724	-1.25141
178735168	chr3:178735168:T:C	3.02645e-08	-1.65351	-1.01507	2.023e-05	-1.70724	-1.08174
178735282	chr3:178735282:G:A	3.05185e-08	-1.65219	-1.00803	2.03629e-05	-1.70689	-1.07555
178735473	chr3:178735473:T:C	2.46759e-08	-1.63372	-1.239	2.42979e-05	-1.35341	-1.25236
178735595	chr3:178735595:C:T	1.18595e-07	-1.50195e-10	-1.30284	0.000118441	-1.50195e-10	-1.02174
178735925	chr3:178735925:A:G	1.55462e-07	-1.50195e-10	-1.03215	0.000117523	-1.50195e-10	-1.02952
178735938	chr3:178735938:C:T	1.68593e-07	-0.951068	-3.16733e-10	0.000125629	-0.962821	-3.16733e-10
178736137	chr3:178736137:C:T	1.40591e-06	1.69996	-0.530073	0.000431432	0.739922	-0.468964
178736337	chr3:178736337:T:C	3.36284e-08	-1.49991	-1.06327	2.07686e-05	-1.6391	-1.12361
178736529	chr3:178736529:C:T	1.18897e-07	-1.50195e-10	-1.30029	8.96835e-05	-1.50195e-10	-1.29987
178736853	chr3:178736853:A:G	1.00516e-06	2.01835	-1.184	4.35744e-05	-0.78445	-1.23723
178736983	chr3:178736983:T:C	2.05496e-07	-1.50195e-10	-0.753125	0.000155088	-1.50195e-10	-0.752162
178737062	chr3:178737062:G:A	9.97936e-08	-1.47545	-3.16733e-10	8.31181e-05	-1.37589	-3.16733e-10
178737111	chr3:178737111:A:T	1.21906e-07	-1.50195e-10	-1.2753	9.18917e-05	-1.50195e-10	-1.27554
178737448	chr3:178737448:G:A	2.10035e-07	-1.50195e-10	-0.731278	0.000158259	-1.50195e-10	-0.731921
178737691	chr3:178737691:T:C	1.06978e-07	-1.40593	-3.16733e-10	6.96843e-05	-1.55218	-3.16733e-10
178737824	chr3:178737824:G:T	1.22638e-07	-1.50195e-10	-1.26931	9.24334e-05	-1.50195e-10	-1.26966
178737903	chr3:178737903:A:G	1.1943e-07	-1.50195e-10	-1.29582	9.00305e-05	-1.50195e-10	-1.296
178737946	chr3:178737946:A:G	8.23309e-08	-1.66781	-3.16733e-10	6.08695e-05	-1.68742	-3.16733e-10
178738391	chr3:178738391:T:C	3.76868e-07	-1.50195e-10	-0.146658	0.000304952	-1.50195e-10	-0.0759977
178738424	chr3:178738424:C:T	1.18149e-07	-1.50195e-10	-1.30661	8.90712e-05	-1.50195e-10	-1.30672
178738799	chr3:178738799:C:T	1.18164e-07	-1.50195e-10	-1.30648	8.91192e-05	-1.50195e-10	-1.30618
178738814	chr3:178738814:T:C	1.37499e-07	-1.50195e-10	-1.15493	0.000102177	-1.50195e-10	-1.16945
178738922	chr3:178738922:A:G	1.18133e-07	-1.50195e-10	-1.30674	8.90718e-05	-1.50195e-10	-1.30671
178738935	chr3:178738935:GAATC:G	1.31197e-06	1.91237	-0.811643	0.000381882	0.910762	-0.761802
178739287	chr3:178739287:A:G	2.45466e-08	-1.65626	-1.22172	2.3541e-05	-1.40066	-1.23675
178739504	chr3:178739504:A:G	1.18133e-07	-1.50195e-10	-1.30674	8.90745e-05	-1.50195e-10	-1.30668
178739958	chr3:178739958:C:T	1.7345e-06	2.6496	-1.26968	5.40005e-05	-0.513035	-1.29412
178740419	chr3:178740419:C:T	1.18146e-07	-1.50195e-10	-1.30663	8.91308e-05	-1.50195e-10	-1.30605
178740737	chr3:178740737:T:C	1.20464e-07	-1.50195e-10	-1.2872	9.07987e-05	-1.50195e-10	-1.28751
178741213	chr3:178741213:A:G	2.0256e-07	-1.50195e-10	-0.767516	0.00015301	-1.50195e-10	-0.76565
178741327	chr3:178741327:C:T	1.47561e-07	-1.50195e-10	-1.08431	0.000111177	-1.50195e-10	-1.08503
178741460	chr3:178741460:A:T	1.76513e-07	-0.90516	-3.16733e-10	6.47581e-05	-1.62549	-3.16733e-10
178741695	chr3:178741695:A:C	1.18342e-07	-1.50195e-10	-1.30497	8.92526e-05	-1.50195e-10	-1.30468
178741868	chr3:178741868:T:C	1.34499e-07	-1.50195e-10	-1.177	0.000100175	-1.50195e-10	-1.18923
178741877	chr3:178741877:T:C	8.67802e-07	1.92363	-1.23621	0.000224401	0.90541	-1.28813
178742421	chr3:178742421:G:T	1.2231e-07	-1.50195e-10	-1.27199	9.21401e-05	-1.50195e-10	-1.27284
178742594	chr3:178742594:T:C	1.6455e-06	2.55615	-1.22891	5.26416e-05	-0.565317	-1.26733
178742660	chr3:178742660:A:G	1.79208e-07	-1.50195e-10	-0.890006	0.000135443	-1.50195e-10	-0.887601
178742767	chr3:178742767:G:A	3.0517e-08	-1.57634	-1.08393	1.9557e-05	-1.68214	-1.14068
178743118	chr3:178743118:A:G	2.43028e-08	-1.63644	-1.25152	2.39966e-05	-1.35473	-1.26351
178743197	chr3:178743197:C:T	8.92783e-08	-1.5868	-3.16733e-10	8.0006e-05	-1.41405	-3.16733e-10
178743202	chr3:178743202:A:G	4.93348e-07	-1.50195e-10	0.122662	0.000353968	-1.50195e-10	0.0730541
178743332	chr3:178743332:T:C	1.18522e-07	-1.50195e-10	-1.30345	8.93974e-05	-1.50195e-10	-1.30306
178743619	chr3:178743619:C:T	5.48761e-05	4.83428	-3.16733e-10	0.0025704	2.05566	-3.16733e-10
178743711	chr3:178743711:G:A	1.2452e-07	-1.50195e-10	-1.25409	9.38631e-05	-1.50195e-10	-1.25431
178743983	chr3:178743983:C:T	2.67542e-08	-1.6198	-1.17206	1.78781e-05	-1.70056	-1.21202
178744655	chr3:178744655:C:G	3.06882e-08	-1.58344	-1.07124	1.96729e-05	-1.68529	-1.13162
178744820	chr3:178744820:A:G	1.21604e-07	-1.50195e-10	-1.27778	9.09713e-05	-1.50195e-10	-1.28561
178745323	chr3:178745323:G:A	1.54124e-06	2.49711	-1.23532	5.09127e-05	-0.594171	-1.27187
178745406	chr3:178745406:G:A	3.18123e-07	-0.316116	-3.16733e-10	9.38279e-05	-1.25469	-3.16733e-10
178745531	chr3:178745531:C:A	2.41749e-08	-1.64147	-1.25177	2.37259e-05	-1.36586	-1.26373
178745670	chr3:178745670:A:C	1.31584e-07	-1.50195e-10	-1.19891	9.80816e-05	-1.50195e-10	-1.21035
178745858	chr3:178745858:C:T	3.04939e-07	-0.358442	-3.16733e-10	0.000225034	-0.379898	-3.16733e-10
178746066	chr3:178746066:G:A	7.88093e-07	1.86222	-1.27115	0.000220908	0.854395	-1.2528
178746091	chr3:178746091:A:C	1.81144e-07	-1.50195e-10	-0.879262	0.000136907	-1.50195e-10	-0.87685
178746343	chr3:178746343:A:G	3.05764e-08	-1.60119	-1.05714	1.97638e-05	-1.69288	-1.11942
178746500	chr3:178746500:G:A	7.54229e-07	1.81157	-1.26443	0.000213232	0.810849	-1.24462
178746831	chr3:178746831:T:C	2.84184e-08	-1.56007	-1.17144	2.28115e-05	-1.46563	-1.20326
178747261	chr3:178747261:C:A	2.27047e-06	2.95353	-1.30434	6.42536e-05	-0.326707	-1.30661
178747315	chr3:178747315:G:C	1.85092e-07	-1.50195e-10	-0.857701	0.000139899	-1.50195e-10	-0.85523
178747407	chr3:178747407:T:C	3.04394e-08	-1.58703	-1.07579	1.95643e-05	-1.68688	-1.13557
178747503	chr3:178747503:A:C	1.1834e-07	-1.50195e-10	-1.30499	0.000107217	-1.50195e-10	-1.1213
178748327	chr3:178748327:C:T	1.3992e-07	-1.50195e-10	-1.13748	0.00010389	-1.50195e-10	-1.15281
178748444	chr3:178748444:T:A	1.20385e-07	-1.50195e-10	-1.28786	9.11424e-05	-1.50195e-10	-1.28373
178748724	chr3:178748724:T:C	2.90183e-07	-1.50195e-10	-0.408043	0.000222742	-1.50195e-10	-0.390136
178748734	chr3:178748734:C:A	3.02811e-08	-1.60053	-1.0675	1.95912e-05	-1.69267	-1.1284
178749030	chr3:178749030:G:A	2.27538e-08	-1.68704	-1.26678	1.67408e-05	-1.70294	-1.27536
178749065	chr3:178749065:G:A	1.95477e-07	-1.50195e-10	-0.803112	0.000147113	-1.50195e-10	-0.804954
178749195	chr3:178749195:T:C	9.0144e-08	-1.57714	-3.16733e-10	6.5524e-05	-1.61374	-3.16733e-10
178749239	chr3:178749239:G:T	2.40942e-08	-1.6444	-1.25218	2.35609e-05	-1.37246	-1.26411
178749831	chr3:178749831:A:G	2.54849e-08	-1.70232	-1.13815	2.13698e-05	-1.54474	-1.18943
178750278	chr3:178750278:AG:A	1.26042e-07	-1.24194	-3.16733e-10	5.98849e-05	-1.70373	-3.16733e-10
178750481	chr3:178750481:A:C	3.91247e-08	-1.25801	-1.15378	2.69441e-05	-1.39772	-1.10466
178750501	chr3:178750501:A:C	1.18288e-07	-1.30543	-3.16733e-10	7.99093e-05	-1.41526	-3.16733e-10
178750730	chr3:178750730:C:T	1.36168e-07	-1.50195e-10	-1.16466	0.000101309	-1.50195e-10	-1.17798
178750848	chr3:178750848:A:T	1.36448e-07	-1.50195e-10	-1.16261	0.000101513	-1.50195e-10	-1.17596
178750986	chr3:178750986:T:C	1.76535e-07	-1.50195e-10	-0.905035	0.000133238	-1.50195e-10	-0.904015
178751023	chr3:178751023:C:A	1.21356e-07	-1.50195e-10	-1.27982	9.14875e-05	-1.50195e-10	-1.27995
178751160	chr3:178751160:G:A	2.50328e-08	-1.56385	-1.29452	2.70764e-05	-1.20415	-1.29334
178751205	chr3:178751205:C:A	8.19415e-08	-1.67255	-3.16733e-10	5.95774e-05	-1.70887	-3.16733e-10
178751440	chr3:178751440:C:T	1.18361e-07	-1.50195e-10	-1.30482	8.92679e-05	-1.50195e-10	-1.30451
178751732	chr3:178751732:A:G	4.22957e-08	-1.18484	-1.14903	2.88193e-05	-1.3367	-1.09841
178752144	chr3:178752144:C:T	5.57252e-07	1.54033	-1.29586	0.000105708	0.17124	-1.30671
178752631	chr3:178752631:G:A	2.00806e-07	-1.50195e-10	-0.776212	0.000153512	-1.50195e-10	-0.762371
178752633	chr3:178752633:T:A	1.25553e-07	-1.50195e-10	-1.24583	9.54929e-05	-1.50195e-10	-1.2371
178752895	chr3:178752895:T:C	2.35825e-08	-1.64289	-1.27515	2.31741e-05	-1.36924	-1.28388
178752959	chr3:178752959:G:A	8.86381e-08	-1.59399	-3.16733e-10	6.46788e-05	-1.62672	-3.16733e-10
178753032	chr3:178753032:C:T	1.78008e-07	-0.896725	-3.16733e-10	0.000166425	-0.681608	-3.16733e-10
178753188	chr3:178753188:A:T	6.05227e-07	0.50403	-0.176979	0.000150964	-0.716366	-0.0627422
178753301	chr3:178753301:G:A	1.28695e-06	2.37647	-1.29499	4.96963e-05	-0.648239	-1.24198
178753581	chr3:178753581:C:CA	1.20497e-07	-1.50195e-10	-1.28693	9.53859e-05	-1.50195e-10	-1.23822
178753587	chr3:178753587:A:G	2.40127e-08	-1.6481	-1.25186	2.33589e-05	-1.38136	-1.26381
178754024	chr3:178754024:G:A	8.47155e-08	-1.63925	-3.16733e-10	6.02918e-05	-1.69696	-3.16733e-10
178754729	chr3:178754729:G:A	2.49719e-08	-1.57155	-1.28925	2.68232e-05	-1.21905	-1.28784
178754974	chr3:178754974:G:A	2.28436e-07	-0.647298	-3.16733e-10	0.000142157	-0.839223	-3.16733e-10
178755434	chr3:178755434:G:C	7.66924e-07	1.85194	-1.2881	0.00021404	0.844335	-1.27433
178755660	chr3:178755660:C:T	2.38855e-08	-1.65306	-1.25222	2.3088e-05	-1.3927	-1.26414
178755717	chr3:178755717:C:T	1.21061e-07	-1.50195e-10	-1.28226	9.12654e-05	-1.50195e-10	-1.28238
178755984	chr3:178755984:G:A	1.25059e-07	-1.50195e-10	-1.24977	9.42841e-05	-1.50195e-10	-1.24984
178755989	chr3:178755989:A:T	1.36566e-07	-1.50195e-10	-1.16175	0.000101596	-1.50195e-10	-1.17515
178756138	chr3:178756138:T:C	7.13182e-07	-1.50195e-10	0.491184	0.00058578	-1.50195e-10	0.576792
178756535	chr3:178756535:T:C	1.18622e-07	-1.50195e-10	-1.30261	8.92083e-05	-1.50195e-10	-1.30518
178756699	chr3:178756699:C:T	2.45543e-08	-1.58536	-1.29231	2.60534e-05	-1.24498	-1.29102
178756838	chr3:178756838:T:C	1.19312e-07	-1.50195e-10	-1.29681	9.04783e-05	-1.50195e-10	-1.29104
178756997	chr3:178756997:A:C	1.20251e-07	-1.50195e-10	-1.28897	9.06577e-05	-1.50195e-10	-1.28906
178757138	chr3:178757138:T:C	1.38231e-07	-1.50195e-10	-1.14963	0.000102785	-1.50195e-10	-1.16351
178757154	chr3:178757154:A:G	1.27894e-07	-1.50195e-10	-1.22735	9.68032e-05	-1.50195e-10	-1.22347
178761005	chr3:178761005:G:T	1.39326e-07	-1.50195e-10	-1.14174	0.000103414	-1.50195e-10	-1.15741
178761573	chr3:178761573:C:T	1.43426e-07	-1.50195e-10	-1.11273	0.000106333	-1.50195e-10	-1.12958
178761605	chr3:178761605:C:T	1.24557e-07	-1.50195e-10	-1.25379	9.43335e-05	-1.50195e-10	-1.24932
178761657	chr3:178761657:TAA:T	1.39208e-07	-1.50195e-10	-1.14258	0.000103331	-1.50195e-10	-1.15822
178761744	chr3:178761744:G:A	2.34104e-08	-1.63691	-1.28846	2.32465e-05	-1.35509	-1.2949
178761896	chr3:178761896:G:A	1.36745e-07	-1.50195e-10	-1.16043	0.000101356	-1.50195e-10	-1.17751
178762097	chr3:178762097:G:A	1.25237e-07	-1.50195e-10	-1.24834	9.44429e-05	-1.50195e-10	-1.24816
178762536	chr3:178762536:G:T	2.47782e-08	-1.58725	-1.28134	2.58792e-05	-1.25372	-1.28899
178762597	chr3:178762597:A:C	1.25794e-07	-1.50195e-10	-1.24391	9.39693e-05	-1.50195e-10	-1.25318
178762669	chr3:178762669:T:G	2.48418e-08	-1.6032	-1.26282	2.54399e-05	-1.28642	-1.27341
178762672	chr3:178762672:C:A	2.45318e-08	-1.5901	-1.28848	2.55796e-05	-1.25949	-1.29486
178762964	chr3:178762964:G:A	3.74934e-07	-0.151804	-3.16733e-10	0.000221654	-0.395036	-3.16733e-10
178764163	chr3:178764163:G:C	3.81516e-08	-1.69597	-0.741016	2.97879e-05	-1.54955	-0.852499
178764234	chr3:178764234:G:A	4.03039e-08	-1.57084	-0.811264	2.46819e-05	-1.6867	-0.903378
178764455	chr3:178764455:C:T	2.50296e-08	-1.60286	-1.25564	2.56171e-05	-1.28577	-1.26712
178764808	chr3:178764808:T:C	8.11914e-08	-1.68174	-3.16733e-10	6.24654e-05	-1.66154	-3.16733e-10
178765286	chr3:178765286:C:T	2.52704e-08	-1.59413	-1.25479	2.60887e-05	-1.26825	-1.2664
178765297	chr3:178765297:G:A	2.48032e-08	-1.58306	-1.28452	2.60194e-05	-1.24567	-1.29165
178765382	chr3:178765382:TTC:T	1.02644e-07	-1.44728	-3.16733e-10	7.05368e-05	-1.54002	-3.16733e-10
178765633	chr3:178765633:G:A	2.47192e-08	-1.6138	-1.25717	2.50592e-05	-1.30644	-1.26848
178765688	chr3:178765688:C:T	3.65812e-08	-1.7008	-0.778223	2.93272e-05	-1.53226	-0.885378
178765773	chr3:178765773:A:T	3.81345e-08	-1.70077	-0.736669	3.04388e-05	-1.53217	-0.848263
178765792	chr3:178765792:C:T	2.1459e-08	-1.7078	-1.30461	1.70554e-05	-1.65371	-1.30598
178765822	chr3:178765822:C:A	2.4889e-08	-1.57938	-1.28474	2.61979e-05	-1.23864	-1.29183
178765961	chr3:178765961:T:C	1.83949e-07	-1.50195e-10	-0.863892	0.000138982	-1.50195e-10	-0.861807
178766266	chr3:178766266:G:A	1.11792e-06	2.22965	-1.28899	4.2101e-05	-0.826806	-1.22927
178767046	chr3:178767046:C:T	1.20385e-07	-1.50195e-10	-1.28786	9.11424e-05	-1.50195e-10	-1.28373
178767480	chr3:178767480:T:A	1.21326e-07	-1.50195e-10	-1.28007	9.17819e-05	-1.50195e-10	-1.27674
178767897	chr3:178767897:T:C	2.55264e-08	-1.58122	-1.25762	2.66915e-05	-1.24292	-1.26889
178768240	chr3:178768240:G:C	1.61618e-07	-1.50195e-10	-0.993316	0.000120288	-1.50195e-10	-1.00626
178768575	chr3:178768575:T:C	6.25178e-07	-1.50195e-10	0.359484	0.000511602	-1.50195e-10	0.441394
178768958	chr3:178768958:TGAA:T	4.76881e-07	1.35876	-1.27005	8.66896e-05	-0.0353381	-1.29848
178769080	chr3:178769080:T:C	2.11304e-07	-1.50195e-10	-0.725255	0.000159242	-1.50195e-10	-0.725725
178769340	chr3:178769340:C:T	1.76637e-07	-1.50195e-10	-0.904455	0.000132451	-1.50195e-10	-0.909939
178769621	chr3:178769621:A:C	1.77784e-07	-1.50195e-10	-0.897981	0.000134368	-1.50195e-10	-0.895569
178769678	chr3:178769678:C:T	1.97847e-07	-1.50195e-10	-0.791061	0.000144501	-1.50195e-10	-0.822867
178770089	chr3:178770089:T:G	2.71297e-08	-1.48595	-1.29197	3.08664e-05	-1.06907	-1.29741
178770464	chr3:178770464:G:A	1.31275e-07	-1.50195e-10	-1.20126	9.76016e-05	-1.50195e-10	-1.21526
178770466	chr3:178770466:G:A	3.73738e-07	-1.50195e-10	-0.154999	0.000287183	-1.50195e-10	-0.136032
178770720	chr3:178770720:A:G	1.18346e-07	-1.50195e-10	-1.30494	0.000115848	-1.50195e-10	-1.04387
178770829	chr3:178770829:C:T	2.10725e-07	-1.50195e-10	-0.727998	0.000158803	-1.50195e-10	-0.728488
178771336	chr3:178771336:G:A	1.18538e-07	-1.50195e-10	-1.30332	0.000117638	-1.50195e-10	-1.02854
178771537	chr3:178771537:G:A	1.12201e-07	-1.35826	-3.16733e-10	0.000141946	-0.840704	-3.16733e-10
178771721	chr3:178771721:G:A	2.59853e-08	-1.52151	-1.29951	2.95859e-05	-1.11146	-1.2974
178772111	chr3:178772111:G:A	2.57833e-08	-1.54606	-1.28277	2.79162e-05	-1.17673	-1.29022
178772189	chr3:178772189:T:C	1.2041e-07	-1.50195e-10	-1.28765	9.1163e-05	-1.50195e-10	-1.2835
178772264	chr3:178772264:T:C	2.59636e-07	-1.50195e-10	-0.519272	0.000199748	-1.50195e-10	-0.499097
178772603	chr3:178772603:T:G	6.42374e-07	-1.50195e-10	0.386618	0.00048584	-1.50195e-10	0.389727
178773295	chr3:178773295:CAGA:C	2.68215e-08	-1.50567	-1.28368	3.00526e-05	-1.10257	-1.29063
178773605	chr3:178773605:C:T	1.19446e-07	-1.50195e-10	-1.29569	9.00322e-05	-1.50195e-10	-1.29599
178773671	chr3:178773671:C:G	1.27201e-07	-1.50195e-10	-1.23279	9.47521e-05	-1.50195e-10	-1.24489
178774274	chr3:178774274:T:C	1.18134e-07	-1.50195e-10	-1.30673	8.91077e-05	-1.50195e-10	-1.30631
178774306	chr3:178774306:G:A	2.14962e-08	-1.70894	-1.30173	1.72718e-05	-1.64833	-1.29874
178774423	chr3:178774423:C:T	3.99276e-08	-1.5547	-0.836784	2.43361e-05	-1.67933	-0.924866
178774517	chr3:178774517:G:A	2.52728e-08	-1.575	-1.27383	2.66809e-05	-1.22951	-1.2827
178774573	chr3:178774573:T:C	1.18464e-07	-1.50195e-10	-1.30395	8.93271e-05	-1.50195e-10	-1.30385
178775388	chr3:178775388:T:C	1.59341e-07	-1.50195e-10	-1.00751	0.000120788	-1.50195e-10	-1.00211
178775425	chr3:178775425:T:A	2.53101e-08	-1.55986	-1.28749	2.71336e-05	-1.20123	-1.29415
178776109	chr3:178776109:T:C	5.36954e-07	-1.50195e-10	0.20736	0.000438563	-1.50195e-10	0.287351
178776149	chr3:178776149:A:T	2.56472e-08	-1.56144	-1.27268	2.74022e-05	-1.20381	-1.28172
178776442	chr3:178776442:C:G	1.18644e-07	-1.50195e-10	-1.30243	8.92202e-05	-1.50195e-10	-1.30504
178776462	chr3:178776462:C:T	3.04277e-07	-0.360615	-3.16733e-10	0.000303714	-0.0800651	-3.16733e-10
178776789	chr3:178776789:T:C	8.92172e-08	-1.58748	-3.16733e-10	6.27859e-05	-1.65642	-3.16733e-10
178776791	chr3:178776791:A:T	2.68232e-08	-1.49983	-1.28945	3.0217e-05	-1.09235	-1.2954
178776801	chr3:178776801:C:T	2.00975e-07	-1.50195e-10	-0.775374	0.00015147	-1.50195e-10	-0.775762
178776856	chr3:178776856:A:T	2.59483e-08	-1.53939	-1.28306	2.83368e-05	-1.16182	-1.29017
178777125	chr3:178777125:T:C	1.1819e-07	-1.50195e-10	-1.30626	0.000113339	-1.50195e-10	-1.06577
178777188	chr3:178777188:C:A	4.84718e-07	-1.50195e-10	0.105014	0.000394236	-1.50195e-10	0.180799
178777526	chr3:178777526:A:G	1.27844e-07	-1.50195e-10	-1.22774	9.69469e-05	-1.50195e-10	-1.22199
178777843	chr3:178777843:T:C	2.6464e-08	-1.54177	-1.26099	2.87304e-05	-1.16695	-1.27124
178778016	chr3:178778016:T:C	2.48046e-08	-1.57679	-1.29073	2.62265e-05	-1.23267	-1.29671
178778245	chr3:178778245:C:T	3.02006e-07	-1.50195e-10	-0.368107	0.000231082	-1.50195e-10	-0.353378
178778942	chr3:178778942:CT:C	2.67115e-08	-1.54227	-1.25119	2.89316e-05	-1.16867	-1.26255
178779003	chr3:178779003:A:G	1.18214e-07	-1.50195e-10	-1.30606	0.000113816	-1.50195e-10	-1.06157
178779435	chr3:178779435:C:T	4.69171e-07	1.36143	-1.28902	8.62569e-05	-0.0332136	-1.30561
178779441	chr3:178779441:G:A	1.18165e-07	-1.50195e-10	-1.30647	0.000112818	-1.50195e-10	-1.07038
178780567	chr3:178780567:T:C	1.71969e-07	-1.50195e-10	-0.931241	0.000129843	-1.50195e-10	-0.929823
178780769	chr3:178780769:A:G	2.6882e-08	-1.52145	-1.26565	2.96488e-05	-1.13123	-1.2755
178781004	chr3:178781004:A:G	9.64501e-08	-1.50953	-3.16733e-10	6.62901e-05	-1.60211	-3.16733e-10
178781252	chr3:178781252:A:G	1.18694e-07	-1.50195e-10	-1.302	8.98651e-05	-1.50195e-10	-1.29784
178781269	chr3:178781269:T:C	1.21082e-07	-1.50195e-10	-1.28208	9.15742e-05	-1.50195e-10	-1.279
178781288	chr3:178781288:G:A	2.61779e-08	-1.53522	-1.27842	2.85887e-05	-1.15644	-1.28669
178781394	chr3:178781394:C:T	8.17499e-07	1.6373	-1.00961	0.000238539	0.655541	-0.977158
178781419	chr3:178781419:C:A	2.5938e-08	-1.54321	-1.27964	2.81529e-05	-1.17079	-1.28772
178781580	chr3:178781580:T:C	1.95605e-07	-1.50195e-10	-0.802457	0.000149504	-1.50195e-10	-0.788829
178782430	chr3:178782430:T:C	1.2175e-07	-1.50195e-10	-1.27658	9.1071e-05	-1.50195e-10	-1.28451
178782628	chr3:178782628:T:C	7.89774e-08	-1.70939	-3.16733e-10	6.03219e-05	-1.69646	-3.16733e-10
178783154	chr3:178783154:T:A	1.20669e-07	-1.50195e-10	-1.2855	9.10343e-05	-1.50195e-10	-1.28492
178783247	chr3:178783247:T:C	1.21594e-07	-1.50195e-10	-1.27787	9.18985e-05	-1.50195e-10	-1.27547
178783922	chr3:178783922:T:A	7.91355e-08	-1.70739	-3.16733e-10	6.0113e-05	-1.69993	-3.16733e-10
178784241	chr3:178784241:C:T	2.74064e-06	1.71152	0.125874	0.000841869	0.771153	0.16832
178784694	chr3:178784694:A:T	1.20827e-06	2.28122	-1.26283	3.97921e-05	-0.820512	-1.29197
178784704	chr3:178784704:C:A	1.18756e-07	-1.50195e-10	-1.30148	8.92741e-05	-1.50195e-10	-1.30444
178784706	chr3:178784706:T:G	1.18659e-07	-1.50195e-10	-1.3023	8.92266e-05	-1.50195e-10	-1.30497
178784786	chr3:178784786:T:C	9.04435e-08	-1.57383	-3.16733e-10	6.34209e-05	-1.64636	-3.16733e-10
178784830	chr3:178784830:T:C	5.56766e-08	-1.2459	-0.813093	3.88845e-05	-1.41423	-0.721324
178784959	chr3:178784959:A:G	1.18461e-07	-1.50195e-10	-1.30397	8.91396e-05	-1.50195e-10	-1.30595
178785046	chr3:178785046:C:T	1.20075e-07	-1.50195e-10	-1.29044	9.08223e-05	-1.50195e-10	-1.28725
178785176	chr3:178785176:G:A	1.18996e-07	-1.50195e-10	-1.29947	8.93986e-05	-1.50195e-10	-1.30305
178785427	chr3:178785427:G:C	3.43961e-08	-1.24445	-1.29616	2.17545e-05	-1.41348	-1.30285
178785656	chr3:178785656:T:C	1.12201e-07	-1.35826	-3.16733e-10	9.55676e-05	-1.23632	-3.16733e-10
178785985	chr3:178785985:G:A	3.00887e-08	-1.56212	-1.11228	3.16769e-05	-1.20476	-1.13581
178786386	chr3:178786386:G:A	1.18142e-07	-1.50195e-10	-1.30667	8.91492e-05	-1.50195e-10	-1.30584
178786483	chr3:178786483:G:T	2.99104e-07	-1.50195e-10	-0.37776	0.000577241	-1.50195e-10	0.562107
178786566	chr3:178786566:G:A	1.19434e-07	-1.50195e-10	-1.29579	9.00573e-05	-1.50195e-10	-1.29571
178787197	chr3:178787197:T:C	1.38625e-07	-1.50195e-10	-1.14678	0.000104932	-1.50195e-10	-1.14284
178787634	chr3:178787634:T:C	8.41595e-07	1.94679	-1.29005	3.39127e-05	-0.967309	-1.30505
178787767	chr3:178787767:C:T	1.27323e-07	-1.50195e-10	-1.23183	9.59942e-05	-1.50195e-10	-1.23186
178787929	chr3:178787929:A:G	2.72956e-08	-1.47074	-1.30108	3.14116e-05	-1.04454	-1.30444
178787937	chr3:178787937:T:C	2.55349e-07	-1.50195e-10	-0.535922	0.000191171	-1.50195e-10	-0.542985
178787944	chr3:178787944:T:A	1.06519e-06	2.16516	-1.27281	3.78121e-05	-0.866235	-1.29729
178788078	chr3:178788078:C:T	2.96677e-08	-1.51595	-1.17254	3.25372e-05	-1.12134	-1.19243
178788219	chr3:178788219:C:T	2.70538e-08	-1.50801	-1.27272	3.01717e-05	-1.10742	-1.28183
178788489	chr3:178788489:A:G	1.69574e-06	1.74367	-0.386354	0.000504313	0.762393	-0.335347
178788563	chr3:178788563:T:C	2.60997e-07	-1.50195e-10	-0.514044	0.000195413	-1.50195e-10	-0.521039
178788745	chr3:178788745:T:C	1.21486e-07	-1.50195e-10	-1.27875	9.09405e-05	-1.50195e-10	-1.28595
178789137	chr3:178789137:C:T	9.57703e-07	2.02236	-1.23637	3.61606e-05	-0.933223	-1.27496
178789195	chr3:178789195:C:T	1.27443e-07	-1.50195e-10	-1.23089	9.51322e-05	-1.50195e-10	-1.24088
178789227	chr3:178789227:T:C	2.77346e-08	-1.48307	-1.2728	3.22294e-05	-1.06159	-1.26168
178789306	chr3:178789306:T:A	1.46741e-07	-1.50195e-10	-1.08988	0.000111539	-1.50195e-10	-1.08177
178790193	chr3:178790193:T:C	1.28669e-07	-1.50195e-10	-1.22131	9.59323e-05	-1.50195e-10	-1.23251
178790350	chr3:178790350:T:C	1.05764e-05	0.719863	2.46797	0.00085192	-1.24215	2.19349
178790572	chr3:178790572:T:C	1.37098e-07	-1.50195e-10	-1.15786	0.000102874	-1.50195e-10	-1.16265
178791148	chr3:178791148:A:C	3.22262e-08	-1.3776	-1.22818	3.83215e-05	-0.940456	-1.20968
178791151	chr3:178791151:G:A	1.25399e-07	-1.50195e-10	-1.24705	9.3514e-05	-1.50195e-10	-1.25804
178791453	chr3:178791453:C:T	3.21229e-08	-1.37283	-1.23615	3.8303e-05	-0.932118	-1.21851
178791578	chr3:178791578:TAAC:T	3.05417e-08	-1.4332	-1.22626	3.51425e-05	-1.02812	-1.20863
178791663	chr3:178791663:G:C	1.27268e-07	-1.50195e-10	-1.23226	9.6429e-05	-1.50195e-10	-1.22735
178792226	chr3:178792226:T:A	1.18365e-07	-1.50195e-10	-1.30478	8.93351e-05	-1.50195e-10	-1.30376
178792228	chr3:178792228:A:G	3.09835e-08	-1.40774	-1.23735	3.61051e-05	-0.98894	-1.22078
178792935	chr3:178792935:T:C	1.63517e-07	-1.50195e-10	-0.981636	0.000123924	-1.50195e-10	-0.976485
178793190	chr3:178793190:C:T	6.29875e-07	1.65631	-1.28934	0.000101952	0.0976193	-1.26926
178793266	chr3:178793266:T:C	6.22545e-07	1.60916	-1.25389	2.89114e-05	-1.14522	-1.28669
178793901	chr3:178793901:A:C	3.02781e-08	-1.38168	-1.28645	3.57774e-05	-0.942164	-1.27667
178793936	chr3:178793936:A:C	9.67051e-07	2.02058	-1.22489	0.00026245	0.978128	-1.20422
178794077	chr3:178794077:G:A	1.41864e-07	-1.12369	-3.16733e-10	6.1354e-05	-1.67949	-3.16733e-10
178794136	chr3:178794136:G:A	1.76572e-07	-1.50195e-10	-0.904827	0.000134555	-1.50195e-10	-0.894177
178794264	chr3:178794264:C:G	1.86233e-07	-1.50195e-10	-0.851553	0.000142051	-1.50195e-10	-0.839964
178794443	chr3:178794443:G:A	1.25586e-07	-1.50195e-10	-1.24556	9.38568e-05	-1.50195e-10	-1.25438
178794630	chr3:178794630:C:T	1.26077e-07	-1.50195e-10	-1.24166	9.55379e-05	-1.50195e-10	-1.23663
178794667	chr3:178794667:G:A	7.60415e-08	-0.837879	-0.909395	3.16269e-05	-1.49149	-0.850658
178794789	chr3:178794789:G:A	3.48352e-08	-1.40127	-1.12665	4.11583e-05	-0.973129	-1.1056
178795123	chr3:178795123:T:A	1.02109e-07	-1.45251	-3.16733e-10	7.33371e-05	-1.50109	-3.16733e-10
178795271	chr3:178795271:G:A	1.12731e-07	-1.35355	-3.16733e-10	0.000108384	-1.11047	-3.16733e-10
178795401	chr3:178795401:T:C	4.2867e-08	-1.01378	-1.30667	2.62578e-05	-1.26437	-1.26381
178795589	chr3:178795589:T:A	6.15857e-06	-0.0823947	2.72944	0.000763805	-1.58502	2.42718
178796002	chr3:178796002:C:T	1.0643e-07	-1.41107	-3.16733e-10	9.01305e-05	-1.29489	-3.16733e-10
178796465	chr3:178796465:G:A	4.2447e-08	-1.03411	-1.29619	1.72498e-05	-1.65314	-1.29521
178796614	chr3:178796614:T:C	2.21286e-08	-1.69247	-1.28921	1.73229e-05	-1.6504	-1.29372
178796923	chr3:178796923:A:C	1.36791e-07	-1.50195e-10	-1.1601	0.00010359	-1.50195e-10	-1.15572
178797037	chr3:178797037:G:C	1.1942e-07	-1.50195e-10	-1.29591	8.97016e-05	-1.50195e-10	-1.29966
178797052	chr3:178797052:G:A	4.48386e-08	-0.979226	-1.29626	1.75199e-05	-1.63753	-1.29528
178797187	chr3:178797187:A:T	4.71059e-08	-0.930702	-1.29545	1.78157e-05	-1.62154	-1.29453
178797393	chr3:178797393:T:C	1.19137e-07	-1.50195e-10	-1.29828	8.97138e-05	-1.50195e-10	-1.29953
178798120	chr3:178798120:G:A	2.83752e-07	0.791137	-1.22159	9.77116e-05	-0.0155913	-1.19854
178798150	chr3:178798150:C:T	1.29138e-07	-1.50195e-10	-1.21767	9.68917e-05	-1.50195e-10	-1.22256
178798198	chr3:178798198:T:C	2.9281e-07	0.817102	-1.21613	0.000100411	0.00569305	-1.19257
178798974	chr3:178798974:T:C	6.15415e-08	-0.680296	-1.27855	2.85892e-05	-1.2187	-1.22443
178799084	chr3:178799084:G:A	4.67838e-08	-0.938924	-1.29409	1.77887e-05	-1.62448	-1.2931
178799450	chr3:178799450:A:C	5.13014e-07	0.899268	-0.737518	0.000180835	0.0845531	-0.68312
178799722	chr3:178799722:C:T	1.70702e-07	-1.50195e-10	-0.938636	0.000128256	-1.50195e-10	-0.942124
178800219	chr3:178800219:G:C	4.95216e-07	1.03125	-0.904807	0.000169161	0.196618	-0.861917
178800557	chr3:178800557:G:A	4.90979e-05	4.72302	-3.16733e-10	0.00207852	1.84326	-3.16733e-10
178800906	chr3:178800906:A:G	6.85834e-08	-0.545049	-1.30545	4.69553e-05	-0.648115	-1.29884
178801208	chr3:178801208:A:C	1.7895e-06	2.65994	-1.2488	4.58193e-05	-0.683995	-1.28745
178801309	chr3:178801309:T:A	8.85348e-08	-0.718182	-0.876975	5.47213e-05	-1.00788	-0.786014
178801694	chr3:178801694:TACA:T	1.03898e-06	-1.50195e-10	0.867444	0.000858759	-1.50195e-10	0.959336
178802243	chr3:178802243:G:A	2.86403e-07	-1.50195e-10	-0.421154	0.000229607	-1.50195e-10	-0.359783
178802577	chr3:178802577:G:T	1.97296e-07	-0.79385	-3.16733e-10	0.000185729	-0.571861	-3.16733e-10
178802847	chr3:178802847:CT:C	2.80791e-07	0.776947	-1.21789	9.69673e-05	-0.0272394	-1.19454
178803138	chr3:178803138:C:T	2.47703e-08	-1.71051	-1.1584	2.05094e-05	-1.66743	-1.10784
178803163	chr3:178803163:T:G	3.32423e-07	0.949137	-1.22128	0.000111332	0.114721	-1.19836
178803179	chr3:178803179:A:G	2.44945e-08	-1.65708	-1.22303	1.76151e-05	-1.69472	-1.23268
178803552	chr3:178803552:T:C	7.13967e-07	-1.50195e-10	0.492283	0.000592078	-1.50195e-10	0.587486
178803929	chr3:178803929:T:C	1.24532e-07	-1.50195e-10	-1.25399	9.4055e-05	-1.50195e-10	-1.25227
178804508	chr3:178804508:G:A	1.19774e-07	-1.50195e-10	-1.29295	9.01671e-05	-1.50195e-10	-1.29449
178804510	chr3:178804510:G:A	1.19763e-07	-1.50195e-10	-1.29304	9.01593e-05	-1.50195e-10	-1.29457
178804529	chr3:178804529:C:A	1.5203e-07	-1.50195e-10	-1.05448	0.000113048	-1.50195e-10	-1.06834
178804848	chr3:178804848:A:G	1.18616e-07	-1.50195e-10	-1.30266	8.95144e-05	-1.50195e-10	-1.30175
178805219	chr3:178805219:C:T	2.48744e-08	-1.71043	-1.15428	2.06663e-05	-1.66398	-1.10367
178805440	chr3:178805440:C:CACAG	1.43938e-07	-1.50195e-10	-1.10917	0.000108883	-1.50195e-10	-1.10588
178805544	chr3:178805544:C:T	1.78457e-06	2.64927	-1.24088	4.56808e-05	-0.691716	-1.28276
178805547	chr3:178805547:C:T	4.10167e-07	-1.50195e-10	-0.0619885	0.000876691	-1.50195e-10	0.980002
178805681	chr3:178805681:G:A	1.42189e-07	-1.50195e-10	-1.12139	0.000154457	-1.50195e-10	-0.756234
178805789	chr3:178805789:G:A	2.42069e-07	0.709132	-1.29846	0.00010683	0.176302	-1.30121
178806023	chr3:178806023:G:A	7.04828e-07	0.479401	-3.16733e-10	0.000372289	0.123519	-3.16733e-10
178806917	chr3:178806917:T:C	6.83215e-06	0.374594	2.37625	0.000650906	-1.41425	2.09646
178806959	chr3:178806959:G:A	2.83095e-07	0.803695	-1.23647	9.91404e-05	0.0156167	-1.21523
178807833	chr3:178807833:C:T	1.42716e-07	-1.50195e-10	-1.1177	0.000151737	-1.50195e-10	-0.774006
178808705	chr3:178808705:C:T	2.15025e-08	-1.70377	-1.30661	1.88848e-05	-1.55182	-1.30598
178809289	chr3:178809289:G:A	1.4654e-07	-1.50195e-10	-1.09126	0.000162461	-1.50195e-10	-0.705713
178810803	chr3:178810803:T:C	1.40562e-07	-1.50195e-10	-1.1329	0.000106688	-1.50195e-10	-1.12624
178810820	chr3:178810820:C:T	3.48834e-07	-1.50195e-10	-0.223956	0.000263697	-1.50195e-10	-0.221351
178811373	chr3:178811373:C:A	1.08667e-07	-0.12621	-1.26406	3.35085e-05	-1.03813	-1.24622
178812068	chr3:178812068:C:T	1.10401e-07	-0.275246	-1.09919	3.79656e-05	-1.11702	-1.04245
178812484	chr3:178812484:G:A	1.47672e-07	-1.50195e-10	-1.08356	0.000111707	-1.50195e-10	-1.08027
178812796	chr3:178812796:C:T	2.02769e-07	-1.50195e-10	-0.766487	0.000156814	-1.50195e-10	-0.741094
178812943	chr3:178812943:A:G	1.18238e-07	-1.50195e-10	-1.30585	8.92931e-05	-1.50195e-10	-1.30423
178813020	chr3:178813020:T:C	1.48658e-07	-1.50195e-10	-1.07691	0.000113358	-1.50195e-10	-1.0656
178813242	chr3:178813242:T:C	1.44301e-07	-1.50195e-10	-1.10665	0.000109392	-1.50195e-10	-1.10122
178813269	chr3:178813269:C:T	1.2549e-07	-1.50195e-10	-1.24633	9.56801e-05	-1.50195e-10	-1.23514
178813334	chr3:178813334:T:C	1.13365e-07	-0.141302	-1.20663	5.64536e-05	-0.563441	-1.19929
178813872	chr3:178813872:A:G	5.74458e-08	-0.811161	-1.21655	2.36286e-05	-1.4469	-1.1868
178814183	chr3:178814183:T:C	2.20587e-08	-1.70165	-1.2832	2.30334e-05	-1.40121	-1.258
178814211	chr3:178814211:C:T	3.66766e-08	-1.58459	-0.891825	2.4796e-05	-1.70923	-0.876239
178814270	chr3:178814270:T:C	3.72441e-08	-1.33205	-1.12901	2.09651e-05	-1.66187	-1.09143
178814364	chr3:178814364:C:T	6.40835e-08	-1.46095	-0.457414	3.97882e-05	-1.67669	-0.435896
178814665	chr3:178814665:T:C	2.79002e-08	-1.70955	-1.04037	2.56503e-05	-1.47044	-1.08115
178814729	chr3:178814729:G:T	9.91534e-08	-0.223453	-1.25843	4.18405e-05	-0.800868	-1.26142
178814821	chr3:178814821:GT:G	1.88527e-07	-1.50195e-10	-0.839312	0.00014253	-1.50195e-10	-0.836598
178815045	chr3:178815045:T:C	1.18133e-07	-1.50195e-10	-1.30674	8.90908e-05	-1.50195e-10	-1.3065
178815075	chr3:178815075:A:G	9.04923e-08	-1.57329	-3.16733e-10	8.66429e-05	-1.33436	-3.16733e-10
178815280	chr3:178815280:G:A	2.13459e-08	-1.71112	-1.30657	2.04266e-05	-1.47644	-1.30288
178815396	chr3:178815396:T:C	2.14138e-08	-1.70815	-1.30637	1.93522e-05	-1.52752	-1.30582
178815571	chr3:178815571:T:A	2.14886e-08	-1.70478	-1.30625	1.89496e-05	-1.54838	-1.30599
178815687	chr3:178815687:A:G	8.26641e-08	-0.383323	-1.28044	3.62023e-05	-0.929342	-1.27769
178815711	chr3:178815711:C:T	8.38043e-08	-0.429166	-1.2209	3.71175e-05	-1.00372	-1.17834
178815922	chr3:178815922:A:T	2.16283e-08	-1.69787	-1.30668	1.85019e-05	-1.57476	-1.30352
178816188	chr3:178816188:CTATT:C	9.95755e-07	-1.50195e-10	0.824948	0.000819688	-1.50195e-10	0.912772
178816355	chr3:178816355:T:C	2.14106e-08	-1.70794	-1.30672	1.93677e-05	-1.52785	-1.30469
178816686	chr3:178816686:C:T	7.89268e-08	-1.71003	-3.16733e-10	5.96251e-05	-1.70808	-3.16733e-10
178817386	chr3:178817386:A:T	2.20261e-08	-1.68736	-1.29897	1.79569e-05	-1.60292	-1.30526
178817463	chr3:178817463:A:G	2.16034e-08	-1.69913	-1.30657	1.85773e-05	-1.57137	-1.30284
178817465	chr3:178817465:G:C	2.17692e-08	-1.6917	-1.30636	1.81987e-05	-1.59281	-1.30199
178817484	chr3:178817484:A:T	2.14782e-08	-1.70479	-1.30672	1.89809e-05	-1.54805	-1.30467
178817629	chr3:178817629:G:A	2.15289e-08	-1.70246	-1.3067	1.87998e-05	-1.55868	-1.30362
178817681	chr3:178817681:C:T	2.14628e-08	-1.70549	-1.30674	1.90595e-05	-1.54427	-1.30432
178817740	chr3:178817740:T:C	7.81548e-08	-0.413266	-1.3066	3.44257e-05	-0.951029	-1.30632
178817849	chr3:178817849:G:C	7.58086e-08	-0.445613	-1.30473	3.3637e-05	-0.976613	-1.30391
178817879	chr3:178817879:T:G	1.18312e-07	-1.50195e-10	-1.30523	8.92053e-05	-1.50195e-10	-1.30521
178818032	chr3:178818032:C:T	7.51167e-08	-0.536252	-1.22326	4.9363e-05	-0.710863	-1.18609
178818102	chr3:178818102:T:C	9.1637e-08	-0.316398	-1.24432	3.91743e-05	-0.920615	-1.20752
178818151	chr3:178818151:T:A	2.14559e-08	-1.70673	-1.30582	1.92726e-05	-1.5371	-1.30037
178818298	chr3:178818298:A:T	3.16543e-08	-1.32611	-1.29757	3.74005e-05	-0.974553	-1.19991
178818776	chr3:178818776:T:C	2.14428e-08	-1.70643	-1.30673	1.91704e-05	-1.53876	-1.30402
178818936	chr3:178818936:T:C	2.17672e-08	-1.69213	-1.30601	1.82537e-05	-1.59082	-1.30096
178819042	chr3:178819042:C:T	1.20794e-07	-1.50195e-10	-1.28447	9.15132e-05	-1.50195e-10	-1.27967
178819096	chr3:178819096:G:A	1.36645e-07	-1.50195e-10	-1.16117	0.000102944	-1.50195e-10	-1.16197
178819435	chr3:178819435:C:T	1.19035e-07	-1.50195e-10	-1.29914	8.99884e-05	-1.50195e-10	-1.29647
178819544	chr3:178819544:C:T	2.34402e-08	-1.62163	-1.30247	1.69434e-05	-1.67236	-1.29391
178819592	chr3:178819592:T:C	8.69102e-08	-0.306995	-1.30668	3.69556e-05	-0.879931	-1.3065
178819637	chr3:178819637:G:A	1.02856e-07	-1.44522	-3.16733e-10	5.94636e-05	-1.71079	-3.16733e-10
178819838	chr3:178819838:T:C	2.20199e-08	-1.68068	-1.30592	1.78222e-05	-1.61498	-1.30073
178819895	chr3:178819895:G:A	9.10358e-08	-0.277039	-1.29026	2.24248e-05	-1.4248	-1.26119
178820019	chr3:178820019:G:C	3.43517e-07	-1.50195e-10	-0.239316	0.00025304	-1.50195e-10	-0.262603
178820249	chr3:178820249:T:C	1.20279e-07	-1.50195e-10	-1.28874	9.07399e-05	-1.50195e-10	-1.28815
178820461	chr3:178820461:G:A	2.1825e-08	-1.68882	-1.30668	1.80628e-05	-1.59878	-1.30352
178820555	chr3:178820555:A:G	2.18217e-08	-1.68897	-1.30668	1.80685e-05	-1.59845	-1.30353
178820915	chr3:178820915:T:C	2.19622e-08	-1.68596	-1.30327	1.81026e-05	-1.60486	-1.29524
178820980	chr3:178820980:C:A	2.18331e-08	-1.68868	-1.30645	1.80775e-05	-1.59909	-1.3024
178821123	chr3:178821123:C:T	1.38965e-07	-1.50195e-10	-1.14433	0.000106181	-1.50195e-10	-1.13101
178821221	chr3:178821221:T:C	1.75206e-07	-1.50195e-10	-0.912593	0.000134213	-1.50195e-10	-0.89672
178821429	chr3:178821429:T:C	2.17432e-08	-1.69259	-1.30666	1.82315e-05	-1.58955	-1.30345
178821440	chr3:178821440:A:T	1.18172e-07	-1.50195e-10	-1.30642	8.9071e-05	-1.50195e-10	-1.30672
178821484	chr3:178821484:G:T	7.59209e-08	-0.484017	-1.26484	3.35997e-05	-1.04777	-1.23386
178821486	chr3:178821486:T:C	1.61676e-07	-0.992959	-3.16733e-10	0.000227052	-0.370972	-3.16733e-10
178821671	chr3:178821671:A:T	1.18242e-07	-1.50195e-10	-1.30582	8.90943e-05	-1.50195e-10	-1.30646
178821698	chr3:178821698:A:G	9.96216e-08	-0.188677	-1.2885	2.34138e-05	-1.38447	-1.25835
178821714	chr3:178821714:T:A	7.74469e-08	-0.468189	-1.26077	3.41804e-05	-1.036	-1.2285
178822020	chr3:178822020:T:C	1.18201e-07	-1.50195e-10	-1.30617	8.90787e-05	-1.50195e-10	-1.30663
178822146	chr3:178822146:T:C	2.17182e-08	-1.69424	-1.30616	1.8345e-05	-1.58535	-1.30145
178822168	chr3:178822168:A:G	1.52011e-07	-1.50195e-10	-1.0546	0.000113561	-1.50195e-10	-1.06381
178822218	chr3:178822218:T:C	2.17032e-08	-1.69545	-1.30564	1.84333e-05	-1.58196	-1.30004
178822442	chr3:178822442:C:T	2.15971e-08	-1.69946	-1.30653	1.8606e-05	-1.56996	-1.30271
178822456	chr3:178822456:T:C	1.92873e-07	-1.50195e-10	-0.816523	0.000150023	-1.50195e-10	-0.785366
178822565	chr3:178822565:G:T	7.85818e-08	-0.454764	-1.25965	3.45567e-05	-1.02651	-1.22704
178822575	chr3:178822575:C:CT	1.00119e-07	-0.185261	-1.28694	2.35147e-05	-1.38284	-1.25569
178822715	chr3:178822715:C:T	1.18243e-07	-1.50195e-10	-1.30581	8.90948e-05	-1.50195e-10	-1.30645
178822724	chr3:178822724:T:C	1.18142e-07	-1.50195e-10	-1.30667	8.90722e-05	-1.50195e-10	-1.3067
178823142	chr3:178823142:C:A	2.18166e-08	-1.69025	-1.30563	1.81887e-05	-1.5953	-1.30005
178823257	chr3:178823257:A:G	2.17389e-08	-1.69272	-1.30673	1.82277e-05	-1.58911	-1.30411
178823285	chr3:178823285:T:C	1.18221e-07	-1.50195e-10	-1.306	8.90846e-05	-1.50195e-10	-1.30657
178823404	chr3:178823404:T:C	2.21494e-08	-1.68364	-1.29711	1.78643e-05	-1.60895	-1.30439
178823528	chr3:178823528:A:C	2.18077e-08	-1.68956	-1.30673	1.80911e-05	-1.59665	-1.30408
178823666	chr3:178823666:G:T	2.16153e-08	-1.69848	-1.30667	1.85179e-05	-1.57233	-1.30508
178823773	chr3:178823773:G:A	1.8105e-07	-1.50195e-10	-0.87978	0.000140495	-1.50195e-10	-0.85098
178824154	chr3:178824154:C:T	2.15924e-08	-1.71099	-1.29522	2.03886e-05	-1.47785	-1.30332
178824224	chr3:178824224:C:T	2.16713e-08	-1.71062	-1.29195	2.02082e-05	-1.48862	-1.30144
178824265	chr3:178824265:T:G	8.24903e-08	-0.398758	-1.26711	3.56957e-05	-0.984121	-1.237
178824503	chr3:178824503:G:A	2.78886e-08	-1.56608	-1.18425	1.88984e-05	-1.69901	-1.15807
178824591	chr3:178824591:A:G	2.46793e-07	-1.50195e-10	-0.570005	0.000186634	-1.50195e-10	-0.567004
178824629	chr3:178824629:A:C	6.96683e-08	-0.567102	-1.26771	4.21574e-05	-0.823534	-1.23121
178824666	chr3:178824666:A:G	2.31283e-08	-1.6397	-1.2978	1.69716e-05	-1.66003	-1.30458
178824773	chr3:178824773:G:A	4.81155e-08	-0.990876	-1.21407	2.44296e-05	-1.38207	-1.21828
178825029	chr3:178825029:T:C	2.21257e-08	-1.67822	-1.3036	2.95904e-05	-1.10485	-1.30386
178825116	chr3:178825116:G:A	2.29992e-08	-1.67728	-1.26582	3.26896e-05	-1.09878	-1.21031
178825368	chr3:178825368:T:C	2.23906e-08	-1.67573	-1.29418	3.13625e-05	-1.09247	-1.25807
178825461	chr3:178825461:C:A	1.20977e-07	-1.50195e-10	-1.28295	9.15871e-05	-1.50195e-10	-1.27886
178825878	chr3:178825878:T:C	4.7189e-07	-1.50195e-10	0.0781929	0.000383168	-1.50195e-10	0.152321
178825937	chr3:178825937:T:C	6.11613e-08	-0.681172	-1.28387	2.6906e-05	-1.21104	-1.29276
178825952	chr3:178825952:C:G	5.87911e-08	-0.721356	-1.28321	2.61815e-05	-1.23886	-1.29224
178826021	chr3:178826021:T:C	6.07126e-08	-0.696699	-1.2757	2.67994e-05	-1.22153	-1.28624
178826031	chr3:178826031:G:A	2.11164e-07	-1.50195e-10	-0.72592	0.000162732	-1.50195e-10	-0.70405
178826088	chr3:178826088:G:A	5.86794e-08	-0.766918	-1.23955	2.07549e-05	-1.5178	-1.24557
178826274	chr3:178826274:A:G	5.8898e-08	-0.727503	-1.27524	2.62188e-05	-1.24369	-1.28599
178826498	chr3:178826498:T:C	4.89414e-08	-0.881197	-1.30673	2.37811e-05	-1.32363	-1.30363
178826529	chr3:178826529:T:C	4.74461e-08	-0.912222	-1.30674	2.28415e-05	-1.36409	-1.30348
178826590	chr3:178826590:C:T	5.80826e-08	-0.771196	-1.24549	2.77897e-05	-1.26201	-1.20947
178826595	chr3:178826595:A:G	4.60651e-08	-0.944303	-1.30419	2.23379e-05	-1.3832	-1.30667
178826831	chr3:178826831:C:A	4.92102e-08	-0.876306	-1.30615	2.33474e-05	-1.34008	-1.30559
178826835	chr3:178826835:T:C	4.96546e-08	-0.868433	-1.30503	2.34584e-05	-1.33447	-1.30645
178827293	chr3:178827293:A:G	4.78824e-08	-0.903552	-1.30625	2.29262e-05	-1.35844	-1.30543
178827461	chr3:178827461:G:A	4.869e-08	-0.958243	-1.23484	1.84931e-05	-1.68899	-1.18976
178827488	chr3:178827488:A:G	4.80288e-08	-0.901227	-1.30553	2.2935e-05	-1.35729	-1.3062
178827820	chr3:178827820:T:C	4.89643e-08	-0.881508	-1.30595	2.3258e-05	-1.34368	-1.30582
178827878	chr3:178827878:G:A	4.92873e-08	-0.875217	-1.30567	2.33435e-05	-1.33975	-1.30609
178828164	chr3:178828164:C:T	6.9391e-08	-0.839626	-0.99917	2.57765e-05	-1.70045	-0.846243
178828238	chr3:178828238:T:C	4.66337e-08	-0.930286	-1.30594	2.25094e-05	-1.37638	-1.30584
178828577	chr3:178828577:C:T	1.18138e-07	-1.50195e-10	-1.3067	8.90758e-05	-1.50195e-10	-1.30666
178828700	chr3:178828700:C:T	4.88998e-08	-0.882195	-1.30658	2.32883e-05	-1.34356	-1.30464
178828759	chr3:178828759:G:A	1.21068e-07	-1.50195e-10	-1.2822	9.17177e-05	-1.50195e-10	-1.27744
178828776	chr3:178828776:C:A	1.2702e-07	-1.23421	-3.16733e-10	7.81198e-05	-1.43791	-3.16733e-10
178828944	chr3:178828944:T:A	6.2192e-08	-0.669604	-1.27872	2.13305e-05	-1.46205	-1.27397
178829031	chr3:178829031:A:G	4.27284e-08	-1.13962	-1.18407	2.27143e-05	-1.48394	-1.18922
178829307	chr3:178829307:A:G	4.82631e-08	-0.895457	-1.30643	2.30688e-05	-1.35245	-1.30521
178829431	chr3:178829431:T:C	4.61191e-08	-1.0538	-1.19352	5.06101e-05	-0.698357	-1.17364
178829593	chr3:178829593:C:T	1.34567e-07	-1.50195e-10	-1.17649	0.000100496	-1.50195e-10	-1.18604
178830025	chr3:178830025:A:G	5.18732e-08	-0.859094	-1.27066	1.93396e-05	-1.55898	-1.27501
178830107	chr3:178830107:C:T	4.99884e-08	-0.860026	-1.30674	2.36568e-05	-1.32882	-1.30368
178830119	chr3:178830119:C:T	5.0275e-08	-0.85432	-1.30673	2.37416e-05	-1.32499	-1.30393
178830160	chr3:178830160:T:C	4.84631e-08	-0.891397	-1.30635	2.31296e-05	-1.34967	-1.30537
178830253	chr3:178830253:C:T	4.91238e-08	-0.877487	-1.30672	2.33915e-05	-1.34073	-1.30305
178830341	chr3:178830341:A:G	4.76311e-08	-0.908959	-1.30611	2.29905e-05	-1.36104	-1.30003
178830346	chr3:178830346:T:C	7.4739e-08	-0.754754	-1.0098	2.52592e-05	-1.70766	-0.859305
178830610	chr3:178830610:C:A	6.31788e-08	-0.784366	-1.14822	3.04115e-05	-1.27565	-1.10569
178830839	chr3:178830839:T:C	2.79334e-08	-1.44265	-1.30608	4.46981e-05	-0.706133	-1.29009
178830856	chr3:178830856:C:G	5.02254e-08	-0.983882	-1.17815	2.52889e-05	-1.38194	-1.18385
178831137	chr3:178831137:G:A	7.93792e-08	-1.70432	-3.16733e-10	5.94443e-05	-1.71111	-3.16733e-10
178831256	chr3:178831256:A:G	4.86205e-08	-0.887793	-1.30671	2.32153e-05	-1.34727	-1.30407
178831456	chr3:178831456:G:A	6.36381e-08	-0.800718	-1.12462	2.20269e-05	-1.70418	-0.999709
178831561	chr3:178831561:G:A	4.79304e-08	-0.902083	-1.30672	2.3011e-05	-1.35716	-1.30302
178831593	chr3:178831593:T:C	5.23968e-08	-0.909534	-1.21017	1.89255e-05	-1.69649	-1.15915
178832153	chr3:178832153:T:C	4.51086e-08	-0.962782	-1.3067	2.21197e-05	-1.39692	-1.30277
178832209	chr3:178832209:T:G	8.78507e-07	1.88437	-1.1847	2.17154e-05	-1.66886	-1.04927
178832286	chr3:178832286:G:A	1.13317e-07	-1.34836	-3.16733e-10	7.57634e-05	-1.46854	-3.16733e-10
178833337	chr3:178833337:A:G	1.43112e-07	-1.50195e-10	-1.11493	0.00010866	-1.50195e-10	-1.10793
178833355	chr3:178833355:G:A	1.28297e-07	-1.50195e-10	-1.22421	9.36547e-05	-1.50195e-10	-1.25654
178833785	chr3:178833785:A:G	4.92711e-08	-0.99765	-1.18357	2.48977e-05	-1.39218	-1.1892
178833828	chr3:178833828:T:C	4.56198e-08	-0.95664	-1.30157	2.21522e-05	-1.39171	-1.3065
178833909	chr3:178833909:C:T	4.70532e-08	-1.06146	-1.16582	2.4314e-05	-1.43351	-1.17159
178834046	chr3:178834046:G:A	2.41262e-07	-1.50195e-10	-0.592669	0.000181288	-1.50195e-10	-0.596063
178834268	chr3:178834268:C:G	3.67711e-07	-1.50195e-10	-0.171255	0.000270982	-1.50195e-10	-0.194099
178834350	chr3:178834350:T:C	1.20581e-07	-1.50195e-10	-1.28623	9.10359e-05	-1.50195e-10	-1.2849
178834540	chr3:178834540:G:A	1.64066e-07	-0.978281	-3.16733e-10	0.000101632	-1.17479	-3.16733e-10
178834724	chr3:178834724:T:G	5.28741e-08	-0.906653	-1.20399	1.90642e-05	-1.69685	-1.15149
178834883	chr3:178834883:G:A	5.01621e-08	-0.922212	-1.24108	1.82354e-05	-1.69466	-1.19812
178835117	chr3:178835117:A:C	1.13858e-07	-1.3436	-3.16733e-10	0.000105084	-1.1414	-3.16733e-10
178835497	chr3:178835497:G:A	1.45922e-07	-1.50195e-10	-1.09548	0.000109164	-1.50195e-10	-1.1033
178835837	chr3:178835837:AG:A	1.5516e-07	-1.50195e-10	-1.0341	0.000117636	-1.50195e-10	-1.02856
178835839	chr3:178835839:CCA:C	1.54753e-07	-1.50195e-10	-1.03672	0.000117323	-1.50195e-10	-1.03122
178835942	chr3:178835942:G:A	2.79199e-08	-1.4495	-1.29972	3.12193e-05	-1.15319	-1.20193
178835968	chr3:178835968:C:T	4.69502e-08	-0.927646	-1.30182	2.29222e-05	-1.37342	-1.29063
178836365	chr3:178836365:A:C	4.81487e-08	-0.902631	-1.30163	2.33139e-05	-1.35677	-1.29034
178836457	chr3:178836457:A:G	4.59755e-08	-0.949847	-1.3006	2.26342e-05	-1.38815	-1.28854
178836491	chr3:178836491:T:C	1.18559e-07	-1.50195e-10	-1.30315	8.9569e-05	-1.50195e-10	-1.30114
178836512	chr3:178836512:C:G	1.28382e-07	-1.50195e-10	-1.22354	9.37577e-05	-1.50195e-10	-1.25544
178836766	chr3:178836766:G:T	5.12378e-08	-0.838577	-1.3035	2.42252e-05	-1.31493	-1.29383
178836902	chr3:178836902:T:C	3.28626e-07	-1.50195e-10	-0.283634	0.000242444	-1.50195e-10	-0.305381
178837175	chr3:178837175:G:A	4.69074e-08	-0.924935	-1.30544	2.27814e-05	-1.37205	-1.29816
178837295	chr3:178837295:C:T	5.01271e-08	-0.861388	-1.3026	2.38913e-05	-1.33051	-1.29213
178837362	chr3:178837362:T:A	5.04346e-08	-0.852077	-1.3058	2.38752e-05	-1.32417	-1.29914
178837510	chr3:178837510:T:C	2.28222e-07	-1.50195e-10	-0.648236	0.000169502	-1.50195e-10	-0.663287
178837719	chr3:178837719:T:C	2.29331e-07	-1.50195e-10	-0.643386	0.000166202	-1.50195e-10	-0.682949
178837855	chr3:178837855:G:T	5.41372e-08	-0.787181	-1.29985	2.51993e-05	-1.28208	-1.28725
178837975	chr3:178837975:C:T	7.48802e-07	-1.50195e-10	0.539921	0.000548364	-1.50195e-10	0.510787
178838303	chr3:178838303:A:G	1.3007e-07	-1.50195e-10	-1.21048	9.72346e-05	-1.50195e-10	-1.21902
178838572	chr3:178838572:A:C	3.51563e-08	-1.31249	-1.20626	1.79033e-05	-1.67122	-1.23995
178839242	chr3:178839242:A:C	8.44568e-08	-1.64231	-3.16733e-10	8.10922e-05	-1.40056	-3.16733e-10
178839285	chr3:178839285:A:C	2.8065e-08	-1.44021	-1.30382	1.663e-05	-1.67822	-1.30672
178839557	chr3:178839557:A:T	4.86189e-08	-0.897448	-1.29709	2.35348e-05	-1.35484	-1.28284
178840088	chr3:178840088:T:C	5.11293e-08	-0.847058	-1.29714	2.43404e-05	-1.32115	-1.28286
178840318	chr3:178840318:G:A	2.91478e-08	-1.40987	-1.2963	3.33165e-05	-1.10033	-1.18977
178840368	chr3:178840368:C:T	1.26969e-07	-1.50195e-10	-1.23461	9.50537e-05	-1.50195e-10	-1.24171
178840826	chr3:178840826:C:T	5.97509e-08	-0.68507	-1.3033	2.68349e-05	-1.21299	-1.29346
178841229	chr3:178841229:C:T	1.25098e-07	-1.50195e-10	-1.24945	9.3864e-05	-1.50195e-10	-1.2543
178841346	chr3:178841346:C:T	1.30358e-07	-1.50195e-10	-1.20827	9.74565e-05	-1.50195e-10	-1.21675
178841556	chr3:178841556:G:T	1.30401e-07	-1.50195e-10	-1.20794	9.74876e-05	-1.50195e-10	-1.21643
178841870	chr3:178841870:A:G	1.5774e-07	-1.50195e-10	-1.01761	0.000226689	-1.50195e-10	-0.372572
178842793	chr3:178842793:A:C	4.3746e-08	-1.00385	-1.29631	2.19999e-05	-1.42343	-1.28168
178843865	chr3:178843865:G:A	2.71677e-08	-1.46999	-1.30654	2.4336e-05	-1.29761	-1.30659
178843968	chr3:178843968:T:C	2.27237e-07	-1.50195e-10	-0.652561	0.000164769	-1.50195e-10	-0.691607
178844070	chr3:178844070:A:G	3.1831e-08	-1.32168	-1.29643	3.77091e-05	-0.975985	-1.19027
178844418	chr3:178844418:A:T	4.29539e-08	-1.29469	-1.02374	2.26569e-05	-1.5953	-1.08039
178844690	chr3:178844690:T:A	4.93566e-08	-1.16498	-1.0145	2.44386e-05	-1.5282	-1.07178
178844927	chr3:178844927:T:C	1.20619e-07	-1.50195e-10	-1.28592	9.03204e-05	-1.50195e-10	-1.29279
178845133	chr3:178845133:G:A	4.64368e-08	-1.21832	-1.02214	2.35711e-05	-1.55762	-1.07851
178845136	chr3:178845136:A:C	4.54005e-08	-1.24011	-1.02292	2.3267e-05	-1.56987	-1.07925
178845966	chr3:178845966:T:A	1.22094e-07	-1.50195e-10	-1.27377	9.17503e-05	-1.50195e-10	-1.27708
178846066	chr3:178846066:C:T	1.27511e-07	-1.50195e-10	-1.23035	9.54757e-05	-1.50195e-10	-1.23728
178846275	chr3:178846275:T:C	4.59791e-08	-0.950347	-1.30002	2.2546e-05	-1.39298	-1.28762
178846345	chr3:178846345:G:A	1.35202e-07	-1.50195e-10	-1.17178	0.000101423	-1.50195e-10	-1.17685
178846346	chr3:178846346:A:T	4.56896e-08	-0.954216	-1.30247	2.23935e-05	-1.39544	-1.29194
178846387	chr3:178846387:C:T	4.63679e-08	-0.939857	-1.30209	2.26236e-05	-1.38591	-1.29125
178846594	chr3:178846594:T:TATCTA	4.9392e-08	-0.875482	-1.30328	2.3539e-05	-1.344	-1.2935
178846713	chr3:178846713:C:T	4.75848e-08	-0.915053	-1.30099	2.30302e-05	-1.37006	-1.28928
178846819	chr3:178846819:A:T	1.22405e-07	-1.50195e-10	-1.27122	9.1887e-05	-1.50195e-10	-1.27559
178847011	chr3:178847011:T:C	4.99784e-08	-0.863568	-1.30339	2.36541e-05	-1.3389	-1.29372
178847339	chr3:178847339:C:T	4.76099e-08	-0.916943	-1.29857	2.30498e-05	-1.37325	-1.28525
178847410	chr3:178847410:C:T	4.81265e-08	-0.904133	-1.30059	2.31637e-05	-1.36497	-1.2886
178847814	chr3:178847814:A:G	7.82026e-07	-1.50195e-10	0.583334	0.000730548	-1.50195e-10	0.797643
178847971	chr3:178847971:G:C	4.8023e-08	-0.90369	-1.30318	2.30645e-05	-1.36455	-1.29331
178848032	chr3:178848032:C:T	4.79297e-08	-0.906457	-1.30236	2.30633e-05	-1.36625	-1.29166
178848375	chr3:178848375:C:A	1.81214e-07	-1.50195e-10	-0.878874	0.000141653	-1.50195e-10	-0.842775
178848654	chr3:178848654:T:C	4.281e-08	-1.01504	-1.30674	2.13338e-05	-1.43218	-1.30368
178848772	chr3:178848772:C:T	4.18585e-08	-1.03765	-1.30661	2.09162e-05	-1.45084	-1.30479
178848800	chr3:178848800:G:C	4.142e-08	-1.04924	-1.30555	2.07631e-05	-1.45677	-1.30621
178848892	chr3:178848892:A:C	5.365e-08	-0.801672	-1.2944	1.69524e-05	-1.70539	-1.26035
178848895	chr3:178848895:T:G	1.78742e-07	-1.50195e-10	-0.892611	0.000135554	-1.50195e-10	-0.88678
178849129	chr3:178849129:G:A	4.24384e-08	-1.02378	-1.30671	2.11191e-05	-1.44291	-1.30307
178849157	chr3:178849157:A:G	6.56563e-08	-0.788092	-1.10603	3.23287e-05	-1.27552	-1.04468
178849159	chr3:178849159:T:C	2.37866e-07	-1.50195e-10	-0.606846	0.000172174	-1.50195e-10	-0.647645
178849307	chr3:178849307:T:C	4.07831e-08	-1.22688	-1.1434	2.24412e-05	-1.53546	-1.14979
178849359	chr3:178849359:T:C	4.13427e-08	-1.05671	-1.29995	2.06543e-05	-1.46216	-1.30607
178849365	chr3:178849365:A:T	4.62554e-07	0.0582111	-3.16733e-10	0.000246765	-0.287716	-3.16733e-10
178849821	chr3:178849821:T:C	4.08436e-08	-1.16244	-1.20636	2.07017e-05	-1.52359	-1.24235
178849863	chr3:178849863:G:A	1.22162e-07	-1.50195e-10	-1.2732	9.21728e-05	-1.50195e-10	-1.27249
178850704	chr3:178850704:T:C	2.12163e-07	-1.50195e-10	-0.721198	0.000156463	-1.50195e-10	-0.743335
178850738	chr3:178850738:T:C	1.1829e-07	-1.50195e-10	-1.30542	8.91596e-05	-1.50195e-10	-1.30572
178850775	chr3:178850775:A:C	4.06759e-08	-1.37852	-0.994396	2.40765e-05	-1.64309	-0.971825
178851021	chr3:178851021:T:C	2.03247e-07	-0.764132	-3.16733e-10	0.000109976	-1.09589	-3.16733e-10
178851123	chr3:178851123:C:T	2.92516e-08	-1.66753	-1.03509	2.13781e-05	-1.64149	-1.0923
178851175	chr3:178851175:T:C	3.44348e-08	-1.67766	-0.861827	2.5576e-05	-1.64755	-0.906947
178851237	chr3:178851237:G:A	1.47021e-07	-1.50195e-10	-1.08797	0.000108176	-1.50195e-10	-1.11239
178851253	chr3:178851253:A:G	3.63912e-08	-1.17865	-1.30557	2.24661e-05	-1.37742	-1.30672
178851302	chr3:178851302:G:A	6.71522e-08	-1.14174	-0.72985	2.63134e-05	-1.58488	-0.941195
178851408	chr3:178851408:TCA:T	1.44004e-07	-1.50195e-10	-1.10871	0.000107198	-1.50195e-10	-1.12148
178851535	chr3:178851535:G:C	1.66593e-07	-0.962999	-3.16733e-10	9.32289e-05	-1.26109	-3.16733e-10
178851609	chr3:178851609:AAAGAT:A	1.60335e-07	-1.00129	-3.16733e-10	9.04943e-05	-1.29087	-3.16733e-10
178851677	chr3:178851677:C:T	1.11584e-07	-1.10598	-0.257798	4.89855e-05	-1.61431	-0.290319
178851917	chr3:178851917:A:G	4.21195e-08	-1.0623	-1.27575	1.83246e-05	-1.59114	-1.29677
178852139	chr3:178852139:C:T	4.75045e-08	-0.93889	-1.27884	1.74737e-05	-1.63699	-1.29846
178852170	chr3:178852170:C:T	4.96847e-08	-0.954501	-1.21835	1.83572e-05	-1.63683	-1.2493
178852193	chr3:178852193:A:T	4.85162e-08	-0.923322	-1.27333	1.74479e-05	-1.64159	-1.29535
178852391	chr3:178852391:CA:C	3.78844e-07	1.00107	-1.1425	0.000135469	0.265655	-1.15307
178852418	chr3:178852418:C:T	1.49079e-07	-1.50195e-10	-1.07408	0.000134604	-1.50195e-10	-0.893812
178852510	chr3:178852510:C:T	1.42169e-07	-1.50195e-10	-1.12154	0.000111091	-1.50195e-10	-1.0858
178852605	chr3:178852605:T:A	7.69696e-08	-0.719494	-1.01565	2.46515e-05	-1.71083	-0.880484
178852987	chr3:178852987:C:A	5.04521e-08	-0.915102	-1.24243	1.78328e-05	-1.64875	-1.26636
178853106	chr3:178853106:C:T	1.27213e-07	-1.23269	-3.16733e-10	7.4554e-05	-1.48463	-3.16733e-10
178853218	chr3:178853218:A:C	1.21689e-07	-1.50195e-10	-1.27708	9.29837e-05	-1.50195e-10	-1.26373
178853233	chr3:178853233:T:C	4.29942e-08	-1.02072	-1.29677	1.73687e-05	-1.63535	-1.30613
178853361	chr3:178853361:C:T	7.71564e-08	-0.703596	-1.02912	2.42512e-05	-1.71052	-0.89717
178853377	chr3:178853377:T:C	4.44406e-08	-0.985969	-1.29843	1.71779e-05	-1.64604	-1.30649
178853394	chr3:178853394:A:C	4.44113e-08	-0.989131	-1.29593	1.72055e-05	-1.645	-1.30592
178853395	chr3:178853395:G:A	4.45091e-08	-0.98461	-1.29825	1.71732e-05	-1.64634	-1.30646
178853424	chr3:178853424:C:T	1.18519e-07	-1.50195e-10	-1.30348	8.95937e-05	-1.50195e-10	-1.30087
178853508	chr3:178853508:T:G	1.1851e-07	-1.50195e-10	-1.30355	8.96714e-05	-1.50195e-10	-1.3
178853587	chr3:178853587:T:C	6.46462e-08	-0.790868	-1.11876	2.11114e-05	-1.71091	-1.03543
178853744	chr3:178853744:GACA:G	1.25075e-07	-1.24964	-3.16733e-10	7.36799e-05	-1.49642	-3.16733e-10
178853988	chr3:178853988:G:A	1.24682e-07	-0.267485	-0.985298	2.63098e-05	-1.70678	-0.819433
178854209	chr3:178854209:T:C	1.27114e-07	-0.831858	-0.401609	4.78729e-05	-1.48896	-0.438644
178854263	chr3:178854263:A:C	1.22068e-07	-1.27397	-3.16733e-10	7.25333e-05	-1.51211	-3.16733e-10
178854576	chr3:178854576:T:TG	1.25225e-07	-1.24844	-3.16733e-10	7.37251e-05	-1.49581	-3.16733e-10
178854984	chr3:178854984:T:C	1.23696e-07	-1.50195e-10	-1.26073	9.52056e-05	-1.50195e-10	-1.24011
178855634	chr3:178855634:T:A	3.88121e-08	-1.27699	-1.14283	4.40515e-05	-0.850426	-1.16037
178855636	chr3:178855636:A:T	3.86754e-08	-1.27534	-1.14801	4.39409e-05	-0.848057	-1.16525
178855660	chr3:178855660:T:C	5.71834e-08	-0.902605	-1.12968	1.94665e-05	-1.65294	-1.17452
178855906	chr3:178855906:C:T	9.28338e-08	-0.514549	-1.03319	2.20331e-05	-1.66473	-1.03888
178855940	chr3:178855940:C:A	1.20125e-07	-1.50195e-10	-1.29002	9.00423e-05	-1.50195e-10	-1.29587
178856388	chr3:178856388:C:T	7.94773e-08	-0.697129	-1.00595	2.32172e-05	-1.67698	-0.974283
178856882	chr3:178856882:T:C	1.20012e-07	-1.27245	-0.0185133	6.19994e-05	-1.61921	-0.049817
178857024	chr3:178857024:C:A	1.85367e-07	-1.50195e-10	-0.856216	0.000135606	-1.50195e-10	-0.886397
178857139	chr3:178857139:G:A	1.81094e-07	-1.50195e-10	-0.879538	0.000132594	-1.50195e-10	-0.908858
178857250	chr3:178857250:C:T	1.80454e-07	0.0296485	-0.912723	6.27043e-05	-0.734482	-0.92324
178858203	chr3:178858203:A:T	1.20333e-07	-1.50195e-10	-1.28829	9.03064e-05	-1.50195e-10	-1.29294
178858205	chr3:178858205:G:A	1.93583e-07	-1.50195e-10	-0.812849	0.000226775	-1.50195e-10	-0.372195
178858231	chr3:178858231:G:T	2.37491e-08	-1.68841	-1.2226	1.76755e-05	-1.70581	-1.21816
178858365	chr3:178858365:A:G	9.44815e-08	-1.53015	-3.16733e-10	6.19603e-05	-1.66966	-3.16733e-10
178858422	chr3:178858422:G:GATTTTGCATTTTGTT	5.61083e-07	1.10182	-0.850504	0.000193473	0.354061	-0.885074
178858424	chr3:178858424:A:ATTTGC	5.2825e-07	1.05308	-0.862065	0.000183514	0.312325	-0.896186
178858518	chr3:178858518:C:G	1.24314e-07	-1.11145	-0.144292	5.51252e-05	-1.60534	-0.18121
178859446	chr3:178859446:A:T	1.88761e-07	0.191663	-1.02973	6.23957e-05	-0.616936	-1.04572
178859622	chr3:178859622:C:T	1.55626e-07	-1.50195e-10	-1.0311	0.000114485	-1.50195e-10	-1.05571
178860437	chr3:178860437:G:A	8.69334e-07	1.32725	-0.63808	0.000288469	0.550357	-0.681922
178860662	chr3:178860662:CT:C	1.40416e-06	-1.50195e-10	1.16864	0.000971244	-1.50195e-10	1.08243
178861930	chr3:178861930:CAT:C	1.43025e-07	-0.266201	-0.849334	3.08332e-05	-1.70905	-0.658509
178862123	chr3:178862123:C:CA	2.7531e-08	-1.69959	-1.06365	2.09066e-05	-1.6969	-1.05919
178862354	chr3:178862354:T:C	1.74083e-07	-0.0868065	-0.832213	3.18213e-05	-1.69736	-0.638652
178862386	chr3:178862386:A:G	9.45948e-08	-1.52895	-3.16733e-10	6.19213e-05	-1.67029	-3.16733e-10
178862435	chr3:178862435:T:C	3.15266e-07	-1.50195e-10	-0.325138	0.000230639	-1.50195e-10	-0.355298
178862842	chr3:178862842:T:C	1.2287e-07	-1.50195e-10	-1.26742	9.1435e-05	-1.50195e-10	-1.28052
178863838	chr3:178863838:C:T	5.75533e-08	-1.08339	-0.942447	2.46348e-05	-1.57859	-1.01341
178865236	chr3:178865236:C:A	2.59483e-07	-1.50195e-10	-0.519864	0.000328111	-1.50195e-10	-0.00279951
178866794	chr3:178866794:A:G	1.46982e-06	1.94123	-0.726886	0.000464534	1.08392	-0.739037
178866961	chr3:178866961:G:A	1.33051e-07	-1.50195e-10	-1.18782	0.00010333	-1.50195e-10	-1.15822
178867000	chr3:178867000:C:T	2.72927e-08	-1.70055	-1.07138	2.07639e-05	-1.69618	-1.06675
178867023	chr3:178867023:T:C	7.72179e-08	-1.05133	-0.68059	3.38358e-05	-1.58292	-0.691717
178867301	chr3:178867301:T:A	1.11363e-07	-1.36576	-3.16733e-10	6.77339e-05	-1.58057	-3.16733e-10
178867441	chr3:178867441:T:TA	2.98773e-07	-1.50195e-10	-0.378869	0.000216733	-1.50195e-10	-0.417488
178867460	chr3:178867460:G:A	1.00185e-07	-0.503538	-0.967993	2.6714e-05	-1.70911	-0.801854
178867854	chr3:178867854:T:C	2.07152e-07	-1.50195e-10	-0.7451	0.000162948	-1.50195e-10	-0.702719
178867890	chr3:178867890:C:T	4.45389e-08	-1.18122	-1.10097	2.18445e-05	-1.55855	-1.15365
178868176	chr3:178868176:G:C	1.53745e-07	-1.50195e-10	-1.04326	0.000114398	-1.50195e-10	-1.05647
178868303	chr3:178868303:G:A	2.64745e-08	-1.68283	-1.11954	1.89286e-05	-1.71074	-1.14474
178868351	chr3:178868351:G:T	1.3886e-07	-1.50195e-10	-1.14509	0.000103627	-1.50195e-10	-1.15535
178868454	chr3:178868454:G:A	1.56383e-07	-1.50195e-10	-1.02624	0.0001123	-1.50195e-10	-1.07497
178868513	chr3:178868513:C:T	3.60011e-07	-1.50195e-10	-0.192419	0.000281997	-1.50195e-10	-0.154254
178868660	chr3:178868660:A:G	1.84446e-07	-1.50195e-10	-0.861198	0.000135207	-1.50195e-10	-0.889347
178868874	chr3:178868874:G:A	4.8518e-06	3.69892	-1.29037	1.91706e-05	-1.54254	-1.30023
178869178	chr3:178869178:C:A	1.03929e-07	-0.398613	-1.03623	1.94443e-05	-1.70587	-1.12273
178869277	chr3:178869277:G:A	2.43998e-07	-1.50195e-10	-0.581393	0.000184688	-1.50195e-10	-0.577482
178870360	chr3:178870360:G:A	1.6497e-07	-1.50195e-10	-0.972791	0.000131839	-1.50195e-10	-0.914569
178870560	chr3:178870560:A:G	1.05084e-07	-0.747424	-0.676368	2.80771e-05	-1.6614	-0.799796
178870663	chr3:178870663:C:T	1.19009e-07	-1.50195e-10	-1.29936	9.02878e-05	-1.50195e-10	-1.29315
178870815	chr3:178870815:T:A	1.34123e-07	-1.50195e-10	-1.17979	9.87831e-05	-1.50195e-10	-1.20323
178871674	chr3:178871674:C:T	3.57261e-08	-1.22041	-1.28226	3.80622e-05	-0.892199	-1.26473
178872029	chr3:178872029:A:G	1.74578e-07	-1.50195e-10	-0.916179	0.000127682	-1.50195e-10	-0.946612
178872405	chr3:178872405:C:T	2.40992e-05	4.89183	-0.880448	4.26033e-05	-1.45696	-0.587263
178872694	chr3:178872694:C:T	1.17705e-05	3.93568	-0.640878	2.723e-05	-1.52428	-0.967551
178872842	chr3:178872842:A:G	1.16335e-07	-0.0465403	-1.27554	5.44699e-05	-0.609251	-1.18925
178872981	chr3:178872981:G:A	2.81543e-08	-1.67167	-1.06919	2.53973e-05	-1.46102	-1.10049
178873563	chr3:178873563:TAAG:T	4.7834e-08	-1.19541	-1.0154	2.21294e-05	-1.67286	-1.02639
178873863	chr3:178873863:G:A	1.76207e-07	0.311079	-1.21797	4.5745e-05	-0.735013	-1.23806
178873962	chr3:178873962:C:T	8.17856e-08	-1.67445	-3.16733e-10	6.61346e-05	-1.60446	-3.16733e-10
178873965	chr3:178873965:G:A	1.91892e-07	0.370823	-1.19244	4.87662e-05	-0.693702	-1.21541
178874080	chr3:178874080:T:G	1.18736e-07	-1.50195e-10	-1.30165	8.96822e-05	-1.50195e-10	-1.29988
178874180	chr3:178874180:A:T	1.5286e-07	-1.50195e-10	-1.04903	0.000110178	-1.50195e-10	-1.09406
178874305	chr3:178874305:ACTT:A	1.00927e-07	-1.46416	-3.16733e-10	9.55421e-05	-1.23659	-3.16733e-10
178875343	chr3:178875343:T:C	1.12766e-07	-1.35324	-3.16733e-10	7.42732e-05	-1.4884	-3.16733e-10
178875949	chr3:178875949:G:A	1.70328e-07	-1.50195e-10	-0.940829	0.000124739	-1.50195e-10	-0.969932
178875950	chr3:178875950:T:G	1.70116e-07	-1.50195e-10	-0.942075	0.00012459	-1.50195e-10	-0.971125
178876171	chr3:178876171:G:A	1.44443e-07	-1.10567	-3.16733e-10	7.94524e-05	-1.42099	-3.16733e-10
178876484	chr3:178876484:G:A	6.55314e-07	0.406561	-3.16733e-10	0.000250749	-0.271699	-3.16733e-10
178877033	chr3:178877033:A:G	7.43171e-08	-0.59693	-1.17328	4.0576e-05	-0.983969	-1.10901
178877139	chr3:178877139:T:C	1.30039e-07	-0.223163	-0.987556	2.66572e-05	-1.66814	-0.844948
178877428	chr3:178877428:A:C	1.47237e-07	-1.50195e-10	-1.08651	0.000115545	-1.50195e-10	-1.04649
178878474	chr3:178878474:T:C	1.09308e-07	-0.816434	-0.567945	3.15742e-05	-1.64193	-0.701885
178878788	chr3:178878788:G:A	1.18198e-07	-1.50195e-10	-1.30619	9.2613e-05	-1.50195e-10	-1.26772
178878938	chr3:178878938:T:G	8.22899e-07	-1.50195e-10	0.63428	0.000568517	-1.50195e-10	0.54688
178879194	chr3:178879194:G:T	1.78304e-07	-1.50195e-10	-0.895063	0.000143152	-1.50195e-10	-0.832247
178879560	chr3:178879560:T:C	1.29364e-07	-1.50195e-10	-1.21592	9.56336e-05	-1.50195e-10	-1.23563
178879733	chr3:178879733:C:T	3.29184e-08	-1.28187	-1.30265	1.6462e-05	-1.69477	-1.30032
178880221	chr3:178880221:T:C	2.11313e-07	-1.50195e-10	-0.725214	0.000165782	-1.50195e-10	-0.685476
178880222	chr3:178880222:G:T	2.11313e-07	-1.50195e-10	-0.725214	0.000165782	-1.50195e-10	-0.685476
178880374	chr3:178880374:G:A	1.87175e-07	0.312464	-1.15897	4.82894e-05	-0.733627	-1.18531
178881451	chr3:178881451:T:TA	1.1924e-07	-1.50195e-10	-1.29742	9.01128e-05	-1.50195e-10	-1.29509
178881565	chr3:178881565:T:C	1.24778e-07	-1.50195e-10	-1.25201	9.61386e-05	-1.50195e-10	-1.23036
178881627	chr3:178881627:CT:C	2.81355e-07	-0.438936	-3.16733e-10	5.99835e-05	-1.70208	-3.16733e-10
178881956	chr3:178881956:T:A	1.61271e-07	-0.04986	-0.945605	4.64305e-05	-0.978582	-0.979614
178882033	chr3:178882033:A:G	1.78955e-07	-1.50195e-10	-0.891417	0.000127319	-1.50195e-10	-0.949456
178882406	chr3:178882406:C:T	1.27067e-07	-1.50195e-10	-1.23384	9.58776e-05	-1.50195e-10	-1.23308
178882708	chr3:178882708:A:G	1.67919e-07	-1.50195e-10	-0.955071	0.000123006	-1.50195e-10	-0.98392
178882904	chr3:178882904:A:G	8.27034e-08	-0.386223	-1.27707	4.09956e-05	-0.888754	-1.19393
178883025	chr3:178883025:T:C	1.17656e-07	-0.771172	-0.539619	3.20135e-05	-1.65355	-0.676442
178884060	chr3:178884060:G:C	1.3286e-07	-0.274626	-0.91463	2.93002e-05	-1.65555	-0.763005
178884225	chr3:178884225:C:T	1.78868e-07	0.344665	-1.23657	4.60867e-05	-0.711359	-1.25427
178884484	chr3:178884484:G:C	1.26775e-07	-1.50195e-10	-1.23614	9.56548e-05	-1.50195e-10	-1.23541
178884564	chr3:178884564:T:C	1.18141e-07	-1.50195e-10	-1.30667	9.19954e-05	-1.50195e-10	-1.27441
178884753	chr3:178884753:A:G	2.35326e-07	-1.50195e-10	-0.61758	0.000170416	-1.50195e-10	-0.65791
178885296	chr3:178885296:G:C	2.03528e-07	-1.50195e-10	-0.76275	0.000136355	-1.50195e-10	-0.880888
178885409	chr3:178885409:C:A	1.37302e-07	0.0972904	-1.25366	6.27926e-05	-0.505396	-1.15092
178886150	chr3:178886150:G:A	6.24745e-07	-1.50195e-10	0.358791	0.000435041	-1.50195e-10	0.279288
178887000	chr3:178887000:T:G	1.25245e-07	-1.50195e-10	-1.24828	9.65771e-05	-1.50195e-10	-1.22581
178887380	chr3:178887380:T:C	2.28722e-06	2.62613	-0.969589	2.03962e-05	-1.63843	-1.14237
178887920	chr3:178887920:A:G	2.68387e-07	-1.50195e-10	-0.486123	0.000183511	-1.50195e-10	-0.583875
178888120	chr3:178888120:G:A	1.52463e-07	-1.50195e-10	-1.05163	0.000117235	-1.50195e-10	-1.03198
178888142	chr3:178888142:A:G	8.26802e-07	-1.50195e-10	0.639012	0.000571211	-1.50195e-10	0.551607
178888252	chr3:178888252:T:C	8.79869e-08	-0.322811	-1.27855	4.33505e-05	-0.829958	-1.19688
178888439	chr3:178888439:T:C	5.87862e-08	-0.740298	-1.26435	2.02936e-05	-1.50205	-1.2838
178888712	chr3:178888712:G:A	3.69341e-08	-1.56141	-0.908005	3.65476e-05	-1.25487	-0.942662
178888864	chr3:178888864:T:C	6.39635e-07	0.382344	-3.16733e-10	0.000279566	-0.162913	-3.16733e-10
178889400	chr3:178889400:T:C	3.5541e-08	-1.2494	-1.25846	1.71357e-05	-1.68822	-1.26676
178889454	chr3:178889454:G:T	3.79403e-08	-1.1463	-1.29624	3.99415e-05	-0.814164	-1.29457
178890528	chr3:178890528:C:T	7.73836e-08	-1.53166	-0.198121	3.73983e-05	-1.71098	-0.463542
178890695	chr3:178890695:G:A	1.62317e-07	0.267434	-1.25644	4.29948e-05	-0.763573	-1.2715
178891610	chr3:178891610:C:T	1.87072e-07	-1.50195e-10	-0.84706	0.00013263	-1.50195e-10	-0.908591
178891893	chr3:178891893:G:T	5.33724e-08	-0.795988	-1.30527	2.80514e-05	-1.16263	-1.29948
178892071	chr3:178892071:G:A	8.12477e-08	-1.68105	-3.16733e-10	6.94943e-05	-1.55491	-3.16733e-10
178892302	chr3:178892302:C:T	8.9557e-07	1.22979	-0.510884	2.9097e-05	-1.69724	-0.72828
178892384	chr3:178892384:C:G	1.58355e-07	0.258755	-1.27247	6.92602e-05	-0.373469	-1.18481
178892568	chr3:178892568:T:G	2.86156e-07	-1.50195e-10	-0.422016	0.000263357	-1.50195e-10	-0.222641
178892900	chr3:178892900:G:GA	1.6829e-07	-1.50195e-10	-0.952864	0.000123265	-1.50195e-10	-0.981817
178893172	chr3:178893172:A:C	1.64147e-07	0.289991	-1.26778	4.32652e-05	-0.748328	-1.28048
178893590	chr3:178893590:C:T	2.7561e-08	-1.45587	-1.30628	2.80626e-05	-1.15499	-1.30672
178893684	chr3:178893684:C:T	7.95506e-08	-1.70216	-3.16733e-10	6.04526e-05	-1.69429	-3.16733e-10
178894785	chr3:178894785:AT:A	1.18139e-07	-1.50195e-10	-1.30669	8.90761e-05	-1.50195e-10	-1.30666
178894808	chr3:178894808:T:C	1.60069e-07	0.254105	-1.25706	4.24082e-05	-0.776742	-1.27207
178895387	chr3:178895387:T:A	8.48935e-08	-1.43014	-0.207019	3.74081e-05	-1.70168	-0.472581
178896049	chr3:178896049:G:A	6.35725e-08	-1.52104	-0.405331	3.1272e-05	-1.71112	-0.642305
178896075	chr3:178896075:G:C	1.29711e-07	-1.50195e-10	-1.21324	9.78956e-05	-1.50195e-10	-1.21225
178896303	chr3:178896303:G:GTAT	3.11607e-08	-1.3397	-1.29969	1.63613e-05	-1.70446	-1.29677
178896305	chr3:178896305:A:T	3.10711e-08	-1.34795	-1.29432	1.6446e-05	-1.70553	-1.29054
178896351	chr3:178896351:T:A	8.24257e-07	-1.50195e-10	0.635929	0.000569504	-1.50195e-10	0.548614
178896817	chr3:178896817:A:C	2.01115e-07	-1.50195e-10	-0.774678	0.000141887	-1.50195e-10	-0.841118
178896944	chr3:178896944:T:C	1.88625e-07	-0.526685	-0.312106	3.79651e-05	-1.69405	-0.465435
178897095	chr3:178897095:G:T	4.08844e-08	-1.06392	-1.30388	2.27742e-05	-1.3687	-1.30183
178897138	chr3:178897138:G:T	1.64482e-07	0.276068	-1.25182	4.34592e-05	-0.757138	-1.26719
178897284	chr3:178897284:G:A	4.88239e-08	-0.913499	-1.27683	1.86083e-05	-1.57985	-1.2927
178898109	chr3:178898109:C:T	1.19821e-07	-1.50195e-10	-1.29256	8.98351e-05	-1.50195e-10	-1.29818
178898207	chr3:178898207:A:G	7.6157e-08	-1.54925	-0.196503	3.74313e-05	-1.71	-0.463641
178898332	chr3:178898332:C:T	2.32073e-07	-1.50195e-10	-0.631503	0.00015316	-1.50195e-10	-0.764668
178898743	chr3:178898743:T:A	2.26651e-07	-1.50195e-10	-0.655143	0.000158603	-1.50195e-10	-0.729746
178898786	chr3:178898786:T:C	1.54587e-07	-1.50195e-10	-1.0378	0.000115898	-1.50195e-10	-1.04344
178899424	chr3:178899424:C:T	1.48236e-07	0.052136	-1.13188	4.14205e-05	-0.912984	-1.15939
178899463	chr3:178899463:T:C	1.23976e-05	4.65212	-1.30542	2.03244e-05	-1.51477	-1.26956
178899666	chr3:178899666:GTAGAGATGAGGTTTCA:G	3.08931e-08	-1.35323	-1.29479	1.86667e-05	-1.56268	-1.30674
178899734	chr3:178899734:T:C	1.12753e-06	1.00722	-0.0579859	4.17625e-05	-1.70836	-0.355789
178899940	chr3:178899940:CAA:C	1.53168e-07	0.0700886	-1.1171	4.25025e-05	-0.900793	-1.1458
178900215	chr3:178900215:T:C	1.39542e-07	-0.676791	-0.463397	3.26782e-05	-1.66447	-0.64497
178900270	chr3:178900270:C:G	3.29688e-08	-1.2763	-1.30669	1.63745e-05	-1.69424	-1.30619
178900536	chr3:178900536:C:T	3.08904e-08	-1.35115	-1.29696	1.86937e-05	-1.5613	-1.30666
178900693	chr3:178900693:A:T	7.95103e-08	-1.70267	-3.16733e-10	6.25839e-05	-1.65964	-3.16733e-10
178901214	chr3:178901214:T:C	1.21582e-07	-1.50195e-10	-1.27796	9.18713e-05	-1.50195e-10	-1.27576
178901476	chr3:178901476:T:C	2.5457e-07	0.369687	-0.908663	3.01994e-05	-1.46651	-0.921818
178901563	chr3:178901563:T:C	4.73209e-08	-0.939865	-1.28174	3.07183e-05	-1.0763	-1.295
178901725	chr3:178901725:G:A	3.07483e-08	-1.35237	-1.30034	1.86965e-05	-1.56185	-1.30597
178902135	chr3:178902135:A:G	3.57953e-08	-1.19404	-1.30669	2.50334e-05	-1.2907	-1.28524
178902399	chr3:178902399:GGGAGAGCAAACTAAA:G	1.18172e-07	-1.50195e-10	-1.30641	9.54515e-05	-1.50195e-10	-1.23753
178902802	chr3:178902802:G:T	1.21906e-07	-1.50195e-10	-1.2753	9.21294e-05	-1.50195e-10	-1.27296
178902839	chr3:178902839:A:G	1.61662e-07	-0.866614	-0.12643	4.94001e-05	-1.62605	-0.270146
178902921	chr3:178902921:G:A	4.07891e-08	-1.2173	-1.15284	1.90519e-05	-1.68128	-1.16771
178903746	chr3:178903746:C:T	6.68308e-08	-0.666409	-1.20998	2.01586e-05	-1.54821	-1.24431
178904090	chr3:178904090:T:C	7.5147e-07	0.543478	-3.16733e-10	0.000237045	-0.327901	-3.16733e-10
178904290	chr3:178904290:C:A	1.07452e-07	-1.40151	-3.16733e-10	6.24332e-05	-1.66205	-3.16733e-10
178905200	chr3:178905200:C:T	1.21241e-07	-1.50195e-10	-1.28077	9.02201e-05	-1.50195e-10	-1.2939
178905405	chr3:178905405:C:T	1.63786e-07	-0.979994	-3.16733e-10	7.618e-05	-1.46305	-3.16733e-10
178905482	chr3:178905482:A:C	3.70184e-07	-1.50195e-10	-0.164552	0.00026511	-1.50195e-10	-0.216005
178906172	chr3:178906172:C:T	3.70274e-07	1.09743	-1.26174	4.14534e-05	-0.788355	-1.28323
178906539	chr3:178906539:T:C	9.50552e-08	-1.58816	0.0640663	4.73547e-05	-1.70359	-0.234898
178906939	chr3:178906939:G:A	4.85486e-08	-0.889396	-1.30659	1.86152e-05	-1.5696	-1.30257
178907106	chr3:178907106:AGATTAAAGT:A	1.1146e-07	-1.5794	0.214518	5.39338e-05	-1.70572	-0.102674
178907622	chr3:178907622:G:A	1.43543e-07	-0.00480061	-1.10712	4.04121e-05	-0.955744	-1.14128
178907733	chr3:178907733:A:G	1.24499e-07	-1.50195e-10	-1.25425	9.4167e-05	-1.50195e-10	-1.25108
178908415	chr3:178908415:C:T	7.94795e-08	-0.833831	-0.869223	2.46235e-05	-1.61882	-0.973633
178908830	chr3:178908830:T:C	3.94843e-07	1.0134	-1.11346	4.43914e-05	-0.83441	-1.1687
178909117	chr3:178909117:G:A	2.17893e-07	-1.50195e-10	-0.69455	0.000153075	-1.50195e-10	-0.765222
178909166	chr3:178909166:C:T	1.23026e-07	-1.50195e-10	-1.26616	9.20469e-05	-1.50195e-10	-1.27385
178909225	chr3:178909225:G:A	2.40236e-07	-1.50195e-10	-0.59693	0.00016814	-1.50195e-10	-0.671354
178909333	chr3:178909333:CAG:C	1.32709e-07	-1.50195e-10	-1.19039	9.93688e-05	-1.50195e-10	-1.19731
178909687	chr3:178909687:T:C	9.57029e-08	-1.55604	0.0387317	4.61443e-05	-1.70926	-0.255117
178910113	chr3:178910113:A:G	1.20547e-07	-1.50195e-10	-1.28651	9.03711e-05	-1.50195e-10	-1.29223
178910402	chr3:178910402:C:G	4.03159e-07	1.04828	-1.1275	4.46224e-05	-0.81712	-1.1808
178910803	chr3:178910803:T:C	1.27515e-07	-1.50195e-10	-1.23032	9.53973e-05	-1.50195e-10	-1.2381
178912258	chr3:178912258:T:C	6.60578e-08	-1.27695	-0.611077	3.13882e-05	-1.67728	-0.672442
178912517	chr3:178912517:C:T	2.14083e-07	-1.50195e-10	-0.712187	0.000150254	-1.50195e-10	-0.783823
178912520	chr3:178912520:G:C	5.5409e-08	-0.760905	-1.30291	3.40742e-05	-0.960997	-1.30662
178912574	chr3:178912574:G:A	1.06328e-07	-1.55181	0.139786	5.03135e-05	-1.70978	-0.168097
178912619	chr3:178912619:C:T	1.57033e-07	-0.188796	-0.833302	4.73085e-05	-1.05664	-0.882827
178912840	chr3:178912840:C:A	1.27392e-07	-1.50195e-10	-1.23129	9.53173e-05	-1.50195e-10	-1.23894
178913343	chr3:178913343:T:C	3.66553e-07	1.07404	-1.24845	4.13831e-05	-0.799791	-1.27349
178913641	chr3:178913641:A:G	1.75888e-07	-1.50195e-10	-0.908707	0.000136262	-1.50195e-10	-0.881571
178914177	chr3:178914177:C:T	6.3388e-08	-1.11492	-0.814362	3.55315e-05	-1.40398	-0.821758
178914541	chr3:178914541:A:G	1.18355e-07	-1.50195e-10	-1.30486	8.93251e-05	-1.50195e-10	-1.30387
178914650	chr3:178914650:C:A	1.18821e-07	-1.50195e-10	-1.30094	9.0385e-05	-1.50195e-10	-1.29207
178915419	chr3:178915419:T:C	5.50005e-08	-1.20669	-0.864517	3.149e-05	-1.47499	-0.871493
178915558	chr3:178915558:C:T	9.83446e-08	-1.57422	0.0841442	4.81691e-05	-1.70659	-0.214848
178915632	chr3:178915632:T:C	1.14245e-05	4.3973	-1.13234	1.95808e-05	-1.55759	-1.26401
178915718	chr3:178915718:T:C	1.76041e-07	-1.50195e-10	-0.907839	0.000136383	-1.50195e-10	-0.880688
178915824	chr3:178915824:C:T	8.00574e-08	-1.69581	-3.16733e-10	5.94977e-05	-1.71022	-3.16733e-10
178916205	chr3:178916205:T:C	1.74608e-07	-1.50195e-10	-0.91601	0.000135241	-1.50195e-10	-0.889093
178916406	chr3:178916406:C:T	1.75665e-07	-1.50195e-10	-0.909975	0.000136083	-1.50195e-10	-0.88289
178916681	chr3:178916681:A:G	1.77455e-07	-1.50195e-10	-0.899835	0.000137329	-1.50195e-10	-0.873775
178916840	chr3:178916840:T:A	1.19454e-07	-1.15005	-0.145574	4.94476e-05	-1.63608	-0.259159
178916862	chr3:178916862:A:G	1.09335e-07	-1.2408	-0.14334	4.81304e-05	-1.66478	-0.257455
178916873	chr3:178916873:T:G	1.30498e-07	-1.50195e-10	-1.20719	9.11954e-05	-1.50195e-10	-1.28315
178917172	chr3:178917172:A:G	1.97375e-07	-1.50195e-10	-0.793449	0.000137681	-1.50195e-10	-0.871214
178917338	chr3:178917338:A:C	1.73098e-07	-1.50195e-10	-0.924693	0.000123234	-1.50195e-10	-0.982069
178917635	chr3:178917635:T:A	7.36697e-07	0.523623	-3.16733e-10	0.00023281	-0.345931	-3.16733e-10
178918058	chr3:178918058:C:G	3.22002e-08	-1.29986	-1.30672	1.63006e-05	-1.69866	-1.30629
178918297	chr3:178918297:T:C	1.18573e-07	-1.50195e-10	-1.30302	8.90921e-05	-1.50195e-10	-1.30648
178918511	chr3:178918511:G:A	7.94308e-06	4.19259	-1.29108	1.84485e-05	-1.58692	-1.29425
178918633	chr3:178918633:G:A	4.26941e-07	1.10251	-1.12441	4.60805e-05	-0.787765	-1.178
178918761	chr3:178918761:T:C	5.91984e-08	-1.229	-0.768657	3.41169e-05	-1.49012	-0.776243
178919403	chr3:178919403:T:C	1.48e-07	-1.50195e-10	-1.08134	0.000110108	-1.50195e-10	-1.09469
178919477	chr3:178919477:T:C	1.25271e-07	-1.50195e-10	-1.24807	9.24505e-05	-1.50195e-10	-1.26948
178920032	chr3:178920032:T:TAC	2.99216e-07	0.8673	-1.24469	3.68929e-05	-0.917413	-1.27072
178920379	chr3:178920379:G:A	3.76786e-07	0.94077	-1.08764	4.3417e-05	-0.877989	-1.14731
178920417	chr3:178920417:C:T	7.25338e-06	4.10015	-1.28948	1.81435e-05	-1.60028	-1.29756
178920539	chr3:178920539:T:C	1.32126e-07	0.110719	-1.30551	6.03523e-05	-0.403333	-1.29262
178920744	chr3:178920744:C:T	7.01295e-08	-1.2203	-0.607915	4.05236e-05	-1.47444	-0.619829
178920774	chr3:178920774:A:G	1.47714e-07	-1.50195e-10	-1.08328	0.000109917	-1.50195e-10	-1.09642
178920795	chr3:178920795:G:A	1.18152e-07	-1.50195e-10	-1.30658	8.90704e-05	-1.50195e-10	-1.30673
178920964	chr3:178920964:C:T	4.49877e-08	-0.965575	-1.30659	1.80128e-05	-1.6	-1.30507
178921666	chr3:178921666:C:T	1.48438e-07	-0.646977	-0.431409	3.3616e-05	-1.66775	-0.613403
178922194	chr3:178922194:C:T	1.25438e-07	-1.50195e-10	-1.24674	9.39229e-05	-1.50195e-10	-1.25368
178922362	chr3:178922362:A:G	2.35974e-07	-1.00167	0.386839	8.2138e-05	-1.58912	0.20137
178922593	chr3:178922593:A:G	1.18289e-07	-1.50195e-10	-1.30542	8.93517e-05	-1.50195e-10	-1.30357
178922900	chr3:178922900:T:C	1.29633e-07	-1.50195e-10	-1.21385	0.000101876	-1.50195e-10	-1.1724
178923203	chr3:178923203:G:A	1.19317e-07	-1.50195e-10	-1.29677	9.08502e-05	-1.50195e-10	-1.28694
178923632	chr3:178923632:G:A	1.70526e-07	-1.50195e-10	-0.939668	0.000121522	-1.50195e-10	-0.996053
178923904	chr3:178923904:G:C	1.68934e-07	0.347474	-1.29652	7.29619e-05	-0.202226	-1.30399
178924017	chr3:178924017:C:T	8.19717e-08	-1.67218	-3.16733e-10	6.43184e-05	-1.63231	-3.16733e-10
178924169	chr3:178924169:A:G	3.42309e-08	-1.29441	-1.25101	1.73438e-05	-1.69809	-1.24483
178924481	chr3:178924481:C:T	7.88757e-08	-1.71068	-3.16733e-10	6.21422e-05	-1.66673	-3.16733e-10
178924770	chr3:178924770:G:A	1.73682e-07	-1.50195e-10	-0.921325	0.000123618	-1.50195e-10	-0.978956
178925134	chr3:178925134:A:C	1.81936e-07	-1.50195e-10	-0.8749	0.000132561	-1.50195e-10	-0.909112
178925275	chr3:178925275:T:G	1.18134e-07	-1.50195e-10	-1.30674	8.90999e-05	-1.50195e-10	-1.30639
178925351	chr3:178925351:G:A	9.18464e-08	-0.264085	-1.29435	3.99135e-05	-0.804551	-1.30489
178925694	chr3:178925694:A:G	3.32455e-07	0.846609	-1.11866	4.02192e-05	-0.928234	-1.17357
178925906	chr3:178925906:G:A	4.56944e-08	-0.950008	-1.30657	1.81852e-05	-1.59317	-1.30237
178926144	chr3:178926144:G:A	1.18502e-07	-1.50195e-10	-1.30362	8.95817e-05	-1.50195e-10	-1.301
178926354	chr3:178926354:A:T	1.18552e-07	-1.50195e-10	-1.3032	8.92125e-05	-1.50195e-10	-1.30513
178926592	chr3:178926592:A:C	1.89712e-07	0.420985	-1.25403	2.8917e-05	-1.15564	-1.27609
178926791	chr3:178926791:G:T	7.48242e-08	-0.790294	-0.973118	8.54769e-05	-0.384361	-0.963546
178926896	chr3:178926896:G:T	2.06949e-07	0.47671	-1.22279	2.33449e-05	-1.42277	-1.223
178927022	chr3:178927022:C:A	2.3695e-07	0.64218	-1.25288	3.24426e-05	-1.03986	-1.27682
178927061	chr3:178927061:A:T	1.53404e-07	-0.151925	-0.893557	4.50057e-05	-1.04972	-0.939642
178927657	chr3:178927657:A:G	1.61446e-07	-0.607155	-0.387226	3.45927e-05	-1.67793	-0.574576
178927673	chr3:178927673:T:C	7.27513e-06	4.0768	-1.26313	1.78646e-05	-1.60739	-1.30594
178928082	chr3:178928082:T:C	2.04041e-07	0.498563	-1.25879	2.99516e-05	-1.11686	-1.27971
178928512	chr3:178928512:C:T	3.40068e-07	-0.249407	-3.16733e-10	6.04157e-05	-1.6949	-3.16733e-10
178929359	chr3:178929359:G:C	1.7726e-07	-1.50195e-10	-0.900935	0.000142504	-1.50195e-10	-0.836781
178929651	chr3:178929651:A:C	1.73629e-07	-1.50195e-10	-0.921633	0.000139682	-1.50195e-10	-0.856782
178929912	chr3:178929912:A:G	1.59233e-07	-1.50195e-10	-1.00819	0.000121133	-1.50195e-10	-0.999262
178930158	chr3:178930158:T:C	6.80183e-08	-1.30847	-0.550307	4.01971e-05	-1.54291	-0.55945
178930448	chr3:178930448:T:C	2.67656e-07	-0.70762	0.218768	6.53202e-05	-1.66935	0.0524983
178930507	chr3:178930507:A:G	1.43242e-07	0.187551	-1.30157	6.38783e-05	-0.339066	-1.30011
178930514	chr3:178930514:T:G	4.85773e-08	-0.889818	-1.30558	1.85471e-05	-1.56945	-1.30639
178930536	chr3:178930536:T:C	2.90363e-07	-1.50195e-10	-0.40742	0.000187082	-1.50195e-10	-0.564606
178931053	chr3:178931053:AC:A	1.10777e-07	-1.2669	-0.104131	5.09076e-05	-1.68205	-0.184088
178931440	chr3:178931440:G:A	7.9303e-08	-0.404134	-1.30114	3.58935e-05	-0.915209	-1.30039
178931632	chr3:178931632:A:ATTTTATAATT	1.57712e-07	0.288898	-1.30668	7.06795e-05	-0.252724	-1.28527
178932191	chr3:178932191:C:T	4.12838e-07	-0.0554979	-3.16733e-10	0.000160865	-0.715586	-3.16733e-10
178932761	chr3:178932761:C:G	6.80376e-06	4.02885	-1.28218	1.78878e-05	-1.61171	-1.30032
178932802	chr3:178932802:T:C	1.96952e-07	-1.50195e-10	-0.795593	0.00014594	-1.50195e-10	-0.812954
178932985	chr3:178932985:A:G	1.23188e-07	-1.52922	0.264382	5.60554e-05	-1.71112	-0.0586869
178933058	chr3:178933058:A:AG	1.2679e-07	-1.50195e-10	-1.23602	9.46074e-05	-1.50195e-10	-1.24642
178933279	chr3:178933279:A:C	1.01804e-07	-1.23646	-0.219052	4.4792e-05	-1.66608	-0.328039
178933690	chr3:178933690:T:C	1.95642e-07	-1.50195e-10	-0.802264	0.000144986	-1.50195e-10	-0.819518
178933885	chr3:178933885:T:C	1.22954e-07	0.031067	-1.29781	5.59037e-05	-0.469242	-1.30328
178933892	chr3:178933892:A:T	4.39157e-08	-0.989693	-1.30659	1.78323e-05	-1.6101	-1.30505
178933984	chr3:178933984:C:A	1.25827e-07	-1.50195e-10	-1.24365	9.34072e-05	-1.50195e-10	-1.25918
178934090	chr3:178934090:A:G	2.47796e-07	0.585013	-1.15096	3.4313e-05	-1.07007	-1.19056
178934121	chr3:178934121:C:T	3.23137e-07	-1.50195e-10	-0.300476	0.000237149	-1.50195e-10	-0.327465
178934754	chr3:178934754:G:A	2.75582e-07	-1.50195e-10	-0.459668	0.000178454	-1.50195e-10	-0.611821
178934781	chr3:178934781:A:G	1.31779e-07	-1.50195e-10	-1.19742	0.000103007	-1.50195e-10	-1.16135
178934879	chr3:178934879:A:C	1.36776e-07	-0.892741	-0.267467	7.26252e-05	-1.31677	-0.194069
178935041	chr3:178935041:C:T	2.31845e-05	5.12594	-1.15326	6.95592e-05	-0.373559	-1.18042
178935202	chr3:178935202:C:T	6.89047e-08	-0.592529	-1.2533	3.5257e-05	-1.07136	-1.16213
178935281	chr3:178935281:A:G	1.50711e-07	-1.50195e-10	-1.06319	0.000112514	-1.50195e-10	-1.07307
178935338	chr3:178935338:A:C	1.2565e-05	4.57655	-1.21643	1.88066e-05	-1.55773	-1.30421
178936500	chr3:178936500:C:T	5.33401e-07	0.960511	-0.75979	9.79728e-05	-0.395694	-0.815768
178936532	chr3:178936532:T:A	4.73979e-08	-1.0205	-1.19947	3.91104e-05	-0.979889	-1.14988
178937618	chr3:178937618:G:A	1.38564e-07	0.0909357	-1.23816	2.08008e-05	-1.52558	-1.23558
178937740	chr3:178937740:C:T	8.67748e-08	-1.59042	-0.0248179	4.37297e-05	-1.70517	-0.312952
178937857	chr3:178937857:CTTTAG:C	3.10919e-07	0.554082	-0.893102	6.52252e-05	-0.67663	-0.941676
178938182	chr3:178938182:G:A	1.39382e-07	-1.50195e-10	-1.14133	0.000104241	-1.50195e-10	-1.14945
178938469	chr3:178938469:C:T	1.19354e-07	-1.50195e-10	-1.29646	8.92421e-05	-1.50195e-10	-1.3048
178938528	chr3:178938528:CTT:C	4.05179e-07	1.21089	-1.28511	2.1456e-05	-1.43824	-1.29191
178938580	chr3:178938580:A:G	1.85558e-07	-1.50195e-10	-0.855187	0.000131983	-1.50195e-10	-0.913482
178938729	chr3:178938729:T:C	3.33097e-08	-1.40921	-1.16349	1.92961e-05	-1.6656	-1.17065
178939653	chr3:178939653:T:C	1.54924e-07	-1.22509	0.189478	6.62661e-05	-1.65648	0.0540027
178939848	chr3:178939848:T:G	1.99766e-05	4.96084	-1.13708	6.51659e-05	-0.450092	-1.16912
178941279	chr3:178941279:C:G	1.20877e-07	-1.50195e-10	-1.28378	9.28577e-05	-1.50195e-10	-1.26508
178941302	chr3:178941302:T:C	1.19605e-07	-1.50195e-10	-1.29436	9.02384e-05	-1.50195e-10	-1.2937
178941492	chr3:178941492:C:T	1.34479e-07	-1.50195e-10	-1.17715	0.000102415	-1.50195e-10	-1.16712
178941532	chr3:178941532:G:C	5.4054e-07	0.912723	-0.698708	0.000100397	-0.429244	-0.757774
178941556	chr3:178941556:T:C	1.67224e-05	4.74454	-1.09859	6.15436e-05	-0.546145	-1.13026
178941937	chr3:178941937:C:T	2.93486e-08	-1.39319	-1.30611	1.61806e-05	-1.71084	-1.3015
178942545	chr3:178942545:G:A	2.20345e-05	5.11158	-1.18977	6.64153e-05	-0.384263	-1.21596
178943257	chr3:178943257:G:A	1.52399e-07	0.0458159	-1.09787	2.37302e-05	-1.54023	-1.08917
178943700	chr3:178943700:G:A	1.07148e-05	4.43748	-1.23665	1.81547e-05	-1.59067	-1.30655
178943818	chr3:178943818:G:A	2.38691e-05	5.08974	-1.08795	7.20182e-05	-0.391678	-1.12755
178944026	chr3:178944026:T:C	1.75425e-05	4.83586	-1.14203	6.15124e-05	-0.506392	-1.17052
178944229	chr3:178944229:T:C	9.53635e-08	-1.6107	0.0898462	4.85765e-05	-1.69943	-0.213585
178945131	chr3:178945131:G:A	1.19305e-07	-1.50195e-10	-1.29687	9.08865e-05	-1.50195e-10	-1.28654
178945216	chr3:178945216:C:G	1.08054e-05	4.44357	-1.23432	1.8173e-05	-1.58979	-1.30642
178945671	chr3:178945671:C:T	2.16016e-07	-1.50195e-10	-0.703201	0.000158255	-1.50195e-10	-0.731946
178945859	chr3:178945859:T:C	8.06092e-08	-1.68894	-3.16733e-10	6.43572e-05	-1.6317	-3.16733e-10
178946003	chr3:178946003:G:C	1.18475e-07	-1.50195e-10	-1.30385	8.91716e-05	-1.50195e-10	-1.30559
178946354	chr3:178946354:A:T	1.23587e-07	-1.50195e-10	-1.26161	9.32936e-05	-1.50195e-10	-1.2604
178946410	chr3:178946410:T:C	3.42119e-08	-1.38462	-1.16136	1.95595e-05	-1.65415	-1.16854
178947258	chr3:178947258:C:G	1.4957e-07	-1.50195e-10	-1.07079	0.00010819	-1.50195e-10	-1.11227
178947619	chr3:178947619:A:T	5.84695e-08	-1.44556	-0.56449	2.63697e-05	-1.71089	-0.813051
178947789	chr3:178947789:T:C	5.5692e-06	3.69081	-1.14435	3.02111e-05	-1.20165	-1.18629
178947860	chr3:178947860:T:C	1.66568e-07	-0.963148	-3.16733e-10	8.7365e-05	-1.32606	-3.16733e-10
178948073	chr3:178948073:C:A	0.00844494	10.94	-1.0695	2.40832e-05	-1.33533	-1.27931
178948423	chr3:178948423:A:G	1.64005e-07	-1.50195e-10	-0.978656	0.000125001	-1.50195e-10	-0.967832
178948533	chr3:178948533:C:T	4.4428e-07	1.32457	-1.30667	2.00404e-05	-1.49183	-1.30657
178948823	chr3:178948823:C:T	7.63719e-07	-1.50195e-10	0.559647	0.000489268	-1.50195e-10	0.396759
178948881	chr3:178948881:C:A	5.46163e-07	1.45422	-1.22986	2.19169e-05	-1.4644	-1.24449
178949307	chr3:178949307:G:A	1.97071e-07	-1.53385	0.738856	8.43179e-05	-1.69378	0.332224
178949511	chr3:178949511:A:C	0.0116299	11.2482	-1.05765	2.51e-05	-1.298	-1.27528
178949618	chr3:178949618:G:A	1.27143e-07	-1.50195e-10	-1.23324	9.54108e-05	-1.50195e-10	-1.23796
178950188	chr3:178950188:T:C	0.00989069	10.9414	-0.912828	2.54516e-05	-1.35015	-1.20922
178950326	chr3:178950326:C:T	2.10358e-07	-0.970214	0.24047	5.56472e-05	-1.70623	-0.0708938
178950766	chr3:178950766:T:G	1.20885e-07	-1.50195e-10	-1.28371	9.11435e-05	-1.50195e-10	-1.28372
178951293	chr3:178951293:C:T	1.78937e-07	-0.891517	-3.16733e-10	0.000114339	-1.05699	-3.16733e-10
178951434	chr3:178951434:A:G	0.000602499	8.48921	-1.25892	2.12195e-05	-1.44139	-1.29984
178951570	chr3:178951570:C:A	1.19843e-07	-1.50195e-10	-1.29237	8.92716e-05	-1.50195e-10	-1.30447
178951791	chr3:178951791:T:C	1.70358e-07	-1.50195e-10	-0.940648	0.000132103	-1.50195e-10	-0.912572
178952047	chr3:178952047:G:T	8.45331e-07	1.37129	-0.710112	7.3767e-05	-0.69793	-0.797311
178952296	chr3:178952296:G:A	3.46884e-08	-1.54299	-0.989156	1.9657e-05	-1.69695	-1.12077
178952424	chr3:178952424:G:T	5.26417e-06	3.62591	-1.13578	3.17394e-05	-1.12846	-1.21014
178952811	chr3:178952811:C:T	5.34919e-06	3.64359	-1.13744	3.18622e-05	-1.12331	-1.21142
178952941	chr3:178952941:T:G	1.18157e-07	-1.50195e-10	-1.30654	8.93893e-05	-1.50195e-10	-1.30315
178953042	chr3:178953042:A:G	4.6694e-08	-1.07427	-1.16066	2.01431e-05	-1.64634	-1.14695
178953903	chr3:178953903:C:T	5.83658e-08	-1.29828	-0.713547	8.40946e-05	-0.49041	-0.873799
178953922	chr3:178953922:T:C	0.00497854	10.3832	-1.04107	2.15317e-05	-1.45611	-1.27051
178954617	chr3:178954617:T:C	3.22369e-08	-1.54179	-1.06365	1.85921e-05	-1.69661	-1.1768
178954639	chr3:178954639:T:C	4.39389e-08	-1.02377	-1.27198	1.83485e-05	-1.63576	-1.25084
178954843	chr3:178954843:GGA:G	1.47873e-07	0.042217	-1.12441	7.7859e-05	-0.46065	-0.980603
178954863	chr3:178954863:T:C	7.96927e-07	0.60221	-3.16733e-10	6.44968e-05	-1.62954	-3.16733e-10
178954991	chr3:178954991:T:C	7.90163e-08	-1.7089	-3.16733e-10	6.10318e-05	-1.68476	-3.16733e-10
178955071	chr3:178955071:G:T	7.89663e-08	-1.70953	-3.16733e-10	6.21307e-05	-1.66691	-3.16733e-10
178955114	chr3:178955114:G:A	0.00834612	10.9142	-1.05545	2.3235e-05	-1.37463	-1.27586
178955298	chr3:178955298:C:T	1.73399e-07	-1.50195e-10	-0.922959	0.000130877	-1.50195e-10	-0.921895
178955827	chr3:178955827:C:T	5.555e-07	1.28281	-1.04149	2.50508e-05	-1.51012	-1.06513
178956014	chr3:178956014:C:T	1.39785e-07	-1.13845	-3.16733e-10	7.84617e-05	-1.43354	-3.16733e-10
178956091	chr3:178956091:C:T	6.08147e-07	-1.50195e-10	0.331863	0.000427644	-1.50195e-10	0.262139
178956184	chr3:178956184:G:T	1.26341e-07	-1.23957	-3.16733e-10	0.0001289	-0.937116	-3.16733e-10
178956613	chr3:178956613:T:C	1.30827e-07	-1.50195e-10	-1.20468	9.58762e-05	-1.50195e-10	-1.23309
178956621	chr3:178956621:G:C	1.13183e-06	0.953036	-3.16733e-10	0.000289866	-0.126735	-3.16733e-10
178957431	chr3:178957431:A:G	1.18134e-07	-1.50195e-10	-1.30674	8.92487e-05	-1.50195e-10	-1.30473
178957461	chr3:178957461:C:T	1.64113e-07	-1.54279	0.564794	7.18822e-05	-1.69646	0.175338
178957579	chr3:178957579:T:C	0.00454751	10.279	-1.0275	2.1292e-05	-1.47192	-1.2659
178957928	chr3:178957928:C:T	1.18136e-07	-1.50195e-10	-1.30671	8.91227e-05	-1.50195e-10	-1.30614
178957974	chr3:178957974:G:A	2.41367e-07	-0.980996	0.388763	6.34449e-05	-1.70412	0.0581357
178958033	chr3:178958033:T:C	1.33954e-07	-0.0217795	-1.15928	7.05832e-05	-0.511642	-1.02772
178958221	chr3:178958221:C:T	1.27836e-07	-1.50195e-10	-1.22781	9.59147e-05	-1.50195e-10	-1.23269
178958610	chr3:178958610:C:T	2.53318e-06	2.9025	-1.14382	3.18775e-05	-1.11834	-1.21591
178958918	chr3:178958918:G:A	1.27727e-07	-1.22866	-3.16733e-10	0.000130736	-0.92297	-3.16733e-10
178959037	chr3:178959037:A:G	1.35755e-07	-1.1677	-3.16733e-10	7.68951e-05	-1.45371	-3.16733e-10
178959223	chr3:178959223:T:C	5.82979e-07	1.06365	-0.774047	9.38755e-05	-0.428269	-0.825913
178961151	chr3:178961151:C:A	0.00827393	8.5855	1.26457	0.000163398	-1.26549	0.565524
178961167	chr3:178961167:T:C	1.30315e-07	-1.50195e-10	-1.2086	9.77349e-05	-1.50195e-10	-1.21389
178961288	chr3:178961288:G:A	1.18436e-07	-1.50195e-10	-1.30418	9.23341e-05	-1.50195e-10	-1.27074
178961427	chr3:178961427:G:A	2.87478e-08	-1.59122	-1.12877	2.9185e-05	-1.2662	-1.15629
178961809	chr3:178961809:A:G	1.72505e-07	-1.50195e-10	-0.928129	0.000130197	-1.50195e-10	-0.927102
178961901	chr3:178961901:G:T	2.60625e-07	-1.50195e-10	-0.515469	0.000190072	-1.50195e-10	-0.54875
178961963	chr3:178961963:C:T	5.99295e-08	-1.29805	-0.687337	8.60581e-05	-0.489664	-0.851465
178962551	chr3:178962551:A:C	1.18279e-07	-1.50195e-10	-1.30551	8.9093e-05	-1.50195e-10	-1.30647
178962654	chr3:178962654:T:C	2.62712e-07	-1.01041	0.502919	7.05226e-05	-1.70102	0.160801
178962957	chr3:178962957:C:T	1.85018e-07	-1.70251	0.844413	0.000124923	-1.63152	0.663061
178963335	chr3:178963335:C:T	1.4283e-07	-1.1169	-3.16733e-10	7.96095e-05	-1.41902	-3.16733e-10
178963445	chr3:178963445:G:A	1.00529e-05	2.92492	0.212147	4.6038e-05	-1.71065	-0.256031
178963453	chr3:178963453:C:T	6.18654e-08	-1.68681	-0.266782	7.3733e-05	-0.994342	-0.50136
178963732	chr3:178963732:G:A	1.91071e-07	-1.70427	0.878362	0.000129701	-1.63726	0.706343
178963823	chr3:178963823:A:G	9.96519e-08	-1.47687	-3.16733e-10	6.02004e-05	-1.69847	-3.16733e-10
178963997	chr3:178963997:T:C	3.25633e-08	-1.52841	-1.06695	1.8625e-05	-1.6925	-1.17915
178964180	chr3:178964180:A:G	0.00829158	10.8482	-0.995976	2.35001e-05	-1.3859	-1.25325
178964994	chr3:178964994:G:C	3.35404e-06	3.22944	-1.19007	2.86971e-05	-1.2121	-1.22726
178965026	chr3:178965026:C:T	1.60561e-07	-1.04243	0.0425493	4.68256e-05	-1.69656	-0.253161
178965193	chr3:178965193:A:G	0.00991282	11.0453	-1.01447	2.4096e-05	-1.35329	-1.26082
178965826	chr3:178965826:A:G	3.93219e-07	-1.50195e-10	-0.104185	0.000281199	-1.50195e-10	-0.157088
178966052	chr3:178966052:C:T	7.89625e-08	-1.70958	-3.16733e-10	6.01323e-05	-1.6996	-3.16733e-10
178966681	chr3:178966681:G:A	0.00922512	8.57211	1.38678	0.000180646	-1.26852	0.668912
178967082	chr3:178967082:A:G	0.0122162	8.85406	1.38566	0.000191774	-1.20699	0.66716
178967448	chr3:178967448:A:G	7.99515e-08	-1.69713	-3.16733e-10	5.94886e-05	-1.71037	-3.16733e-10
178968251	chr3:178968251:A:G	1.76735e-07	-1.70131	0.797404	0.000119827	-1.62812	0.618024
178968258	chr3:178968258:G:T	7.90713e-08	-1.7082	-3.16733e-10	6.06393e-05	-1.69121	-3.16733e-10
178968729	chr3:178968729:T:C	1.37297e-07	-1.50195e-10	-1.1564	0.000105386	-1.50195e-10	-1.13852
178968916	chr3:178968916:A:G	1.28843e-07	-1.50195e-10	-1.21996	9.66514e-05	-1.50195e-10	-1.22504
178968989	chr3:178968989:T:C	4.84876e-08	-1.05469	-1.14255	2.06554e-05	-1.64027	-1.1279
178969351	chr3:178969351:G:A	1.94515e-07	-1.69272	0.884679	0.000133226	-1.60603	0.701922
178969644	chr3:178969644:G:A	0.0121766	8.82239	1.41408	0.000194831	-1.21679	0.692764
178969875	chr3:178969875:A:G	3.23172e-08	-1.34599	-1.25696	1.72912e-05	-1.69787	-1.24809
178969946	chr3:178969946:C:G	0.0114348	8.74161	1.43201	0.000194504	-1.23383	0.708131
178970138	chr3:178970138:T:C	5.70199e-07	1.34673	-1.0793	2.46796e-05	-1.48904	-1.10114
178970420	chr3:178970420:G:A	1.46668e-07	-1.54609	0.455703	6.51012e-05	-1.69742	0.0772112
178970447	chr3:178970447:G:A	2.09509e-07	-1.50195e-10	-0.733785	0.000150645	-1.50195e-10	-0.781227
178971600	chr3:178971600:C:T	4.0615e-06	3.42655	-1.1958	3.04938e-05	-1.14676	-1.23187
178971807	chr3:178971807:T:C	1.36734e-07	-1.635	0.474482	0.000100265	-1.49632	0.307988
178972456	chr3:178972456:C:A	5.40413e-06	3.68866	-1.1723	3.16283e-05	-1.1046	-1.2375
178972654	chr3:178972654:C:T	1.55084e-07	-1.50195e-10	-1.03458	0.000117055	-1.50195e-10	-1.03351
178972818	chr3:178972818:T:G	2.78616e-07	-1.50195e-10	-0.448717	0.000200349	-1.50195e-10	-0.496091
178973317	chr3:178973317:C:A	8.05504e-07	1.30559	-0.692679	0.0001197	-0.263626	-0.747537
178973359	chr3:178973359:G:A	0.00616319	10.7106	-1.15504	2.19861e-05	-1.40316	-1.30258
178973388	chr3:178973388:G:C	1.76604e-06	1.86734	-0.469397	0.000142123	-0.275994	-0.563464
178973912	chr3:178973912:T:C	3.17973e-07	0.792576	-1.10916	0.000150432	0.177935	-0.960577
178974088	chr3:178974088:CTT:C	0.0135314	9.40132	0.940656	0.000148234	-1.08515	0.287791
178974766	chr3:178974766:T:C	1.38876e-07	-1.50195e-10	-1.14497	0.000101056	-1.50195e-10	-1.18048
178974968	chr3:178974968:G:A	4.92019e-07	1.16425	-1.04429	2.41928e-05	-1.5419	-1.0682
178975433	chr3:178975433:T:C	4.21403e-08	-1.11988	-1.21767	1.86488e-05	-1.66375	-1.20662
178976206	chr3:178976206:G:A	0.0069196	10.6286	-0.957331	2.30607e-05	-1.42175	-1.23627
178976298	chr3:178976298:T:G	3.90495e-08	-1.40066	-1.01307	5.51737e-05	-0.66114	-1.12453
178976506	chr3:178976506:T:A	1.28749e-07	-1.50195e-10	-1.22069	9.87781e-05	-1.50195e-10	-1.20328
178976770	chr3:178976770:A:G	1.26264e-07	-1.50195e-10	-1.24018	9.47695e-05	-1.50195e-10	-1.2447
178976811	chr3:178976811:G:C	3.62821e-08	-1.24979	-1.23744	1.80668e-05	-1.67526	-1.22681
178977207	chr3:178977207:G:A	8.59842e-07	-1.50195e-10	0.678196	0.000584954	-1.50195e-10	0.575381
178977721	chr3:178977721:C:T	1.22599e-07	-1.50195e-10	-1.26963	9.21183e-05	-1.50195e-10	-1.27308
178977722	chr3:178977722:A:G	0.00589964	10.537	-1.02511	2.20795e-05	-1.43625	-1.26525
178977818	chr3:178977818:G:A	1.48928e-07	-1.50195e-10	-1.07509	0.000115242	-1.50195e-10	-1.04912
178977848	chr3:178977848:G:A	4.67779e-06	3.51785	-1.14582	3.04351e-05	-1.1625	-1.21806
178977937	chr3:178977937:C:T	1.2566e-06	1.05761	-3.16733e-10	8.21168e-05	-1.38801	-3.16733e-10
178978451	chr3:178978451:G:A	0.011987	9.43111	0.789665	0.000131517	-1.07784	0.160826
178978570	chr3:178978570:A:G	4.36426e-07	1.07168	-1.07161	0.000200215	0.415453	-0.912211
178979060	chr3:178979060:T:C	3.89323e-07	-0.114144	-3.16733e-10	0.000163542	-0.699082	-3.16733e-10
178979077	chr3:178979077:A:G	5.49728e-06	3.6823	-1.14885	3.19897e-05	-1.11008	-1.22066
178979231	chr3:178979231:C:T	1.19554e-07	-1.50195e-10	-1.29479	9.05958e-05	-1.50195e-10	-1.28974
178979266	chr3:178979266:C:T	1.3582e-07	-1.58061	0.413388	0.00010309	-1.41042	0.249875
178979432	chr3:178979432:G:A	1.73798e-07	-1.50195e-10	-0.920657	0.000131182	-1.50195e-10	-0.919567
178980172	chr3:178980172:G:A	0.00972024	9.25104	0.760123	0.000127233	-1.10866	0.158524
178980732	chr3:178980732:G:A	0.0121504	9.43533	0.798992	0.000132795	-1.07684	0.169495
178981643	chr3:178981643:G:C	1.24929e-07	-1.50195e-10	-1.25081	9.54042e-05	-1.50195e-10	-1.23803
178981824	chr3:178981824:T:C	1.11735e-07	-1.59049	0.228069	8.51119e-05	-1.42573	0.0735441
178981895	chr3:178981895:G:A	0.00823664	9.09304	0.752511	0.000121908	-1.14482	0.151937
178982277	chr3:178982277:G:GT	1.21676e-07	-1.50195e-10	-1.27719	8.99167e-05	-1.50195e-10	-1.29727
178982417	chr3:178982417:C:T	3.47096e-08	-1.31191	-1.21963	1.81184e-05	-1.69089	-1.20833
178982978	chr3:178982978:T:C	1.08774e-07	-1.61831	0.229027	5.26239e-05	-1.71084	-0.122138
178983307	chr3:178983307:A:G	1.33326e-07	-1.61889	0.433132	9.97417e-05	-1.4637	0.270127
178983735	chr3:178983735:T:C	0.0121456	9.43297	0.800962	0.000133056	-1.0772	0.171819
178983778	chr3:178983778:G:C	2.38244e-08	-1.60466	-1.30318	2.31498e-05	-1.35573	-1.29843
178984174	chr3:178984174:A:G	1.21519e-07	-1.50195e-10	-1.27848	8.9824e-05	-1.50195e-10	-1.2983
178984187	chr3:178984187:C:A	1.45523e-07	-1.56573	0.467509	0.000109343	-1.38776	0.286106
178984777	chr3:178984777:G:A	0.011165	9.14852	1.00122	0.000152375	-1.13274	0.362929
178985473	chr3:178985473:G:T	0.00734363	10.7881	-1.05731	2.27268e-05	-1.39607	-1.27653
178986054	chr3:178986054:G:C	1.74259e-07	-1.50195e-10	-0.918012	0.000128934	-1.50195e-10	-0.936852
178986080	chr3:178986080:T:C	1.22548e-07	-1.50195e-10	-1.27005	9.31714e-05	-1.50195e-10	-1.26171
178987138	chr3:178987138:A:G	0.0131838	9.51486	0.801084	0.000135594	-1.05862	0.172134
178987161	chr3:178987161:A:G	0.00700034	10.708	-1.02511	2.26545e-05	-1.41055	-1.26525
178988240	chr3:178988240:C:T	1.56601e-07	-1.58163	0.556779	0.000117904	-1.41226	0.385974
178989455	chr3:178989455:G:A	0.00671629	10.6527	-1.01116	2.3676e-05	-1.40538	-1.22631
178989475	chr3:178989475:C:T	0.0188414	9.58727	1.08574	0.000175472	-1.04031	0.411634
178990229	chr3:178990229:C:A	1.5352e-07	-1.5738	0.529082	0.000116174	-1.40051	0.359448
178990477	chr3:178990477:G:C	2.98818e-08	-1.54491	-1.13639	3.15667e-05	-1.18074	-1.16331
178990933	chr3:178990933:G:T	1.54439e-07	-1.50195e-10	-1.03875	0.000119343	-1.50195e-10	-1.01415
178991038	chr3:178991038:A:T	3.93455e-08	-1.38801	-1.01816	5.5838e-05	-0.645507	-1.12819
178991102	chr3:178991102:G:A	1.21943e-07	-1.61143	0.336432	5.77911e-05	-1.71037	-0.0289426
178991312	chr3:178991312:G:A	1.19828e-07	-1.29249	-3.16733e-10	0.000120018	-1.00851	-3.16733e-10
178991471	chr3:178991471:G:A	1.51312e-07	-1.50195e-10	-1.05921	0.00011799	-1.50195e-10	-1.02555
178991676	chr3:178991676:C:T	2.48265e-07	-1.51822	0.954161	0.000192528	-1.30555	0.769639
178991720	chr3:178991720:G:C	1.18164e-07	-1.50195e-10	-1.30648	8.93222e-05	-1.50195e-10	-1.3039
178992284	chr3:178992284:A:G	1.23088e-07	-1.50195e-10	-1.26566	9.31734e-05	-1.50195e-10	-1.26169
178992797	chr3:178992797:G:T	3.68592e-06	3.29405	-1.16032	3.00558e-05	-1.19074	-1.20236
178993537	chr3:178993537:T:C	1.19019e-07	-1.50195e-10	-1.29927	8.94056e-05	-1.50195e-10	-1.30297
178993803	chr3:178993803:A:C	3.48129e-07	0.970585	-1.19656	0.00015569	0.332005	-1.08029
178993846	chr3:178993846:T:C	1.21649e-07	-1.50195e-10	-1.27742	9.19476e-05	-1.50195e-10	-1.27493
178993917	chr3:178993917:C:T	2.77883e-07	-1.50195e-10	-0.451354	0.000200364	-1.50195e-10	-0.496015
178994104	chr3:178994104:C:T	2.0324e-07	-0.764167	-3.16733e-10	9.15696e-05	-1.27905	-3.16733e-10
178994409	chr3:178994409:C:A	1.30072e-07	-1.50195e-10	-1.21047	9.75469e-05	-1.50195e-10	-1.21582
178994502	chr3:178994502:C:T	4.10215e-08	-1.3851	-0.97936	5.77808e-05	-0.641745	-1.09775
178994599	chr3:178994599:T:C	3.00759e-06	3.20887	-1.27853	2.66371e-05	-1.2195	-1.29435
178994771	chr3:178994771:G:T	1.16302e-07	-1.56817	0.24581	8.96583e-05	-1.39169	0.091548
178995057	chr3:178995057:T:G	7.56806e-05	6.45631	-1.30059	1.75168e-05	-1.64764	-1.28535
178995311	chr3:178995311:G:A	0.000130749	6.85576	-1.15329	1.78308e-05	-1.61669	-1.29853
178995321	chr3:178995321:C:A	1.73419e-07	-1.50195e-10	-0.922841	0.000130892	-1.50195e-10	-0.921779
178995591	chr3:178995591:T:C	1.23828e-07	-1.50195e-10	-1.25966	9.3249e-05	-1.50195e-10	-1.26088
178995836	chr3:178995836:T:C	1.30848e-07	-1.50195e-10	-1.20452	0.000102154	-1.50195e-10	-1.16967
178995978	chr3:178995978:C:T	6.21895e-08	-0.644314	-1.30405	2.04047e-05	-1.48397	-1.29641
178997175	chr3:178997175:A:G	4.67646e-06	3.58979	-1.21805	3.37466e-05	-1.10146	-1.17581
178997878	chr3:178997878:T:C	7.53302e-07	1.76785	-1.22194	2.04676e-05	-1.70519	-1.07212
178998264	chr3:178998264:A:C	0.0147244	11.3198	-0.893357	2.48773e-05	-1.37529	-1.2069
178998267	chr3:178998267:T:C	3.26747e-07	-1.50195e-10	-0.289367	0.000232979	-1.50195e-10	-0.345202
178998359	chr3:178998359:A:C	1.25009e-07	-1.50195e-10	-1.25016	9.5998e-05	-1.50195e-10	-1.23182
178998799	chr3:178998799:A:G	1.95436e-07	-1.50195e-10	-0.80332	0.000147802	-1.50195e-10	-0.800277
178999705	chr3:178999705:T:C	2.22144e-07	-1.50195e-10	-0.675227	0.000171048	-1.50195e-10	-0.65421
179000071	chr3:179000071:C:G	4.1817e-07	-1.50195e-10	-0.0426655	0.000295788	-1.50195e-10	-0.106508
179000509	chr3:179000509:A:T	7.57893e-08	-1.49991	-0.250688	8.68332e-05	-0.84372	-0.488443
179001075	chr3:179001075:C:T	0.00534347	10.3477	-0.934822	3.06061e-05	-1.16244	-1.21251
179001207	chr3:179001207:A:C	0.0249814	12.1869	-1.23185	2.4631e-05	-1.28629	-1.30586
179001302	chr3:179001302:G:A	1.53379e-07	-1.50195e-10	-1.04564	0.000111608	-1.50195e-10	-1.08116
179001336	chr3:179001336:C:T	3.56211e-06	3.01379	-0.914233	2.57303e-05	-1.70788	-0.840608
179001408	chr3:179001408:G:A	8.24852e-08	-1.66593	-3.16733e-10	0.000119052	-1.01659	-3.16733e-10
179001547	chr3:179001547:G:A	0.0204209	11.9597	-1.20617	2.3567e-05	-1.32978	-1.30652
179002048	chr3:179002048:G:A	1.28995e-07	-1.50195e-10	-1.21878	9.67645e-05	-1.50195e-10	-1.22387
179002083	chr3:179002083:C:T	1.20885e-07	-1.50195e-10	-1.28372	8.91286e-05	-1.50195e-10	-1.30607
179002558	chr3:179002558:T:C	1.63561e-06	0.737629	0.583589	0.000271344	-0.656566	0.463801
179002784	chr3:179002784:T:G	3.65548e-08	-1.61909	-0.860654	2.18449e-05	-1.70295	-1.00924
179002946	chr3:179002946:T:C	4.33936e-07	1.28365	-1.28931	1.96489e-05	-1.52744	-1.29069
179003390	chr3:179003390:G:A	1.18941e-07	-1.29992	-3.16733e-10	6.74361e-05	-1.58497	-3.16733e-10
179003893	chr3:179003893:AAAG:A	1.26049e-07	-1.50195e-10	-1.24188	9.69326e-05	-1.50195e-10	-1.22214
179004026	chr3:179004026:A:G	5.4305e-06	3.27232	-0.751085	4.81731e-05	-1.25377	-0.667582
179004245	chr3:179004245:G:A	1.39763e-07	-1.1386	-3.16733e-10	0.000144092	-0.825698	-3.16733e-10
179004594	chr3:179004594:T:C	3.53136e-08	-1.61116	-0.903125	2.11675e-05	-1.70045	-1.04323
179004896	chr3:179004896:T:A	1.18598e-07	-1.50195e-10	-1.30281	8.93278e-05	-1.50195e-10	-1.30384
179004926	chr3:179004926:G:C	0.0275797	12.3515	-1.2975	2.61672e-05	-1.26646	-1.26519
179005284	chr3:179005284:G:A	2.97597e-06	1.91977	-3.16733e-10	8.28331e-05	-1.37932	-3.16733e-10
179005774	chr3:179005774:G:T	1.20926e-07	-1.28337	-3.16733e-10	0.000119695	-1.0112	-3.16733e-10
179006316	chr3:179006316:A:G	2.03208e-07	-1.50195e-10	-0.764321	0.000153723	-1.50195e-10	-0.761003
179006664	chr3:179006664:T:C	2.5464e-07	-1.50195e-10	-0.538703	0.000196739	-1.50195e-10	-0.514274
179007179	chr3:179007179:A:G	0.0324069	12.5088	-1.29347	2.67181e-05	-1.23815	-1.27266
179007639	chr3:179007639:T:C	1.3292e-07	-1.4498	0.260997	6.28441e-05	-1.62591	-0.0295891
179007658	chr3:179007658:T:C	0.059503	12.3798	-0.556841	3.37604e-05	-1.26087	-1.016
179008009	chr3:179008009:C:T	1.24162e-07	-1.50195e-10	-1.25696	9.23917e-05	-1.50195e-10	-1.27011
179008240	chr3:179008240:C:T	2.40452e-07	-1.40005	0.804017	0.000271613	-0.659785	0.468009
179008473	chr3:179008473:A:G	0.027663	12.3536	-1.29657	2.61265e-05	-1.26608	-1.26712
179008567	chr3:179008567:A:C	2.0348e-07	-1.50195e-10	-0.762983	0.000153931	-1.50195e-10	-0.759645
179008788	chr3:179008788:T:C	1.27373e-07	-1.50195e-10	-1.23143	9.37288e-05	-1.50195e-10	-1.25575
179009505	chr3:179009505:C:T	0.0251792	12.2194	-1.25646	2.46848e-05	-1.28943	-1.30053
179012395	chr3:179012395:G:A	1.83957e-07	-1.50195e-10	-0.863852	0.000148964	-1.50195e-10	-0.792448
179013143	chr3:179013143:C:G	0.0131335	11.5589	-1.24677	2.27621e-05	-1.3647	-1.30636
179013232	chr3:179013232:G:A	0.0202913	11.3361	-0.588943	2.81108e-05	-1.42727	-1.03273
179013709	chr3:179013709:C:G	2.21488e-07	-1.50195e-10	-0.678184	0.000172922	-1.50195e-10	-0.643312
179013994	chr3:179013994:C:T	1.47528e-07	-1.50195e-10	-1.08454	0.000114368	-1.50195e-10	-1.05673
179014023	chr3:179014023:A:C	6.62278e-07	0.417133	-3.16733e-10	0.000283544	-0.148785	-3.16733e-10
179014285	chr3:179014285:C:T	1.19018e-07	-1.50195e-10	-1.29928	8.92033e-05	-1.50195e-10	-1.30523
179014660	chr3:179014660:T:C	1.36677e-07	-1.50195e-10	-1.16093	0.000100763	-1.50195e-10	-1.18338
179015193	chr3:179015193:A:AATTTTAATATTTTATAGTTTAATTTTTATGTCAGCAAGATTTCAATGTTTGGTAAC	1.03051e-07	-1.44333	-3.16733e-10	9.88501e-05	-1.20255	-3.16733e-10
179016334	chr3:179016334:T:C	0.0156473	11.7542	-1.26692	2.29465e-05	-1.36388	-1.29911
179017142	chr3:179017142:C:T	5.58292e-08	-1.44946	-0.6068	3.38949e-05	-1.7106	-0.562285
179017424	chr3:179017424:T:C	2.62048e-08	-1.60194	-1.21067	1.84797e-05	-1.6952	-1.18428
179018054	chr3:179018054:G:A	7.11851e-07	0.489316	-3.16733e-10	6.3054e-05	-1.65216	-3.16733e-10
179019763	chr3:179019763:GAACT:G	1.21071e-07	-1.50195e-10	-1.28218	9.04838e-05	-1.50195e-10	-1.29098
179019979	chr3:179019979:A:G	1.31152e-07	-1.50195e-10	-1.2022	9.71647e-05	-1.50195e-10	-1.21975
179020644	chr3:179020644:T:C	0.0189152	11.943	-1.26609	2.37003e-05	-1.33114	-1.29952
179020761	chr3:179020761:G:A	3.34416e-07	-1.50195e-10	-0.266167	0.000230791	-1.50195e-10	-0.354638
179020813	chr3:179020813:G:A	6.26187e-07	-1.50195e-10	0.361096	0.000426208	-1.50195e-10	0.258774
179021037	chr3:179021037:A:T	1.18136e-07	-1.50195e-10	-1.30672	8.90836e-05	-1.50195e-10	-1.30658
179021305	chr3:179021305:C:T	3.32796e-08	-1.6006	-0.973013	2.39282e-05	-1.69496	-0.926128
179022060	chr3:179022060:CAT:C	1.38844e-07	-1.50195e-10	-1.1452	0.000102502	-1.50195e-10	-1.16627
179022430	chr3:179022430:T:G	1.59637e-06	-1.45311	2.75004	0.000630547	-1.65026	2.30069
179022637	chr3:179022637:T:A	5.22774e-05	5.63061	-0.844842	2.50005e-05	-1.60873	-0.968522
179022828	chr3:179022828:G:A	1.98188e-07	-1.50195e-10	-0.789337	0.000149881	-1.50195e-10	-0.78631
179023055	chr3:179023055:C:T	1.18903e-07	-1.50195e-10	-1.30025	9.01334e-05	-1.50195e-10	-1.29486
179023105	chr3:179023105:T:C	1.32433e-06	-1.52673	2.63684	0.000594756	-1.60065	2.19265
179023294	chr3:179023294:A:C	2.68447e-07	0.795919	-1.28182	3.32168e-05	-1.03122	-1.26187
179023852	chr3:179023852:C:T	6.15756e-07	1.64227	-1.29797	4.56873e-05	-0.668255	-1.30608
179024256	chr3:179024256:T:C	0.0267006	11.6584	-0.636727	2.863e-05	-1.3786	-1.0631
179024384	chr3:179024384:C:A	2.24435e-07	-1.50195e-10	-0.664966	0.000157734	-1.50195e-10	-0.735239
179024883	chr3:179024883:G:A	1.22119e-06	0.722621	0.306404	0.000204338	-0.674216	0.197839
179024898	chr3:179024898:T:C	1.22857e-07	-1.50195e-10	-1.26753	9.15796e-05	-1.50195e-10	-1.27894
179025336	chr3:179025336:C:CA	1.96065e-07	-1.50195e-10	-0.800106	0.00014827	-1.50195e-10	-0.797116
179025432	chr3:179025432:C:T	0.0269673	11.6413	-0.609725	2.90297e-05	-1.38113	-1.0467
179025451	chr3:179025451:G:T	0.0221801	12.1078	-1.27167	2.44007e-05	-1.30484	-1.2967
179026103	chr3:179026103:C:T	1.21234e-07	-1.50195e-10	-1.28083	9.04798e-05	-1.50195e-10	-1.29103
179026142	chr3:179026142:T:C	0.000152809	5.94617	-0.0877824	5.23496e-05	-1.37017	-0.468032
179026663	chr3:179026663:C:T	1.72974e-07	-1.50195e-10	-0.92541	0.000127888	-1.50195e-10	-0.944994
179026702	chr3:179026702:A:G	1.2997e-07	-1.50195e-10	-1.21125	9.94619e-05	-1.50195e-10	-1.19638
179026918	chr3:179026918:T:A	1.23998e-07	-1.50195e-10	-1.25829	9.17103e-05	-1.50195e-10	-1.27752
179027034	chr3:179027034:G:A	1.96407e-07	-1.50195e-10	-0.798363	0.000142894	-1.50195e-10	-0.834046
179027049	chr3:179027049:C:T	1.18544e-07	-1.50195e-10	-1.30327	8.94774e-05	-1.50195e-10	-1.30217
179027590	chr3:179027590:TAA:T	1.94916e-07	-1.50195e-10	-0.805984	0.000147399	-1.50195e-10	-0.803011
179028488	chr3:179028488:A:G	3.64386e-07	-1.50195e-10	-0.180339	0.000290765	-1.50195e-10	-0.123637
179028795	chr3:179028795:T:C	1.41634e-07	-1.50195e-10	-1.1253	0.000108942	-1.50195e-10	-1.10534
179028837	chr3:179028837:A:G	5.33384e-07	0.200689	-3.16733e-10	6.85177e-05	-1.56906	-3.16733e-10
179028865	chr3:179028865:A:C	1.22245e-07	-1.50195e-10	-1.27253	9.33235e-05	-1.50195e-10	-1.26008
179028879	chr3:179028879:G:A	1.18287e-07	-1.50195e-10	-1.30544	8.92473e-05	-1.50195e-10	-1.30474
179029931	chr3:179029931:C:T	2.22746e-07	-1.50195e-10	-0.67252	0.000171592	-1.50195e-10	-0.651035
179030243	chr3:179030243:G:A	0.0249226	12.1985	-1.24579	2.45891e-05	-1.28867	-1.30518
179030448	chr3:179030448:G:A	2.72724e-07	-1.50195e-10	-0.470093	0.000190697	-1.50195e-10	-0.545466
179030480	chr3:179030480:G:A	0.0232967	12.1042	-1.21897	2.41814e-05	-1.30393	-1.30664
179030692	chr3:179030692:C:T	0.0243983	12.1717	-1.24019	2.44596e-05	-1.29316	-1.30597
179032284	chr3:179032284:A:G	0.0155647	11.7467	-1.26469	2.29116e-05	-1.36442	-1.30009
179032816	chr3:179032816:A:G	0.00954488	10.6495	-0.656578	2.50647e-05	-1.51236	-1.06233
179032856	chr3:179032856:A:G	0.00333274	10.223	-1.28229	1.90116e-05	-1.56069	-1.29041
179033141	chr3:179033141:AG:A	1.60552e-07	-1.50195e-10	-0.999936	0.000118957	-1.50195e-10	-1.01739
179033197	chr3:179033197:T:C	2.00799e-07	-1.50195e-10	-0.77625	0.000151786	-1.50195e-10	-0.773681
179033341	chr3:179033341:A:T	2.38581e-08	-1.60034	-1.30609	1.62194e-05	-1.70326	-1.30668
179033390	chr3:179033390:G:C	0.0231331	12.1149	-1.23666	2.42081e-05	-1.30317	-1.3063
179033405	chr3:179033405:G:A	0.0240014	12.1859	-1.27088	2.47972e-05	-1.28803	-1.29739
179033410	chr3:179033410:T:C	1.95321e-07	-1.50195e-10	-0.803907	0.000147706	-1.50195e-10	-0.800927
179034120	chr3:179034120:C:G	2.11422e-07	-1.50195e-10	-0.724695	0.000159837	-1.50195e-10	-0.722
179034145	chr3:179034145:G:A	1.68142e-07	-1.50195e-10	-0.953747	0.000130255	-1.50195e-10	-0.926657
179034151	chr3:179034151:C:T	2.41251e-08	-1.61235	-1.28295	1.67979e-05	-1.70604	-1.26886
179034990	chr3:179034990:G:A	3.26856e-07	0.915957	-1.20499	3.73047e-05	-1.01079	-1.16625
179035113	chr3:179035113:T:C	6.39096e-07	0.381502	-3.16733e-10	0.000186597	-0.5672	-3.16733e-10
179035359	chr3:179035359:C:T	0.000938146	8.59368	-0.920575	9.88697e-05	-0.411729	-0.79062
179036575	chr3:179036575:G:A	2.54373e-07	-1.50195e-10	-0.539753	0.00019645	-1.50195e-10	-0.515746
179037328	chr3:179037328:G:A	0.00542542	10.2601	-0.832066	0.000133008	-0.199376	-0.706367
179038912	chr3:179038912:C:T	1.33919e-07	-1.50195e-10	-1.18132	9.91632e-05	-1.50195e-10	-1.19939
179039013	chr3:179039013:C:T	0.00656103	10.4559	-0.837836	0.000141116	-0.140676	-0.705893
179039019	chr3:179039019:C:T	0.00656221	10.4739	-0.855625	0.000139034	-0.135346	-0.726089
179039848	chr3:179039848:T:A	1.95061e-07	-1.50195e-10	-0.80524	0.000147512	-1.50195e-10	-0.802243
179040386	chr3:179040386:G:A	6.25099e-08	-1.22635	-0.71688	2.99556e-05	-1.66438	-0.732054
179040688	chr3:179040688:G:A	8.04848e-08	-1.69048	-3.16733e-10	6.04622e-05	-1.69413	-3.16733e-10
179040746	chr3:179040746:A:G	0.0126351	10.8265	-0.553021	2.73913e-05	-1.47648	-1.00945
179040818	chr3:179040818:T:C	3.38912e-07	-1.36739	1.11458	0.000411138	-0.538139	0.760916
179041210	chr3:179041210:C:T	1.99897e-06	2.78776	-1.26593	2.3723e-05	-1.37861	-1.2511
179041826	chr3:179041826:G:A	3.26664e-08	-1.59283	-0.999374	2.33296e-05	-1.69201	-0.95442
179041851	chr3:179041851:A:G	2.93734e-08	-1.40234	-1.29612	1.81789e-05	-1.60668	-1.28921
179042184	chr3:179042184:G:C	1.19844e-07	-1.50195e-10	-1.29236	8.95182e-05	-1.50195e-10	-1.30171
179042240	chr3:179042240:C:T	0.00670076	10.4837	-0.844527	0.000141328	-0.131658	-0.71341
179042480	chr3:179042480:A:G	1.95153e-07	-1.50195e-10	-0.804771	0.000147579	-1.50195e-10	-0.801792
179042679	chr3:179042679:T:C	2.41994e-08	-1.59056	-1.30166	1.64676e-05	-1.70043	-1.29432
179042810	chr3:179042810:T:C	3.16552e-07	-1.32719	1.00612	0.000400961	-0.46386	0.661571
179042840	chr3:179042840:A:C	0.00904545	10.7898	-0.850534	0.000156945	-0.0200655	-0.720188
179043595	chr3:179043595:T:C	1.95035e-07	-1.50195e-10	-0.805372	0.00014749	-1.50195e-10	-0.802395
179044878	chr3:179044878:CA:C	1.62265e-07	-1.50195e-10	-0.989322	0.000125573	-1.50195e-10	-0.963267
179044935	chr3:179044935:C:T	1.03554e-07	-1.43846	-3.16733e-10	9.97306e-05	-1.19368	-3.16733e-10
179045758	chr3:179045758:T:C	2.06179e-07	-1.50195e-10	-0.749807	0.00015611	-1.50195e-10	-0.745594
179045811	chr3:179045811:C:T	1.63265e-07	-0.983177	-3.16733e-10	7.07138e-05	-1.53751	-3.16733e-10
179045826	chr3:179045826:G:A	0.00476556	10.3997	-1.10132	0.000100842	-0.167218	-1.01538
179046078	chr3:179046078:G:A	1.24465e-07	-1.50195e-10	-1.25453	9.26203e-05	-1.50195e-10	-1.26764
179046215	chr3:179046215:G:A	3.16406e-07	-1.50195e-10	-0.321526	0.000227766	-1.50195e-10	-0.367834
179046675	chr3:179046675:A:C	0.00972141	10.7659	-0.754644	0.000173084	-0.0288406	-0.613534
179046833	chr3:179046833:A:G	1.61418e-07	-1.50195e-10	-0.994554	0.000116545	-1.50195e-10	-1.03788
179047209	chr3:179047209:C:A	1.62293e-07	-1.50195e-10	-0.989149	0.000129936	-1.50195e-10	-0.929112
179047716	chr3:179047716:G:A	0.0105872	10.9141	-0.817529	0.000169802	0.0224575	-0.683977
179047938	chr3:179047938:G:T	0.00760492	10.594	-0.828237	0.000149745	-0.0920131	-0.695203
179048074	chr3:179048074:A:G	1.55198e-07	-1.03385	-3.16733e-10	0.000174233	-0.635761	-3.16733e-10
179048441	chr3:179048441:C:T	2.0593e-07	-1.50195e-10	-0.751016	0.00015592	-1.50195e-10	-0.746808
179048582	chr3:179048582:A:G	1.30871e-07	-1.50195e-10	-1.20434	9.82635e-05	-1.50195e-10	-1.2085
179049073	chr3:179049073:A:G	2.06685e-07	-1.50195e-10	-0.747358	0.000156496	-1.50195e-10	-0.743123
179049310	chr3:179049310:T:C	0.0122953	10.8358	-0.589642	2.6802e-05	-1.47517	-1.0325
179049459	chr3:179049459:G:A	1.18404e-07	-1.50195e-10	-1.30445	8.93495e-05	-1.50195e-10	-1.3036
179049568	chr3:179049568:G:C	7.59752e-08	-0.474233	-1.27391	2.3034e-05	-1.39214	-1.26704
179049852	chr3:179049852:C:T	0.00988754	10.8373	-0.809109	0.000167056	-0.00407974	-0.673743
179050074	chr3:179050074:G:A	2.08455e-07	-1.50195e-10	-0.738828	0.000157797	-1.50195e-10	-0.73484
179050370	chr3:179050370:AC:A	1.02245e-07	-1.45119	-3.16733e-10	6.19613e-05	-1.66964	-3.16733e-10
179050626	chr3:179050626:A:G	2.68194e-07	0.638438	-1.12528	3.67393e-05	-1.10704	-1.08526
179050629	chr3:179050629:T:C	2.83073e-07	0.68414	-1.11699	3.80636e-05	-1.08079	-1.07611
179050652	chr3:179050652:A:G	2.95791e-07	-1.50195e-10	-0.3889	0.000228471	-1.50195e-10	-0.364742
179051428	chr3:179051428:T:C	2.82273e-07	0.694364	-1.13004	3.76847e-05	-1.07607	-1.09083
179051482	chr3:179051482:C:T	1.62293e-07	-1.50195e-10	-0.989149	0.000129936	-1.50195e-10	-0.929112
179051713	chr3:179051713:T:C	2.24071e-07	-1.50195e-10	-0.66659	0.000174859	-1.50195e-10	-0.632171
179052104	chr3:179052104:T:C	1.24082e-07	-1.50195e-10	-1.25761	9.23715e-05	-1.50195e-10	-1.27033
179052335	chr3:179052335:C:A	0.00812914	10.5322	-0.699759	0.000168791	-0.115519	-0.551975
179052342	chr3:179052342:T:C	0.0108245	10.8739	-0.755084	0.000179767	0.00920484	-0.613697
179052562	chr3:179052562:A:T	1.2826e-07	-1.50195e-10	-1.22449	9.52801e-05	-1.50195e-10	-1.23933
179052634	chr3:179052634:C:T	1.29891e-07	-1.50195e-10	-1.21186	0.000101243	-1.50195e-10	-1.17863
179054387	chr3:179054387:T:C	3.2602e-08	-1.58486	-1.00932	2.31526e-05	-1.68874	-0.965307
179054469	chr3:179054469:G:A	0.00991289	10.7689	-0.738109	0.000177091	-0.0245646	-0.594924
179054957	chr3:179054957:A:C	0.00895407	10.6587	-0.72966	0.00017207	-0.063404	-0.584848
179056388	chr3:179056388:C:G	0.00544835	10.0723	-0.639985	2.37626e-05	-1.56477	-1.06326
179057153	chr3:179057153:A:T	2.14621e-07	-1.50195e-10	-0.709681	0.00016245	-1.50195e-10	-0.705784
179057507	chr3:179057507:T:C	1.62635e-07	-1.50195e-10	-0.987047	0.000120161	-1.50195e-10	-1.00732
179057947	chr3:179057947:T:C	0.00340731	10.1187	-1.15582	9.61517e-05	-0.145574	-1.08465
179058002	chr3:179058002:A:C	1.79107e-07	-1.50195e-10	-0.890569	0.000132929	-1.50195e-10	-0.906338
179058908	chr3:179058908:TAGG:T	2.15071e-07	-1.50195e-10	-0.707585	0.000162794	-1.50195e-10	-0.703667
179059054	chr3:179059054:G:A	0.0035855	10.0256	-1.01174	0.000110349	-0.18187	-0.910635
179059268	chr3:179059268:A:G	0.00458154	9.59871	-0.339721	0.000214427	-0.235298	-0.192887
179059533	chr3:179059533:C:T	1.62843e-07	-1.50195e-10	-0.985767	0.000130419	-1.50195e-10	-0.925399
179059582	chr3:179059582:A:G	0.00299123	9.93627	-1.10363	9.58521e-05	-0.21186	-1.02148
179060241	chr3:179060241:AC:A	0.0039471	9.47987	-0.369932	0.00019846	-0.279155	-0.22641
179060724	chr3:179060724:A:G	6.28065e-07	-1.68793	2.05202	0.000479699	-1.34344	1.72045
179061487	chr3:179061487:G:A	0.00358514	9.93071	-0.916959	0.000119806	-0.208597	-0.801679
179061758	chr3:179061758:C:T	0.00212833	9.11272	-0.620429	2.28096e-05	-1.62101	-1.04797
179062903	chr3:179062903:G:A	0.0112538	10.0091	0.148545	4.5865e-05	-1.56291	-0.407536
179063318	chr3:179063318:A:T	1.24775e-07	-1.50195e-10	-1.25204	9.44645e-05	-1.50195e-10	-1.24793
179064130	chr3:179064130:C:T	3.11008e-08	-1.44142	-1.1999	1.98402e-05	-1.63632	-1.17213
179064288	chr3:179064288:G:T	5.97704e-07	0.357377	-0.042835	0.000118522	-0.88679	-0.134264
179064485	chr3:179064485:A:G	1.24733e-06	-1.50195e-10	1.0502	0.000815525	-1.50195e-10	0.90768
179064582	chr3:179064582:A:G	7.88234e-07	0.591242	-3.16733e-10	0.000335615	0.0198122	-3.16733e-10
179064667	chr3:179064667:A:G	5.04291e-07	1.44499	-1.30039	1.65835e-05	-1.705	-1.28274
179064820	chr3:179064820:G:A	1.18353e-07	-1.50195e-10	-1.30488	8.90699e-05	-1.50195e-10	-1.30673
179065311	chr3:179065311:A:C	1.66638e-07	-1.50195e-10	-0.962728	0.00012392	-1.50195e-10	-0.976516
179065861	chr3:179065861:G:A	1.18622e-07	-1.50195e-10	-1.30261	8.95994e-05	-1.50195e-10	-1.3008
179066203	chr3:179066203:G:A	2.159e-07	0.570867	-1.27461	1.75995e-05	-1.65142	-1.27686
179066233	chr3:179066233:G:A	1.57546e-07	-1.50195e-10	-1.01884	0.000116898	-1.50195e-10	-1.03485
179066517	chr3:179066517:T:C	1.25291e-07	-1.50195e-10	-1.24791	9.32922e-05	-1.50195e-10	-1.26042
179066661	chr3:179066661:C:T	1.71381e-07	-1.50195e-10	-0.934664	0.000135506	-1.50195e-10	-0.887139
179066797	chr3:179066797:A:C	1.19432e-07	-1.50195e-10	-1.29581	8.9602e-05	-1.50195e-10	-1.30077
179067761	chr3:179067761:G:A	0.00289393	9.68075	-0.881182	2.00514e-05	-1.6023	-1.19556
179067865	chr3:179067865:C:T	2.87123e-07	0.735158	-1.1538	3.77013e-05	-1.04853	-1.11793
179068046	chr3:179068046:T:G	2.81368e-07	0.703386	-1.14228	2.06176e-05	-1.63006	-1.13995
179068562	chr3:179068562:C:G	1.4225e-07	-1.50195e-10	-1.12097	0.000108241	-1.50195e-10	-1.11179
179069003	chr3:179069003:C:T	1.19795e-07	-1.50195e-10	-1.29277	8.97185e-05	-1.50195e-10	-1.29948
179069104	chr3:179069104:AT:A	5.38594e-06	3.58895	-1.07595	3.4316e-05	-1.21645	-1.04409
179069476	chr3:179069476:G:A	1.18809e-07	-1.50195e-10	-1.30104	9.00762e-05	-1.50195e-10	-1.2955
179069754	chr3:179069754:A:G	2.30253e-08	-1.70943	-1.23253	1.79657e-05	-1.68529	-1.22239
179070246	chr3:179070246:T:C	1.236e-07	-1.50195e-10	-1.2615	9.45389e-05	-1.50195e-10	-1.24714
179070499	chr3:179070499:ATTG:A	2.5949e-07	-1.50195e-10	-0.519836	0.000183476	-1.50195e-10	-0.584071
179071083	chr3:179071083:A:G	1.30739e-07	-1.50195e-10	-1.20535	9.78029e-05	-1.50195e-10	-1.2132
179072373	chr3:179072373:G:A	3.67082e-08	-1.45095	-1.0246	1.9699e-05	-1.71112	-1.10447
179073157	chr3:179073157:A:T	4.94432e-08	-1.70615	-0.47158	3.94892e-05	-1.69741	-0.422713
179073553	chr3:179073553:C:T	4.58626e-08	-0.947137	-1.30577	2.06949e-05	-1.45962	-1.30665
179073890	chr3:179073890:C:G	1.25149e-05	3.56835	-0.212227	8.44729e-05	-1.25941	-0.100312
179074452	chr3:179074452:G:A	4.68638e-08	-0.924618	-1.30669	2.0981e-05	-1.44663	-1.30591
179074816	chr3:179074816:G:T	0.00157019	9.34199	-1.15383	2.08571e-05	-1.46761	-1.29085
179074923	chr3:179074923:C:T	8.05005e-08	-1.69029	-3.16733e-10	6.00557e-05	-1.70088	-3.16733e-10
179074966	chr3:179074966:G:A	3.12818e-08	-1.32987	-1.30565	1.6386e-05	-1.6932	-1.30653
179075392	chr3:179075392:G:A	1.29819e-07	-1.50195e-10	-1.21241	9.96216e-05	-1.50195e-10	-1.19477
179075714	chr3:179075714:G:A	8.76911e-08	-0.559022	-1.04571	3.43437e-05	-1.21076	-1.04897
179075856	chr3:179075856:T:C	4.91987e-08	-0.876018	-1.30667	2.15827e-05	-1.41844	-1.30582
179076417	chr3:179076417:A:G	1.39812e-07	-1.50195e-10	-1.13826	0.000106101	-1.50195e-10	-1.13176
179076439	chr3:179076439:T:C	5.37688e-08	-0.787282	-1.30658	2.27694e-05	-1.36408	-1.30666
179076451	chr3:179076451:T:C	5.83431e-08	-1.03328	-0.97893	3.34179e-05	-1.37025	-0.91681
179076755	chr3:179076755:T:C	1.27268e-07	-1.50195e-10	-1.23226	9.90276e-05	-1.50195e-10	-1.20075
179077601	chr3:179077601:G:A	4.12951e-07	-1.50195e-10	-0.0552241	0.000281334	-1.50195e-10	-0.156609
179077631	chr3:179077631:G:A	1.95112e-07	-1.50195e-10	-0.804978	0.000147655	-1.50195e-10	-0.801271
179078434	chr3:179078434:C:T	3.4562e-07	-1.50195e-10	-0.233215	0.000249598	-1.50195e-10	-0.2763
179078532	chr3:179078532:T:C	1.60359e-07	-1.70702	0.705885	0.000143883	-1.45774	0.630589
179078714	chr3:179078714:G:A	3.20099e-07	-1.50195e-10	-0.309923	0.000231675	-1.50195e-10	-0.350818
179078842	chr3:179078842:T:C	1.29188e-07	-1.50195e-10	-1.21728	9.83995e-05	-1.50195e-10	-1.20712
179079349	chr3:179079349:A:G	1.67301e-07	-1.69237	0.733611	0.000160456	-1.37834	0.660209
179079383	chr3:179079383:ACCGCACCCGG:A	1.50879e-07	-1.69395	0.631878	0.000144169	-1.38446	0.559293
179080241	chr3:179080241:A:C	1.82383e-07	-0.872446	-3.16733e-10	8.05917e-05	-1.40676	-3.16733e-10
179080530	chr3:179080530:G:A	1.18959e-07	-1.50195e-10	-1.29978	8.91766e-05	-1.50195e-10	-1.30553
179080917	chr3:179080917:C:A	1.07376e-07	-1.40221	-3.16733e-10	6.6536e-05	-1.59841	-3.16733e-10
179081676	chr3:179081676:G:A	3.79538e-08	-1.38492	-1.05727	1.92632e-05	-1.70677	-1.13119
179082561	chr3:179082561:G:A	3.35882e-08	-1.45121	-1.11317	1.83092e-05	-1.71112	-1.17763
179082931	chr3:179082931:G:A	1.20643e-07	-1.50195e-10	-1.28572	9.12564e-05	-1.50195e-10	-1.28248
179083092	chr3:179083092:C:T	3.48631e-07	-1.60605	1.38151	0.000222595	-1.69952	1.30872
179083658	chr3:179083658:T:TA	1.28455e-07	-1.22297	-3.16733e-10	6.65783e-05	-1.59777	-3.16733e-10
179083950	chr3:179083950:T:C	5.83765e-07	-1.64966	1.94061	0.000401131	-1.67777	1.87591
179083982	chr3:179083982:G:A	2.35214e-07	-0.582414	-0.0356437	0.000105645	-1.07535	-0.060721
179084334	chr3:179084334:G:T	1.95763e-07	-1.50195e-10	-0.801649	0.000152074	-1.50195e-10	-0.771788
179084428	chr3:179084428:CAAG:C	1.28407e-07	-1.50195e-10	-1.22335	9.77683e-05	-1.50195e-10	-1.21355
179084451	chr3:179084451:C:T	1.30609e-07	-1.50195e-10	-1.20635	9.95412e-05	-1.50195e-10	-1.19558
179084703	chr3:179084703:T:A	1.28564e-07	-1.50195e-10	-1.22213	9.78942e-05	-1.50195e-10	-1.21226
179084711	chr3:179084711:A:T	2.29909e-07	-1.50195e-10	-0.640869	0.000178293	-1.50195e-10	-0.612723
179085420	chr3:179085420:G:A	1.10113e-07	-1.37705	-3.16733e-10	0.000112474	-1.07343	-3.16733e-10
179086022	chr3:179086022:C:T	8.41103e-08	-1.64642	-3.16733e-10	5.99542e-05	-1.70257	-3.16733e-10
179086057	chr3:179086057:T:C	8.08023e-08	-1.68655	-3.16733e-10	0.000196024	-0.517915	-3.16733e-10
179087386	chr3:179087386:C:T	3.21127e-07	-1.66804	1.36132	0.000233189	-1.66116	1.31686
179088207	chr3:179088207:A:G	2.54155e-07	-1.6394	1.09879	0.000171472	-1.68424	1.03251
179088349	chr3:179088349:TG:T	1.94823e-07	-1.50195e-10	-0.80646	0.00013885	-1.50195e-10	-0.862755
179088367	chr3:179088367:T:C	2.29761e-07	-1.50195e-10	-0.641513	0.000178176	-1.50195e-10	-0.613382
179088673	chr3:179088673:T:C	3.20619e-08	-1.70521	-0.905672	2.50903e-05	-1.69879	-0.874876
179088854	chr3:179088854:AT:A	8.985e-08	-0.274532	-1.30588	1.6377e-05	-1.69487	-1.30541
179089015	chr3:179089015:T:C	1.27007e-07	-1.70797	0.473661	0.000114315	-1.46513	0.407937
179090461	chr3:179090461:T:C	8.13594e-08	-0.372943	-1.30673	1.65183e-05	-1.68503	-1.30665
179091005	chr3:179091005:A:C	5.14564e-08	-0.832319	-1.3055	2.21692e-05	-1.39089	-1.30656
179091208	chr3:179091208:G:A	3.78367e-08	-1.40604	-1.03924	1.95178e-05	-1.70892	-1.1159
179091428	chr3:179091428:A:G	4.75864e-08	-0.961975	-1.25403	2.56813e-05	-1.32187	-1.22852
179092711	chr3:179092711:T:C	0.00120675	9.04753	-1.12264	2.03376e-05	-1.50403	-1.27966
179092721	chr3:179092721:A:G	2.35137e-06	-1.00592	2.69012	0.000880787	-1.60708	2.59174
179092904	chr3:179092904:T:C	6.83704e-08	-0.926194	-0.92742	3.81638e-05	-1.29304	-0.861226
179093983	chr3:179093983:G:A	3.49993e-07	-0.220641	-3.16733e-10	0.000381757	0.148633	-3.16733e-10
179094434	chr3:179094434:C:T	1.42196e-07	-1.50195e-10	-1.12134	0.000112352	-1.50195e-10	-1.07452
179094751	chr3:179094751:C:T	4.22054e-08	-1.33246	-1.00354	2.10045e-05	-1.69693	-1.05449
179095042	chr3:179095042:G:C	7.35565e-08	-0.497663	-1.28284	1.72865e-05	-1.66316	-1.28307
179095133	chr3:179095133:C:T	3.10541e-07	-1.50195e-10	-0.340238	0.000224929	-1.50195e-10	-0.380368
179095163	chr3:179095163:G:A	2.27851e-07	-0.649859	-3.16733e-10	0.000140264	-0.852628	-3.16733e-10
179095174	chr3:179095174:C:T	2.90252e-07	-1.57941	1.17161	0.00019036	-1.70803	1.1608
179095261	chr3:179095261:A:G	0.000678895	8.36844	-1.01877	1.97048e-05	-1.58342	-1.23187
179095515	chr3:179095515:G:A	1.86211e-07	-1.57751	0.725838	0.000120118	-1.70819	0.700511
179096203	chr3:179096203:C:T	8.01424e-08	-1.69475	-3.16733e-10	5.96463e-05	-1.70772	-3.16733e-10
179097230	chr3:179097230:A:G	1.41817e-07	-1.50195e-10	-1.12402	0.000105933	-1.50195e-10	-1.13334
179097740	chr3:179097740:G:A	6.50325e-08	-0.597277	-1.30639	1.72562e-05	-1.64176	-1.30622
179098159	chr3:179098159:G:A	3.54564e-07	-1.50195e-10	-0.207664	0.000256388	-1.50195e-10	-0.249459
179098316	chr3:179098316:A:G	1.53105e-07	-1.50195e-10	-1.04743	0.00011734	-1.50195e-10	-1.03108
179100014	chr3:179100014:G:A	0.000514919	8.37597	-1.30276	2.41337e-05	-1.31579	-1.29675
179100636	chr3:179100636:T:C	1.62514e-07	-1.50195e-10	-0.987791	0.000120757	-1.50195e-10	-1.00237
179101575	chr3:179101575:G:A	6.51938e-08	-1.70999	-0.191197	6.11431e-05	-1.47681	-0.20612
179101969	chr3:179101969:C:G	2.47659e-06	-1.50195e-10	1.73608	0.00181841	-1.50195e-10	1.70956
179102002	chr3:179102002:G:C	1.70884e-07	-1.50195e-10	-0.93757	0.000136753	-1.50195e-10	-0.877974
179102848	chr3:179102848:T:C	4.25903e-08	-1.07753	-1.24939	2.0252e-05	-1.52982	-1.25808
179102890	chr3:179102890:T:C	6.63314e-08	-1.71067	-0.173224	5.92358e-05	-1.52696	-0.187665
179103693	chr3:179103693:G:A	1.31341e-07	-1.50195e-10	-1.20075	9.81065e-05	-1.50195e-10	-1.2101
179104280	chr3:179104280:T:G	4.66515e-08	-1.21527	-1.02058	2.06826e-05	-1.69834	-1.06852
179104580	chr3:179104580:A:G	2.15622e-07	-1.6494	0.944371	0.000156264	-1.6746	0.929995
179105475	chr3:179105475:A:G	3.3002e-08	-1.34035	-1.24163	1.68721e-05	-1.69911	-1.27138
179105557	chr3:179105557:G:C	1.07772e-07	-1.59717	0.198634	7.19293e-05	-1.70047	0.180006
179105591	chr3:179105591:G:A	1.11814e-07	-1.59062	0.2289	7.37759e-05	-1.70236	0.207244
179105785	chr3:179105785:A:T	4.20731e-08	-1.09062	-1.24852	2.01153e-05	-1.53736	-1.25732
179107107	chr3:179107107:T:C	1.90689e-07	-1.50195e-10	-0.827911	0.00014735	-1.50195e-10	-0.803343
179107566	chr3:179107566:G:A	2.53917e-08	-1.65146	-1.19267	1.88858e-05	-1.67313	-1.18461
179107593	chr3:179107593:T:G	2.86298e-08	-1.67548	-1.04862	2.12862e-05	-1.71113	-1.02697
179108122	chr3:179108122:C:T	3.92795e-07	-1.50195e-10	-0.105266	0.000278742	-1.50195e-10	-0.165864
179108368	chr3:179108368:CAG:C	1.48742e-07	-1.50195e-10	-1.07634	0.000111234	-1.50195e-10	-1.08451
179108570	chr3:179108570:C:T	3.2549e-08	-1.28918	-1.30663	1.65471e-05	-1.68403	-1.30591
179109054	chr3:179109054:G:A	1.12022e-07	-1.57364	0.213777	7.23873e-05	-1.70624	0.192114
179109350	chr3:179109350:A:C	4.37495e-08	-1.03705	-1.26302	2.04458e-05	-1.50781	-1.27056
179109588	chr3:179109588:A:G	4.98125e-08	-1.15179	-1.01849	2.05585e-05	-1.7063	-1.06658
179109827	chr3:179109827:T:C	2.17836e-07	-1.50195e-10	-0.69481	0.000154225	-1.50195e-10	-0.75774
179110110	chr3:179110110:G:A	1.45507e-07	-1.50195e-10	-1.09833	0.000109749	-1.50195e-10	-1.09796
179110229	chr3:179110229:AAT:A	1.20812e-07	-1.50195e-10	-1.28431	9.06022e-05	-1.50195e-10	-1.28967
179110230	chr3:179110230:AT:A	3.20482e-08	-1.64785	-0.963466	2.38644e-05	-1.66998	-0.953787
179110236	chr3:179110236:A:G	3.30657e-07	-0.27747	-3.16733e-10	0.000209771	-0.450134	-3.16733e-10
179110894	chr3:179110894:A:T	9.34032e-08	-1.54163	-3.16733e-10	5.98968e-05	-1.70353	-3.16733e-10
179111401	chr3:179111401:T:C	1.61e-07	-1.50195e-10	-0.997146	0.0001282	-1.50195e-10	-0.94256
179111688	chr3:179111688:T:C	1.57272e-07	-1.50195e-10	-1.02057	0.000120357	-1.50195e-10	-1.00569
179111899	chr3:179111899:T:C	1.22027e-07	-1.50195e-10	-1.27431	9.10772e-05	-1.50195e-10	-1.28445
179111982	chr3:179111982:G:A	3.41311e-07	-1.50195e-10	-0.245759	0.000256384	-1.50195e-10	-0.249477
179112196	chr3:179112196:T:C	1.589e-07	-1.50195e-10	-1.01028	0.000121639	-1.50195e-10	-0.995096
179112536	chr3:179112536:T:C	3.58424e-07	-1.50195e-10	-0.196836	0.000254674	-1.50195e-10	-0.256166
179112559	chr3:179112559:C:T	3.3586e-08	-1.34284	-1.2216	1.71223e-05	-1.69952	-1.25624
179112635	chr3:179112635:T:C	2.68794e-08	-1.63435	-1.15285	1.94484e-05	-1.68469	-1.1437
179113281	chr3:179113281:G:A	1.02061e-07	-1.45298	-3.16733e-10	6.42967e-05	-1.63264	-3.16733e-10
179113463	chr3:179113463:C:A	1.83272e-07	-1.50195e-10	-0.867582	0.000130344	-1.50195e-10	-0.925977
179114464	chr3:179114464:A:C	1.59029e-07	-1.50195e-10	-1.00947	0.000121742	-1.50195e-10	-0.994251
179114543	chr3:179114543:G:A	1.46983e-07	-1.50195e-10	-1.08824	0.000110018	-1.50195e-10	-1.09551
179115214	chr3:179115214:G:A	0.00214501	9.23439	-0.734289	3.50777e-05	-1.37909	-0.859497
179117003	chr3:179117003:A:G	1.3073e-07	-1.50195e-10	-1.20542	9.75947e-05	-1.50195e-10	-1.21533
179117745	chr3:179117745:T:C	2.24911e-08	-1.70722	-1.25822	2.20665e-05	-1.44966	-1.25243
179118319	chr3:179118319:A:C	2.51461e-07	-0.551264	-3.16733e-10	0.000116706	-1.03649	-3.16733e-10
179118374	chr3:179118374:A:AAAGAAACTTTGGTAACAATACC	8.17856e-08	-1.67445	-3.16733e-10	7.01614e-05	-1.54535	-3.16733e-10
179118614	chr3:179118614:T:C	2.66231e-08	-1.63116	-1.16561	1.91639e-05	-1.68659	-1.15654
179118790	chr3:179118790:GA:G	3.79705e-07	-1.50195e-10	-0.139158	0.000269366	-1.50195e-10	-0.200082
179119055	chr3:179119055:AATATTTTATATATATTTATATATT:A	4.14703e-07	-0.664652	0.613663	0.000187749	-1.11397	0.552928
179122541	chr3:179122541:C:T	1.50471e-07	-1.55731	0.492531	9.53214e-05	-1.70875	0.469854
179122746	chr3:179122746:A:G	3.44965e-08	-1.31831	-1.21939	1.72252e-05	-1.69488	-1.2549
179122805	chr3:179122805:A:G	5.36364e-08	-1.17058	-0.92575	2.24073e-05	-1.7044	-0.982366
179123286	chr3:179123286:C:T	1.31157e-07	-1.53606	0.3339	8.14159e-05	-1.71061	0.314031
179123353	chr3:179123353:T:C	4.94556e-07	1.38327	-1.25817	1.88812e-05	-1.60044	-1.25755
179123727	chr3:179123727:G:A	1.43816e-07	-1.50195e-10	-1.11002	0.000113947	-1.50195e-10	-1.06042
179124874	chr3:179124874:A:C	2.35791e-08	-1.69899	-1.2192	1.88659e-05	-1.651	-1.2078
179124953	chr3:179124953:G:T	1.81054e-07	-1.50195e-10	-0.87976	0.000145612	-1.50195e-10	-0.815208
179125034	chr3:179125034:G:A	3.19489e-08	-1.30769	-1.30673	1.64788e-05	-1.68777	-1.3063
179125895	chr3:179125895:A:T	1.80033e-07	-1.50195e-10	-0.885416	0.000144679	-1.50195e-10	-0.821635
179126189	chr3:179126189:T:C	4.50172e-08	-1.02977	-1.24174	2.09148e-05	-1.50332	-1.25237
179126216	chr3:179126216:T:C	8.2694e-08	-0.971167	-0.692238	2.78781e-05	-1.71106	-0.757248
179126330	chr3:179126330:T:A	2.32443e-07	-0.629909	-3.16733e-10	6.76079e-05	-1.58243	-3.16733e-10
179126611	chr3:179126611:G:A	8.21431e-08	-1.67009	-3.16733e-10	8.62722e-05	-1.33864	-3.16733e-10
179126677	chr3:179126677:CT:C	3.42598e-07	-1.50195e-10	-0.241994	0.000243843	-1.50195e-10	-0.299626
179126755	chr3:179126755:G:T	4.19853e-08	-1.09588	-1.24536	2.01079e-05	-1.53938	-1.25566
179127025	chr3:179127025:C:T	3.39903e-07	-0.653705	0.403812	0.000154329	-1.10172	0.344652
179127147	chr3:179127147:C:A	1.27372e-07	-1.50195e-10	-1.23144	9.90299e-05	-1.50195e-10	-1.20073
179127376	chr3:179127376:G:C	2.90355e-07	-1.50195e-10	-0.407448	0.000207757	-1.50195e-10	-0.459785
179127567	chr3:179127567:C:G	7.19319e-08	-0.496094	-1.30674	1.65101e-05	-1.68544	-1.30674
179127684	chr3:179127684:T:C	8.96202e-08	-1.28633	-0.296645	4.95558e-05	-1.54971	-0.343347
179127870	chr3:179127870:C:A	1.64102e-07	-1.50195e-10	-0.978065	0.000120742	-1.50195e-10	-1.0025
179127981	chr3:179127981:C:A	1.1837e-07	-1.50195e-10	-1.30474	8.9199e-05	-1.50195e-10	-1.30528
179128318	chr3:179128318:G:A	3.76145e-07	-1.50195e-10	-0.148579	0.00026701	-1.50195e-10	-0.208867
179129465	chr3:179129465:C:T	4.07417e-08	-1.15233	-1.21897	2.00132e-05	-1.5685	-1.23126
179129507	chr3:179129507:C:T	3.39044e-08	-1.35192	-1.20309	1.73442e-05	-1.70112	-1.24177
179129697	chr3:179129697:T:G	1.59045e-07	-1.50195e-10	-1.00937	0.000121753	-1.50195e-10	-0.994155
179129966	chr3:179129966:G:A	3.74713e-08	-1.18008	-1.27489	2.12928e-05	-1.48387	-1.25392
179130154	chr3:179130154:A:C	4.08924e-05	5.08667	-0.54652	3.673e-05	-1.36623	-0.826326
179130579	chr3:179130579:A:G	2.86367e-08	-1.59791	-1.12595	1.98911e-05	-1.68996	-1.11592
179130657	chr3:179130657:T:C	2.86529e-08	-1.5678	-1.1555	1.95675e-05	-1.67597	-1.14632
179130674	chr3:179130674:A:G	2.28003e-08	-1.67856	-1.27322	1.69584e-05	-1.68279	-1.2826
179130832	chr3:179130832:A:G	2.80262e-07	-1.60502	1.16219	0.000189773	-1.69806	1.14773
179131073	chr3:179131073:G:A	1.18144e-07	-1.50195e-10	-1.30665	8.90803e-05	-1.50195e-10	-1.30661
179131234	chr3:179131234:T:C	4.25977e-07	-0.563007	0.538841	0.000188169	-1.03667	0.477856
179131332	chr3:179131332:C:T	1.87208e-07	-1.63397	0.787638	0.000132326	-1.68503	0.774151
179131333	chr3:179131333:G:A	2.06156e-07	-1.6458	0.895882	0.000148506	-1.6774	0.88187
179131344	chr3:179131344:C:G	2.30352e-08	-1.69636	-1.24517	2.39084e-05	-1.38326	-1.23867
179131502	chr3:179131502:A:G	1.57516e-05	4.84216	-1.25601	1.67946e-05	-1.69293	-1.28216
179131695	chr3:179131695:T:G	1.24717e-07	-1.50195e-10	-1.25251	9.65119e-05	-1.50195e-10	-1.22649
179131696	chr3:179131696:T:C	1.24767e-07	-1.50195e-10	-1.25211	9.65586e-05	-1.50195e-10	-1.226
179132153	chr3:179132153:G:A	3.77639e-07	-1.50195e-10	-0.144613	0.000268046	-1.50195e-10	-0.204992
179132193	chr3:179132193:G:A	2.26581e-07	-1.50195e-10	-0.655452	0.000161839	-1.50195e-10	-0.709551
179132213	chr3:179132213:G:A	1.74915e-07	-1.61738	0.703134	0.000120222	-1.693	0.686189
179132317	chr3:179132317:C:T	5.02758e-08	-1.12173	-1.0393	2.00469e-05	-1.7105	-1.08757
179132494	chr3:179132494:C:T	1.24258e-07	-1.50195e-10	-1.25619	9.29071e-05	-1.50195e-10	-1.26455
179132595	chr3:179132595:G:A	6.15057e-08	-0.657314	-1.30211	2.6153e-05	-1.22726	-1.30493
179132661	chr3:179132661:C:T	1.6509e-06	1.33053	-3.16733e-10	8.97921e-05	-1.29866	-3.16733e-10
179132699	chr3:179132699:G:A	1.5417e-07	-1.50195e-10	-1.0405	0.000117832	-1.50195e-10	-1.02689
179133354	chr3:179133354:G:A	1.20422e-07	-1.50195e-10	-1.28755	9.09241e-05	-1.50195e-10	-1.28613
179133905	chr3:179133905:A:G	2.42693e-07	-0.586757	-3.16733e-10	0.000117593	-1.02893	-3.16733e-10
179133967	chr3:179133967:T:C	1.42153e-07	-1.50195e-10	-1.12165	0.000111453	-1.50195e-10	-1.08255
179134393	chr3:179134393:T:C	3.57953e-07	-1.50195e-10	-0.198152	0.000246802	-1.50195e-10	-0.287567
179134579	chr3:179134579:C:T	2.67276e-05	4.60209	-0.487187	3.47801e-05	-1.46804	-0.779064
179134614	chr3:179134614:A:T	5.90283e-07	-1.50195e-10	0.302049	0.000414496	-1.50195e-10	0.230912
179134641	chr3:179134641:C:T	8.88055e-08	-1.5921	-3.16733e-10	6.00082e-05	-1.70167	-3.16733e-10
179134919	chr3:179134919:A:T	0.00233256	9.40498	-0.821052	3.35041e-05	-1.34829	-0.93619
179134991	chr3:179134991:T:C	1.35964e-07	-1.50195e-10	-1.16616	0.000100425	-1.50195e-10	-1.18674
179135035	chr3:179135035:C:A	1.66247e-07	-1.50195e-10	-0.965078	0.000100602	-1.50195e-10	-1.18498
179135577	chr3:179135577:T:G	8.13317e-08	-1.68002	-3.16733e-10	6.23654e-05	-1.66314	-3.16733e-10
179136801	chr3:179136801:G:A	1.18169e-07	-1.50195e-10	-1.30644	8.90706e-05	-1.50195e-10	-1.30672
179137257	chr3:179137257:A:G	7.18127e-08	-0.748194	-1.0563	2.19018e-05	-1.59042	-1.11916
179137311	chr3:179137311:T:C	3.43529e-08	-1.3682	-1.17367	1.77859e-05	-1.70302	-1.21473
179137478	chr3:179137478:G:A	1.37815e-07	-1.50195e-10	-1.15264	0.000105876	-1.50195e-10	-1.13389
179137563	chr3:179137563:T:C	4.5069e-08	-1.06818	-1.20218	2.12469e-05	-1.52415	-1.2158
179137608	chr3:179137608:G:A	1.57272e-07	-1.50195e-10	-1.02057	0.000120357	-1.50195e-10	-1.00569
179137621	chr3:179137621:A:G	4.55095e-08	-1.05742	-1.20321	2.13481e-05	-1.51844	-1.21675
179137833	chr3:179137833:G:A	3.29893e-08	-1.35906	-1.22331	1.70533e-05	-1.70225	-1.25756
179138754	chr3:179138754:T:C	2.43747e-07	-1.62941	1.04699	0.000170992	-1.68759	1.03305
179139167	chr3:179139167:A:G	1.65216e-07	-1.50195e-10	-0.971302	0.000121529	-1.50195e-10	-0.995995
179139556	chr3:179139556:A:G	9.6083e-08	-1.32271	-0.190632	5.38629e-05	-1.57186	-0.237852
179140472	chr3:179140472:T:C	3.63576e-07	-1.50195e-10	-0.182565	0.000258445	-1.50195e-10	-0.24147
179140527	chr3:179140527:G:A	1.694e-07	-1.50195e-10	-0.946291	0.000124822	-1.50195e-10	-0.969264
179140657	chr3:179140657:A:G	2.97241e-08	-1.6811	-1.0055	2.22611e-05	-1.71091	-0.982402
179143079	chr3:179143079:C:T	3.37351e-08	-1.25414	-1.30587	1.67431e-05	-1.67365	-1.30451
179143358	chr3:179143358:T:C	3.55252e-07	-1.50195e-10	-0.205727	0.000252274	-1.50195e-10	-0.265638
179143378	chr3:179143378:T:C	3.63775e-08	-1.31977	-1.16483	1.79571e-05	-1.69555	-1.21261
179143629	chr3:179143629:T:C	5.18989e-08	-1.19223	-0.937022	2.22295e-05	-1.70181	-0.992924
179143781	chr3:179143781:T:C	9.41454e-08	-1.53371	-3.16733e-10	8.70758e-05	-1.32937	-3.16733e-10
179143956	chr3:179143956:AG:A	1.57171e-07	-1.50195e-10	-1.02122	0.000120276	-1.50195e-10	-1.00636
179144189	chr3:179144189:G:A	1.8619e-07	-1.08048	0.228697	7.50904e-05	-1.66954	0.192081
179144367	chr3:179144367:G:T	4.19803e-07	-0.617774	0.579006	0.000187709	-1.07861	0.517356
179145078	chr3:179145078:A:G	5.20407e-08	-1.19678	-0.929746	2.2397e-05	-1.70118	-0.986047
179145323	chr3:179145323:G:A	1.7372e-07	-1.50195e-10	-0.921108	0.000133418	-1.50195e-10	-0.902662
179145821	chr3:179145821:G:T	4.0466e-08	-1.08566	-1.29243	1.94673e-05	-1.53161	-1.2958
179145840	chr3:179145840:T:C	1.88094e-07	-1.13006	0.288449	7.8741e-05	-1.68154	0.25155
179145900	chr3:179145900:T:C	5.04619e-08	-1.2175	-0.939839	2.2258e-05	-1.69807	-0.995381
179146095	chr3:179146095:T:A	3.62865e-08	-1.29579	-1.19132	1.76691e-05	-1.69047	-1.23387
179146873	chr3:179146873:G:A	3.63799e-07	-1.50195e-10	-0.181952	0.000306488	-1.50195e-10	-0.0709726
179147225	chr3:179147225:ATTAC:A	4.45039e-07	1.29284	-1.27324	1.83703e-05	-1.70235	-1.18306
179147560	chr3:179147560:T:G	9.99554e-08	-1.47383	-3.16733e-10	9.8315e-05	-1.20798	-3.16733e-10
179147773	chr3:179147773:C:A	3.87838e-08	-1.11637	-1.30418	1.90315e-05	-1.54683	-1.30322
179148344	chr3:179148344:AGT:A	2.6126e-07	-0.513037	-3.16733e-10	0.000123337	-0.981236	-3.16733e-10
179148348	chr3:179148348:G:T	2.68491e-07	-0.485736	-3.16733e-10	0.00012617	-0.958518	-3.16733e-10
179148419	chr3:179148419:C:T	1.22426e-07	-1.50195e-10	-1.27105	9.16621e-05	-1.50195e-10	-1.27804
179148539	chr3:179148539:C:T	2.28455e-07	-1.63178	0.984568	0.000160908	-1.68631	0.970986
179148854	chr3:179148854:C:T	1.7314e-07	-1.50195e-10	-0.924454	0.000139566	-1.50195e-10	-0.857615
179149833	chr3:179149833:T:C	2.06233e-06	1.55304	-3.16733e-10	7.89941e-05	-1.42678	-3.16733e-10
179150215	chr3:179150215:T:G	1.23757e-07	-1.26023	-3.16733e-10	0.000125385	-0.964765	-3.16733e-10
179151625	chr3:179151625:G:A	1.21173e-07	-1.50195e-10	-1.28133	9.08409e-05	-1.50195e-10	-1.28704
179153389	chr3:179153389:C:CA	1.27722e-07	-1.50195e-10	-1.22869	9.69286e-05	-1.50195e-10	-1.22218
179153478	chr3:179153478:A:G	1.20491e-07	-1.50195e-10	-1.28698	9.03888e-05	-1.50195e-10	-1.29203
179153650	chr3:179153650:G:A	4.32792e-08	-1.0242	-1.28668	2.03963e-05	-1.49661	-1.28419
179153825	chr3:179153825:TG:T	3.62506e-08	-1.58492	-0.903174	3.59185e-05	-1.28297	-0.931932
179154029	chr3:179154029:G:A	7.93816e-08	-1.70429	-3.16733e-10	8.76908e-05	-1.32233	-3.16733e-10
179154111	chr3:179154111:A:G	1.78424e-07	-1.50195e-10	-0.894388	0.000122127	-1.50195e-10	-0.991091
179154118	chr3:179154118:T:C	5.23574e-08	-1.21655	-0.903908	2.29989e-05	-1.69882	-0.961882
179154567	chr3:179154567:C:T	2.112e-07	-1.65462	0.928869	0.000154639	-1.66946	0.914398
179154600	chr3:179154600:G:A	1.55516e-07	-1.50195e-10	-1.03181	0.000124172	-1.50195e-10	-0.974487
179155083	chr3:179155083:A:C	1.62091e-07	-1.50195e-10	-0.990394	0.00012403	-1.50195e-10	-0.975628
179155577	chr3:179155577:T:G	9.89025e-08	-0.754558	-0.72986	2.74739e-05	-1.68159	-0.801321
179155703	chr3:179155703:G:C	1.20421e-07	-1.50195e-10	-1.28756	9.03437e-05	-1.50195e-10	-1.29253
179157086	chr3:179157086:C:T	5.11824e-08	-1.22128	-0.92188	2.26303e-05	-1.69807	-0.978792
179157148	chr3:179157148:A:G	5.70194e-08	-1.67719	-0.357974	3.99818e-05	-1.70493	-0.402798
179157212	chr3:179157212:C:A	5.16255e-08	-1.22289	-0.911644	2.28496e-05	-1.69783	-0.969386
179157612	chr3:179157612:A:G	9.78673e-08	-0.791694	-0.703246	2.79975e-05	-1.68779	-0.776246
179157624	chr3:179157624:TC:T	1.24024e-07	-1.50195e-10	-1.25808	9.32167e-05	-1.50195e-10	-1.26122
179157766	chr3:179157766:C:T	5.57782e-07	0.245416	-3.16733e-10	6.3554e-05	-1.64426	-3.16733e-10
179160068	chr3:179160068:C:T	9.844e-08	-0.771028	-0.718077	2.7702e-05	-1.68435	-0.790297
179160189	chr3:179160189:G:A	3.35015e-08	-1.38083	-1.18613	1.74809e-05	-1.70508	-1.22997
179160216	chr3:179160216:C:T	2.28686e-07	-1.70027	1.05407	0.000191362	-1.70791	1.16593
179160334	chr3:179160334:TTAAAGA:T	9.77529e-08	-0.772145	-0.723965	2.75478e-05	-1.68444	-0.795787
179160854	chr3:179160854:A:C	5.2666e-08	-1.22742	-0.887161	2.33906e-05	-1.69717	-0.946645
179160952	chr3:179160952:A:ATAGT	5.34792e-08	-1.19519	-0.904075	2.29098e-05	-1.70222	-0.962363
179161423	chr3:179161423:G:A	1.65646e-07	-1.50195e-10	-0.9687	0.000100406	-1.50195e-10	-1.18693
179161525	chr3:179161525:C:T	4.96673e-07	-0.751821	0.8812	0.000228754	-1.17897	0.815465
179161526	chr3:179161526:G:A	2.32017e-07	-1.62658	0.994836	0.000161956	-1.68947	0.980644
179161587	chr3:179161587:A:G	1.20811e-07	-1.50195e-10	-1.28433	9.15139e-05	-1.50195e-10	-1.27966
179162363	chr3:179162363:C:T	8.92313e-07	0.715264	-3.16733e-10	0.000326863	-0.00660983	-3.16733e-10
179162502	chr3:179162502:T:C	1.56382e-07	-1.50195e-10	-1.02625	0.000119551	-1.50195e-10	-1.01241
179163354	chr3:179163354:C:T	1.98944e-07	-1.50195e-10	-0.78553	0.000143368	-1.50195e-10	-0.830735
179163482	chr3:179163482:T:G	1.02043e-07	-0.738485	-0.714674	2.79511e-05	-1.67805	-0.787645
179163626	chr3:179163626:A:G	3.80534e-07	-1.50195e-10	-0.136978	0.000276689	-1.50195e-10	-0.173258
179163651	chr3:179163651:T:C	9.00524e-08	-1.57816	-3.16733e-10	5.94506e-05	-1.71101	-3.16733e-10
179163705	chr3:179163705:A:C	5.48566e-08	-1.14986	-0.923975	3.2394e-05	-1.46168	-0.856497
179163729	chr3:179163729:A:G	3.55341e-08	-1.3451	-1.16296	1.79131e-05	-1.69939	-1.21123
179163932	chr3:179163932:G:T	1.77186e-07	-0.901352	-3.16733e-10	9.73635e-05	-1.2177	-3.16733e-10
179164149	chr3:179164149:C:A	1.25952e-07	-1.50195e-10	-1.24265	9.4551e-05	-1.50195e-10	-1.24701
179164272	chr3:179164272:A:C	9.872e-08	-0.762086	-0.724179	2.75941e-05	-1.68235	-0.796203
179164424	chr3:179164424:A:G	4.30628e-08	-1.01565	-1.30024	2.01971e-05	-1.49196	-1.29866
179165384	chr3:179165384:G:C	3.44171e-08	-1.35761	-1.18239	1.75998e-05	-1.70151	-1.22676
179166068	chr3:179166068:T:C	4.17489e-08	-1.0533	-1.29358	1.99118e-05	-1.5132	-1.29164
179166120	chr3:179166120:T:C	2.56473e-07	0.751869	-1.2834	1.78984e-05	-1.70786	-1.20358
179166372	chr3:179166372:C:T	2.20011e-07	-1.50195e-10	-0.684875	0.000163134	-1.50195e-10	-0.701583
179166498	chr3:179166498:GGGTATGAACA:G	5.09529e-08	-1.21805	-0.929603	2.30313e-05	-1.66725	-0.992044
179167766	chr3:179167766:A:G	1.63435e-07	-1.50195e-10	-0.98214	0.000125103	-1.50195e-10	-0.967019
179167985	chr3:179167985:T:TC	1.6221e-07	-1.50195e-10	-0.989661	0.000124123	-1.50195e-10	-0.974875
179168066	chr3:179168066:G:A	1.41914e-07	-1.12333	-3.16733e-10	7.5057e-05	-1.4779	-3.16733e-10
179168514	chr3:179168514:C:T	1.81305e-07	-1.50195e-10	-0.878374	0.000131224	-1.50195e-10	-0.919247
179168821	chr3:179168821:C:T	2.37875e-07	-1.60838	1.00157	0.000161792	-1.69709	0.987255
179168921	chr3:179168921:C:T	5.34058e-08	-1.18698	-0.913657	2.2689e-05	-1.70308	-0.971187
179169844	chr3:179169844:A:G	9.10856e-07	0.735832	-3.16733e-10	8.09145e-05	-1.40276	-3.16733e-10
179169899	chr3:179169899:G:A	1.02076e-07	-0.750633	-0.702203	2.82336e-05	-1.68064	-0.774996
179169929	chr3:179169929:T:C	1.33048e-07	-1.50195e-10	-1.18784	0.000104306	-1.50195e-10	-1.14883
179171138	chr3:179171138:G:GAAAATGGA	5.46332e-08	-1.1639	-0.914014	2.26197e-05	-1.70578	-0.971552
179171333	chr3:179171333:GC:G	4.84124e-07	-0.781054	0.884843	0.000224025	-1.20176	0.817365
179171362	chr3:179171362:A:G	1.8953e-07	-1.70558	0.871575	0.000162068	-1.70349	0.995353
179171407	chr3:179171407:G:A	1.67429e-07	-1.50195e-10	-0.957993	0.000128277	-1.50195e-10	-0.941958
179171475	chr3:179171475:G:A	1.85615e-07	-1.50195e-10	-0.854878	0.00013416	-1.50195e-10	-0.897121
179171736	chr3:179171736:A:G	2.10934e-06	1.57558	-3.16733e-10	7.95286e-05	-1.42003	-3.16733e-10
179171769	chr3:179171769:T:G	1.19298e-07	-1.50195e-10	-1.29693	9.03713e-05	-1.50195e-10	-1.29223
179171910	chr3:179171910:G:A	1.66319e-07	-1.50195e-10	-0.964646	0.000127417	-1.50195e-10	-0.948688
179172407	chr3:179172407:T:G	7.89763e-08	-1.70941	-3.16733e-10	6.26101e-05	-1.65922	-3.16733e-10
179172839	chr3:179172839:A:G	2.00372e-07	-0.940747	0.162368	0.000101423	-1.31325	0.136394
179172862	chr3:179172862:A:G	5.76851e-08	-1.13602	-0.887531	2.31292e-05	-1.70804	-0.947019
179173286	chr3:179173286:C:T	1.05602e-07	-0.772888	-0.645989	2.96371e-05	-1.68478	-0.72235
179173297	chr3:179173297:G:A	1.26415e-07	-1.08911	-0.149873	5.18558e-05	-1.6717	-0.175987
179173340	chr3:179173340:C:T	2.25721e-07	-1.50195e-10	-0.659253	0.000148724	-1.50195e-10	-0.794059
179173482	chr3:179173482:G:A	1.01572e-07	-0.734673	-0.723109	2.77505e-05	-1.67796	-0.794932
179173621	chr3:179173621:G:A	1.1969e-07	-0.656927	-0.63672	3.05538e-05	-1.66273	-0.713933
179173633	chr3:179173633:A:G	5.59217e-08	-1.16206	-0.892543	2.3075e-05	-1.70579	-0.951607
179173834	chr3:179173834:C:T	1.66255e-07	-1.50195e-10	-0.965027	0.000127372	-1.50195e-10	-0.949044
179174023	chr3:179174023:C:T	2.28499e-07	0.570105	-1.21713	1.96509e-05	-1.69895	-1.11908
179174345	chr3:179174345:CCTGTAATCCCAGCTCT:C	9.93591e-08	-0.77383	-0.705983	2.80061e-05	-1.68489	-0.778841
179174399	chr3:179174399:G:T	1.74507e-07	-1.50195e-10	-0.916588	0.00012407	-1.50195e-10	-0.975305
179175102	chr3:179175102:C:T	3.40015e-08	-1.50218	-1.04997	2.12016e-05	-1.66777	-1.0743
179175241	chr3:179175241:A:G	1.3984e-07	-1.07589	-0.0621556	5.68101e-05	-1.66788	-0.0885556
179175903	chr3:179175903:G:A	8.21358e-08	-1.67018	-3.16733e-10	8.62975e-05	-1.33835	-3.16733e-10
179175987	chr3:179175987:G:A	1.36935e-07	-1.50195e-10	-1.15904	0.000107715	-1.50195e-10	-1.11667
179177219	chr3:179177219:T:C	2.63112e-07	-1.50195e-10	-0.505973	0.000174268	-1.50195e-10	-0.635557
179177469	chr3:179177469:C:T	6.45416e-08	-1.50071	-0.410529	3.94458e-05	-1.66694	-0.454283
179177991	chr3:179177991:G:A	3.53093e-08	-1.37742	-1.13699	1.82026e-05	-1.70466	-1.18993
179178720	chr3:179178720:A:G	1.10009e-07	-1.37799	-3.16733e-10	0.000106187	-1.13095	-3.16733e-10
179178797	chr3:179178797:A:G	3.30403e-08	-1.27458	-1.30625	1.66353e-05	-1.6779	-1.30672
179179356	chr3:179179356:C:A	8.86709e-08	-1.59362	-3.16733e-10	5.95086e-05	-1.71003	-3.16733e-10
179181952	chr3:179181952:T:C	3.4658e-07	-1.50195e-10	-0.23044	0.000250781	-1.50195e-10	-0.271574
179182078	chr3:179182078:A:G	3.33603e-08	-1.26453	-1.30665	1.66923e-05	-1.67519	-1.30602
179182079	chr3:179182079:C:T	2.84218e-08	-1.42769	-1.3037	1.62833e-05	-1.70944	-1.29657
179182182	chr3:179182182:CAT:C	4.46736e-08	-1.28762	-0.991549	2.14084e-05	-1.68604	-1.04633
179182405	chr3:179182405:T:C	5.31817e-08	-1.1895	-0.915341	2.2654e-05	-1.7028	-0.973014
179182713	chr3:179182713:CT:C	9.26786e-08	-1.54942	-3.16733e-10	7.82355e-05	-1.43643	-3.16733e-10
179182808	chr3:179182808:G:A	3.4569e-08	-1.35443	-1.18117	1.76193e-05	-1.70104	-1.22612
179184000	chr3:179184000:TAGA:T	4.35747e-08	-1.08939	-1.21469	2.43365e-05	-1.42292	-1.18126
179185048	chr3:179185048:A:G	2.19389e-07	-1.50195e-10	-0.687707	0.000162675	-1.50195e-10	-0.704395
179185343	chr3:179185343:G:C	1.30314e-07	-1.50195e-10	-1.20861	9.7901e-05	-1.50195e-10	-1.2122
179185476	chr3:179185476:C:T	4.86063e-07	0.634278	-0.526492	3.69674e-05	-1.70261	-0.483506
179185732	chr3:179185732:A:G	1.18713e-07	-1.50195e-10	-1.30185	8.9828e-05	-1.50195e-10	-1.29826
179186020	chr3:179186020:G:A	1.62791e-07	-1.50195e-10	-0.986085	0.000124687	-1.50195e-10	-0.970342
179186976	chr3:179186976:C:A	4.32066e-08	-1.03153	-1.28103	2.04349e-05	-1.50064	-1.27826
179187276	chr3:179187276:A:G	1.64908e-07	-1.50195e-10	-0.973165	0.000126325	-1.50195e-10	-0.957295
179187307	chr3:179187307:G:A	2.2316e-07	-1.50195e-10	-0.670666	0.000150005	-1.50195e-10	-0.785486
179187327	chr3:179187327:G:A	6.57206e-07	-0.59349	1.00293	0.000290308	-1.05917	0.933965
179187340	chr3:179187340:A:G	1.18903e-07	-1.50195e-10	-1.30024	8.95428e-05	-1.50195e-10	-1.30144
179187731	chr3:179187731:G:A	5.24258e-08	-1.18181	-0.937345	2.22102e-05	-1.70334	-0.992262
179187736	chr3:179187736:C:G	1.05269e-07	-1.42203	-3.16733e-10	6.5419e-05	-1.61534	-3.16733e-10
179188403	chr3:179188403:A:G	1.19031e-07	-1.50195e-10	-1.29917	8.96311e-05	-1.50195e-10	-1.30045
179189057	chr3:179189057:CA:C	1.11767e-07	-1.20088	-0.161251	5.01987e-05	-1.69548	-0.184681
179189088	chr3:179189088:C:T	2.69434e-08	-1.47829	-1.30652	1.61509e-05	-1.71105	-1.30313
179189235	chr3:179189235:A:T	2.41174e-07	-1.61502	1.02198	0.000165588	-1.69435	1.0077
179190216	chr3:179190216:T:G	1.24167e-07	-1.50195e-10	-1.25692	9.43867e-05	-1.50195e-10	-1.24875
179190789	chr3:179190789:A:G	8.98142e-08	-1.58081	-3.16733e-10	5.94485e-05	-1.71104	-3.16733e-10
179190792	chr3:179190792:G:A	2.50344e-07	0.583736	-1.13945	1.73807e-05	-1.69963	-1.24116
179190993	chr3:179190993:G:A	5.96358e-08	-1.04739	-0.942912	3.41898e-05	-1.38615	-0.878074
179191667	chr3:179191667:G:A	7.31766e-08	-0.48527	-1.30041	2.66542e-05	-1.21178	-1.30142
179191682	chr3:179191682:G:T	8.75686e-08	-0.354804	-1.25133	3.05427e-05	-1.13223	-1.2448
179192562	chr3:179192562:T:C	3.51766e-07	-1.02545	0.809861	0.00017504	-1.37456	0.743415
179192974	chr3:179192974:C:T	8.48478e-08	-1.63769	-3.16733e-10	6.81398e-05	-1.57459	-3.16733e-10
179193167	chr3:179193167:A:G	1.55589e-07	-1.50195e-10	-1.03134	0.00011894	-1.50195e-10	-1.01753
179193604	chr3:179193604:A:G	2.59322e-08	-1.64021	-1.18286	1.84739e-05	-1.7055	-1.17429
179193641	chr3:179193641:C:T	0.000595816	8.5249	-1.30577	1.98807e-05	-1.49966	-1.30674
179193644	chr3:179193644:A:G	2.09251e-07	-1.50195e-10	-0.735018	0.000170559	-1.50195e-10	-0.657071
179193746	chr3:179193746:T:G	0.000877717	8.90002	-1.29349	2.10652e-05	-1.44768	-1.30085
179193855	chr3:179193855:A:G	9.62533e-07	0.791016	-3.16733e-10	8.2641e-05	-1.38165	-3.16733e-10
179194873	chr3:179194873:G:A	4.85154e-08	-1.2897	-0.906972	2.32709e-05	-1.68479	-0.964156
179195035	chr3:179195035:G:A	1.12697e-07	-0.835469	-0.518379	3.42494e-05	-1.69274	-0.569745
179195080	chr3:179195080:T:C	1.44452e-07	-1.50195e-10	-1.10561	0.000108106	-1.50195e-10	-1.11304
179195360	chr3:179195360:C:T	2.00718e-07	-1.50195e-10	-0.776652	0.000163215	-1.50195e-10	-0.701087
179195377	chr3:179195377:T:G	2.83071e-08	-1.70554	-1.0299	2.19434e-05	-1.70005	-1.00764
179197091	chr3:179197091:T:C	1.10523e-07	-0.878264	-0.495064	3.48994e-05	-1.69843	-0.545253
179198195	chr3:179198195:A:G	1.62046e-07	-1.50195e-10	-0.990676	0.000124051	-1.50195e-10	-0.975461
179198208	chr3:179198208:G:A	2.66536e-07	-1.50195e-10	-0.493043	0.000176401	-1.50195e-10	-0.623393
179198547	chr3:179198547:G:T	2.80322e-07	-1.50195e-10	-0.442612	0.000184891	-1.50195e-10	-0.576387
179198716	chr3:179198716:C:G	1.54484e-07	-1.50195e-10	-1.03846	0.000118138	-1.50195e-10	-1.0243
179199217	chr3:179199217:A:G	5.15693e-08	-1.27833	-0.857297	2.43047e-05	-1.68797	-0.91751
179199300	chr3:179199300:C:CATT	5.26978e-08	-1.25169	-0.86229	2.40554e-05	-1.69362	-0.922169
179199466	chr3:179199466:C:T	1.18344e-07	-1.50195e-10	-1.30495	8.91245e-05	-1.50195e-10	-1.30612
179199700	chr3:179199700:C:T	7.961e-08	-1.70141	-3.16733e-10	6.36041e-05	-1.64347	-3.16733e-10
179200800	chr3:179200800:G:A	4.02789e-08	-1.31422	-1.06851	2.01027e-05	-1.69109	-1.10421
179201659	chr3:179201659:G:A	6.11994e-07	-1.50195e-10	0.33817	0.000435593	-1.50195e-10	0.280557
179202314	chr3:179202314:C:T	3.23443e-07	-1.69539	1.39586	0.000270866	-1.70988	1.51535
179203079	chr3:179203079:T:C	1.94683e-07	-1.50195e-10	-0.807181	0.000157468	-1.50195e-10	-0.736933
179203235	chr3:179203235:C:T	0.000781268	8.79264	-1.30252	2.06336e-05	-1.4632	-1.30602
179203240	chr3:179203240:G:A	2.76446e-08	-1.60918	-1.14994	1.93099e-05	-1.69518	-1.14035
179203370	chr3:179203370:G:A	1.21126e-07	-0.845016	-0.436705	3.70196e-05	-1.6939	-0.490806
179203851	chr3:179203851:C:A	6.66097e-07	1.27927	-0.85639	2.87704e-05	-1.61404	-0.822765
179203959	chr3:179203959:C:A	3.92677e-08	-1.35872	-1.04943	2.02784e-05	-1.70002	-1.08658
179204050	chr3:179204050:T:C	1.06359e-06	0.890856	-3.16733e-10	0.000372529	0.124162	-3.16733e-10
179204485	chr3:179204485:C:A	1.40021e-07	-1.50195e-10	-1.13676	0.000110591	-1.50195e-10	-1.09031
179204486	chr3:179204486:C:A	2.8826e-07	0.154497	-0.569186	3.29658e-05	-1.70906	-0.59162
179204586	chr3:179204586:C:G	1.55589e-07	-1.50195e-10	-1.03134	0.00011894	-1.50195e-10	-1.01753
179204642	chr3:179204642:A:G	8.84778e-07	1.18652	-0.479732	4.1582e-05	-1.63621	-0.432275
179206591	chr3:179206591:G:C	2.55236e-07	-1.50195e-10	-0.536363	0.000169518	-1.50195e-10	-0.663193
179206875	chr3:179206875:T:C	1.90205e-07	-1.50195e-10	-0.830453	0.000153545	-1.50195e-10	-0.76216
179206916	chr3:179206916:C:T	7.90836e-08	-1.70805	-3.16733e-10	7.66214e-05	-1.45728	-3.16733e-10
179207079	chr3:179207079:C:T	3.74018e-08	-1.59709	-0.859744	3.66201e-05	-1.30543	-0.890121
179207162	chr3:179207162:A:T	1.44066e-07	-1.68012	0.571837	0.000145343	-1.38197	0.564917
179207228	chr3:179207228:T:G	0.00104445	9.08073	-1.30028	2.1821e-05	-1.40832	-1.30496
179207234	chr3:179207234:T:C	4.90958e-08	-1.29446	-0.890315	2.36643e-05	-1.684	-0.948185
179207533	chr3:179207533:CTTTAA:C	0.00101155	9.04032	-1.29187	2.17838e-05	-1.41533	-1.29966
179207547	chr3:179207547:T:C	1.20918e-07	-1.50195e-10	-1.28344	9.11725e-05	-1.50195e-10	-1.2834
179207586	chr3:179207586:G:A	1.07028e-07	-0.893971	-0.511488	3.42173e-05	-1.70024	-0.563186
179207762	chr3:179207762:C:T	5.90324e-08	-0.995057	-1.00541	3.30893e-05	-1.35085	-0.946091
179207877	chr3:179207877:C:G	7.77928e-08	-0.41789	-1.30661	2.75638e-05	-1.17292	-1.30673
179207889	chr3:179207889:G:A	1.20464e-07	-0.85439	-0.432812	3.71165e-05	-1.69519	-0.486902
179207948	chr3:179207948:G:A	1.54505e-07	-1.67384	0.635515	0.000157957	-1.36202	0.628193
179209219	chr3:179209219:T:C	2.85977e-08	-1.69534	-1.02988	2.17776e-05	-1.7072	-1.00807
179209323	chr3:179209323:C:A	3.33156e-08	-1.67622	-0.896307	3.44506e-05	-1.37056	-0.886065
179209361	chr3:179209361:T:C	1.17284e-07	-0.841289	-0.472662	3.57807e-05	-1.6934	-0.525344
179209471	chr3:179209471:CCAAT:C	1.90987e-07	-1.50195e-10	-0.826349	0.000154229	-1.50195e-10	-0.757714
179209557	chr3:179209557:T:C	1.52137e-07	-1.6788	0.625021	0.000153942	-1.37743	0.61785
179209622	chr3:179209622:A:G	4.11099e-08	-1.35754	-1.00477	2.11395e-05	-1.69989	-1.04512
179209857	chr3:179209857:C:T	7.88821e-08	-1.7106	-3.16733e-10	6.20721e-05	-1.66785	-3.16733e-10
179210379	chr3:179210379:AGTC:A	1.26208e-07	-1.50195e-10	-1.24063	9.45186e-05	-1.50195e-10	-1.24736
179210967	chr3:179210967:A:G	1.55589e-07	-1.50195e-10	-1.03134	0.00011894	-1.50195e-10	-1.01753
179211186	chr3:179211186:A:T	6.39505e-08	-1.59267	-0.327773	4.12873e-05	-1.70173	-0.373863
179211436	chr3:179211436:C:T	6.14106e-07	-1.50195e-10	0.341614	0.000438343	-1.50195e-10	0.286849
179211524	chr3:179211524:G:A	2.80093e-08	-1.68718	-1.05884	2.10721e-05	-1.71005	-1.03815
179211551	chr3:179211551:C:T	2.78331e-08	-1.70358	-1.04875	2.14804e-05	-1.70096	-1.02805
179212072	chr3:179212072:A:G	1.21296e-07	-1.50195e-10	-1.28032	9.19287e-05	-1.50195e-10	-1.27514
179212299	chr3:179212299:C:T	8.54661e-08	-1.09032	-0.540109	3.29798e-05	-1.71039	-0.589865
179212380	chr3:179212380:G:A	1.37421e-07	-0.780684	-0.374824	3.96014e-05	-1.68538	-0.431906
179212561	chr3:179212561:G:A	7.86598e-07	-1.50195e-10	0.589165	0.000559386	-1.50195e-10	0.530688
179212564	chr3:179212564:G:A	5.20356e-08	-1.2555	-0.871128	2.38832e-05	-1.69291	-0.930067
179212749	chr3:179212749:A:G	1.57412e-07	-1.68557	0.665881	0.000156686	-1.40024	0.658335
179212937	chr3:179212937:T:G	5.34764e-08	-1.25946	-0.83985	2.45919e-05	-1.69233	-0.901409
179213419	chr3:179213419:G:A	5.26982e-08	-1.253	-0.860973	2.40909e-05	-1.69342	-0.920891
179213561	chr3:179213561:A:G	2.01189e-07	-1.50195e-10	-0.77431	0.000163622	-1.50195e-10	-0.698595
179214479	chr3:179214479:A:G	3.64122e-07	-1.00477	0.82371	0.000179983	-1.3603	0.757013
179214525	chr3:179214525:A:G	8.74175e-08	-0.302404	-1.30545	2.97357e-05	-1.09786	-1.30595
179214560	chr3:179214560:A:G	5.23482e-08	-1.27165	-0.84899	2.4459e-05	-1.68955	-0.909608
179214763	chr3:179214763:C:T	1.06551e-06	1.32932	-0.436664	4.49072e-05	-1.60294	-0.388615
179214770	chr3:179214770:ATT:A	1.15426e-07	-0.872355	-0.45757	3.61534e-05	-1.69738	-0.511006
179215394	chr3:179215394:T:G	5.31225e-08	-0.904748	-1.2012	2.83332e-05	-1.28684	-1.16528
179215428	chr3:179215428:A:G	4.22651e-08	-1.33288	-1.00171	2.13059e-05	-1.69493	-1.04223
179215556	chr3:179215556:A:G	2.84102e-08	-1.55738	-1.17443	1.92768e-05	-1.67131	-1.16594
179215575	chr3:179215575:C:T	3.38945e-07	0.22147	-0.474183	3.6376e-05	-1.7043	-0.497945
179215955	chr3:179215955:T:C	2.09848e-07	-1.50195e-10	-0.732169	0.000171152	-1.50195e-10	-0.653597
179216278	chr3:179216278:C:G	1.49302e-07	-1.6836	0.611021	0.00014943	-1.3935	0.604181
179216947	chr3:179216947:C:T	1.40919e-07	-1.50195e-10	-1.13037	0.000108343	-1.50195e-10	-1.11085
179217255	chr3:179217255:T:G	1.91912e-07	-1.50195e-10	-0.821517	0.000155038	-1.50195e-10	-0.752483
179217432	chr3:179217432:C:T	6.34215e-08	-1.55481	-0.373941	3.99605e-05	-1.68996	-0.4183
179217433	chr3:179217433:G:A	5.06154e-08	-1.26199	-0.89231	2.34465e-05	-1.69162	-0.949814
179217645	chr3:179217645:G:A	7.97963e-08	-0.433033	-1.26604	2.85936e-05	-1.18257	-1.2604
179217672	chr3:179217672:G:A	2.68384e-08	-1.60884	-1.17988	1.87237e-05	-1.69487	-1.1715
179218011	chr3:179218011:T:C	5.38924e-08	-1.26468	-0.82688	2.49296e-05	-1.69105	-0.88905
179218155	chr3:179218155:C:T	3.50776e-08	-1.21451	-1.30648	1.69624e-05	-1.65842	-1.30674
179218425	chr3:179218425:C:T	2.01453e-07	-1.50195e-10	-0.772998	0.000163864	-1.50195e-10	-0.697114
179218439	chr3:179218439:T:G	1.65865e-07	-1.68823	0.720849	0.000164022	-1.40999	0.713835
179218696	chr3:179218696:G:A	4.15608e-08	-1.30457	-1.04682	2.05578e-05	-1.68874	-1.08417
179219558	chr3:179219558:T:C	8.2095e-08	-0.427198	-1.24348	2.9388e-05	-1.17892	-1.23665
179219612	chr3:179219612:A:G	1.48663e-07	-1.50195e-10	-1.07687	0.000113512	-1.50195e-10	-1.06425
179220089	chr3:179220089:A:G	1.83944e-07	-1.66424	0.800315	0.000191605	-1.33398	0.793266
179220235	chr3:179220235:A:C	7.88475e-08	-1.71104	-3.16733e-10	6.13212e-05	-1.68003	-3.16733e-10
179220365	chr3:179220365:A:G	7.92524e-08	-1.70592	-3.16733e-10	9.6629e-05	-1.22527	-3.16733e-10
179220766	chr3:179220766:A:T	1.15081e-07	-0.918505	-0.414415	3.74963e-05	-1.70268	-0.469228
179221230	chr3:179221230:T:C	2.82594e-08	-1.70574	-1.03139	2.19432e-05	-1.69809	-1.00961
179221463	chr3:179221463:A:T	1.67875e-07	-1.68922	0.733887	0.000165581	-1.4133	0.726613
179222706	chr3:179222706:A:G	9.57919e-08	-0.818275	-0.6981	2.87554e-05	-1.69024	-0.747089
179222866	chr3:179222866:GA:G	1.46804e-07	-1.50195e-10	-1.08945	0.000109897	-1.50195e-10	-1.09661
179223302	chr3:179223302:A:G	7.54051e-08	-0.450191	-1.30549	2.70285e-05	-1.19328	-1.30598
179223535	chr3:179223535:A:G	4.29878e-08	-1.29483	-1.02281	2.10711e-05	-1.68628	-1.06197
179224643	chr3:179224643:C:G	8.76766e-08	-0.301557	-1.30334	1.62119e-05	-1.70701	-1.3034
179224703	chr3:179224703:T:G	1.18344e-07	-1.50195e-10	-1.30495	8.90736e-05	-1.50195e-10	-1.30669
179225034	chr3:179225034:A:C	1.28881e-07	-1.50195e-10	-1.21967	9.97002e-05	-1.50195e-10	-1.19398
179225280	chr3:179225280:A:G	9.69483e-08	-0.825524	-0.678851	2.92662e-05	-1.69128	-0.728445
179225335	chr3:179225335:G:A	7.93133e-07	1.10744	-0.51	4.00628e-05	-1.64179	-0.463914
179225484	chr3:179225484:CAT:C	4.58614e-08	-1.40697	-0.845959	2.44267e-05	-1.70641	-0.894063
179225694	chr3:179225694:C:T	9.71413e-08	-1.50239	-3.16733e-10	6.7093e-05	-1.59007	-3.16733e-10
179226113	chr3:179226113:C:G	3.41e-07	-0.994576	0.747906	0.000167912	-1.35444	0.681728
179226830	chr3:179226830:A:G	2.75779e-08	-1.60963	-1.15191	1.92576e-05	-1.69515	-1.1431
179226939	chr3:179226939:G:A	1.89761e-07	-1.50195e-10	-0.832786	0.000111922	-1.50195e-10	-1.07835
179227214	chr3:179227214:T:C	4.67611e-08	-1.25012	-0.983378	2.21152e-05	-1.67459	-1.0253
179227298	chr3:179227298:A:G	8.81319e-08	-0.368549	-1.23117	3.09208e-05	-1.14111	-1.22361
179228002	chr3:179228002:TA:T	4.33852e-08	-1.29139	-1.01704	2.11916e-05	-1.68536	-1.05718
179228038	chr3:179228038:T:C	2.83258e-08	-1.60836	-1.12642	1.97857e-05	-1.69462	-1.11657
179228104	chr3:179228104:C:G	2.64135e-07	-1.50195e-10	-0.502091	0.000171459	-1.50195e-10	-0.651805
179228436	chr3:179228436:A:G	1.26358e-07	-1.50195e-10	-1.23943	9.69309e-05	-1.50195e-10	-1.22215
179228528	chr3:179228528:A:T	1.27343e-07	-1.50195e-10	-1.23167	9.77893e-05	-1.50195e-10	-1.21334
179229501	chr3:179229501:C:T	1.26664e-07	-1.50195e-10	-1.23701	9.76122e-05	-1.50195e-10	-1.21515
179229537	chr3:179229537:A:C	8.47175e-08	-0.378394	-1.26084	2.97802e-05	-1.14735	-1.25496
179229896	chr3:179229896:G:C	7.49604e-08	-0.456118	-1.30548	2.69329e-05	-1.19684	-1.30597
179230408	chr3:179230408:A:G	2.84639e-07	-1.50195e-10	-0.427333	0.000187522	-1.50195e-10	-0.562258
179230795	chr3:179230795:C:T	4.78755e-08	-1.36306	-0.846884	2.51937e-05	-1.66505	-0.904505
179230827	chr3:179230827:C:T	4.89202e-08	-1.34009	-0.848277	2.49647e-05	-1.67293	-0.905757
179231073	chr3:179231073:T:C	1.19808e-07	-1.50195e-10	-1.29267	9.08474e-05	-1.50195e-10	-1.28697
179231093	chr3:179231093:T:C	3.43331e-07	-1.00053	0.760673	0.000169324	-1.35859	0.694253
179231155	chr3:179231155:G:T	1.52422e-07	-1.50195e-10	-1.0519	0.000115016	-1.50195e-10	-1.05108
179231889	chr3:179231889:C:T	1.33875e-07	-1.50195e-10	-1.18164	0.00010225	-1.50195e-10	-1.16873
179232352	chr3:179232352:A:G	9.01959e-08	-1.57657	-3.16733e-10	5.94443e-05	-1.71111	-3.16733e-10
179232919	chr3:179232919:G:A	1.2061e-07	-1.50195e-10	-1.28599	9.25169e-05	-1.50195e-10	-1.26876
179233093	chr3:179233093:G:A	1.62146e-07	-1.50195e-10	-0.990057	0.000124133	-1.50195e-10	-0.974798
179233833	chr3:179233833:T:G	2.3907e-06	-1.50195e-10	1.70079	0.00176	-1.50195e-10	1.67692
179233878	chr3:179233878:T:C	6.85737e-07	-1.50195e-10	0.451941	0.000488201	-1.50195e-10	0.394575
179233939	chr3:179233939:A:G	1.52191e-07	-1.50195e-10	-1.05342	0.000114841	-1.50195e-10	-1.05261
179234232	chr3:179234232:C:T	2.24175e-07	-1.50195e-10	-0.666128	0.000183631	-1.50195e-10	-0.583225
179236244	chr3:179236244:TATTGCC:T	9.76985e-08	-1.49667	-3.16733e-10	9.18972e-05	-1.27548	-3.16733e-10
179236267	chr3:179236267:T:C	6.35231e-08	-1.53095	-0.396196	3.93683e-05	-1.68182	-0.441366
179236422	chr3:179236422:T:C	1.47692e-07	-1.50195e-10	-1.08342	0.000110566	-1.50195e-10	-1.09054
179236995	chr3:179236995:T:C	2.2425e-07	-1.50195e-10	-0.665792	0.000183666	-1.50195e-10	-0.583035
179237584	chr3:179237584:G:C	7.97773e-08	-0.496589	-1.20273	8.82566e-05	-0.141362	-1.17454
179237995	chr3:179237995:T:C	9.07158e-08	-0.93366	-0.637161	3.02027e-05	-1.70382	-0.684396
179238547	chr3:179238547:C:G	1.83031e-07	-1.69256	0.823666	0.000177976	-1.42642	0.811914
179239995	chr3:179239995:C:T	8.70705e-08	-1.06024	-0.551592	3.2561e-05	-1.711	-0.602042
179240181	chr3:179240181:G:A	4.56683e-08	-1.40339	-0.853761	2.54212e-05	-1.6486	-0.911967
179240336	chr3:179240336:A:G	5.21589e-08	-1.67371	-0.450546	4.41494e-05	-1.50837	-0.500206
179240461	chr3:179240461:C:G	4.76202e-07	-1.50195e-10	0.0872885	0.000356612	-1.50195e-10	0.0804976
179240684	chr3:179240684:C:T	1.45262e-07	-1.50195e-10	-1.10002	0.00011054	-1.50195e-10	-1.09077
179240748	chr3:179240748:G:A	8.81438e-08	-1.03342	-0.56616	3.22861e-05	-1.71033	-0.61119
179240782	chr3:179240782:TA:T	2.24923e-08	-1.6649	-1.30048	1.84539e-05	-1.57677	-1.3041
179241132	chr3:179241132:T:C	1.9294e-06	2.73545	-1.24904	1.96169e-05	-1.528	-1.29176
179241177	chr3:179241177:T:C	4.46092e-08	-1.42556	-0.855051	2.5698e-05	-1.63804	-0.9117
179241356	chr3:179241356:C:T	1.22144e-07	-1.67293	0.399579	0.000124813	-1.36015	0.390813
179241470	chr3:179241470:C:T	3.52352e-08	-1.50057	-1.01594	2.07235e-05	-1.71071	-1.05417
179241571	chr3:179241571:A:G	8.63744e-08	-1.01891	-0.600957	3.1225e-05	-1.70979	-0.645144
179241868	chr3:179241868:G:A	1.48492e-07	-1.50195e-10	-1.07802	0.000116524	-1.50195e-10	-1.03806
179241905	chr3:179241905:T:C	1.38179e-07	-1.50195e-10	-1.15001	0.000104975	-1.50195e-10	-1.14243
179242374	chr3:179242374:G:A	1.12434e-07	-1.35619	-3.16733e-10	0.000115078	-1.05054	-3.16733e-10
179242377	chr3:179242377:G:A	2.91386e-08	-1.66385	-1.04264	3.06889e-05	-1.33723	-1.03502
179242472	chr3:179242472:T:C	3.79443e-08	-1.47727	-0.965163	2.38124e-05	-1.61143	-1.01451
179242819	chr3:179242819:A:G	3.40172e-08	-1.46009	-1.0916	2.09638e-05	-1.62026	-1.1331
179242978	chr3:179242978:CT:C	3.34755e-08	-1.54311	-1.02463	2.0628e-05	-1.70673	-1.06277
179243055	chr3:179243055:A:G	1.53882e-07	-1.50195e-10	-1.04236	0.000117202	-1.50195e-10	-1.03226
179243192	chr3:179243192:G:A	9.54409e-08	-1.52005	-3.16733e-10	8.88533e-05	-1.30917	-3.16733e-10
179243237	chr3:179243237:G:C	2.17172e-07	-1.50195e-10	-0.697865	0.000177554	-1.50195e-10	-0.616879
179243250	chr3:179243250:T:C	8.00292e-08	-0.48408	-1.21208	2.92665e-05	-1.21426	-1.20545
179243430	chr3:179243430:G:A	3.63843e-08	-1.66005	-0.824369	3.8741e-05	-1.32477	-0.814484
179243556	chr3:179243556:A:T	3.48816e-08	-1.49931	-1.02728	2.04817e-05	-1.71049	-1.06613
179243558	chr3:179243558:T:TC	1.79605e-07	-1.67675	0.78896	0.000181693	-1.37265	0.778823
179244053	chr3:179244053:CTA:C	1.4885e-07	-1.50195e-10	-1.07561	0.000113321	-1.50195e-10	-1.06592
179245109	chr3:179245109:G:A	3.07196e-08	-1.67366	-0.979997	3.18506e-05	-1.36413	-0.970966
179245276	chr3:179245276:C:CAT	2.32041e-07	-1.50195e-10	-0.631639	0.000190473	-1.50195e-10	-0.546641
179245289	chr3:179245289:A:C	3.56766e-08	-1.4099	-1.09416	2.03647e-05	-1.64683	-1.13552
179245697	chr3:179245697:C:T	1.29804e-07	-1.50195e-10	-1.21253	0.000100473	-1.50195e-10	-1.18626
179245797	chr3:179245797:T:C	3.26234e-08	-1.53291	-1.06061	2.27659e-05	-1.56499	-1.1059
179246058	chr3:179246058:G:C	3.39453e-08	-1.5068	-1.047	2.01279e-05	-1.71044	-1.08361
179246158	chr3:179246158:TC:T	2.8828e-07	-0.898808	0.484189	0.000139113	-1.28522	0.424357
179246244	chr3:179246244:T:C	4.70087e-08	-1.10528	-1.12294	1.88527e-05	-1.71089	-1.1486
179246939	chr3:179246939:T:C	1.64508e-07	-1.50195e-10	-0.975595	0.000122182	-1.50195e-10	-0.990639
179247278	chr3:179247278:G:A	1.18739e-07	-1.50195e-10	-1.30163	8.91248e-05	-1.50195e-10	-1.30611
179247445	chr3:179247445:G:T	1.05072e-07	-0.758276	-0.665635	3.23299e-05	-1.64689	-0.673267
179247596	chr3:179247596:G:A	1.61093e-07	-1.50195e-10	-0.996573	0.000123171	-1.50195e-10	-0.98258
179247667	chr3:179247667:T:A	1.61063e-07	-1.50195e-10	-0.99676	0.000123147	-1.50195e-10	-0.982773
179247762	chr3:179247762:T:C	1.33851e-07	-1.35523	0.173403	7.7572e-05	-1.67739	0.232443
179247881	chr3:179247881:C:T	1.36712e-07	-1.34763	0.186954	7.88281e-05	-1.67495	0.246068
179248402	chr3:179248402:G:A	5.96919e-08	-0.828802	-1.16055	2.95108e-05	-1.23141	-1.17998
179248690	chr3:179248690:T:C	1.19776e-07	-1.50195e-10	-1.29293	9.0716e-05	-1.50195e-10	-1.28842
179248826	chr3:179248826:T:C	5.82724e-07	-1.50195e-10	0.289161	0.000458569	-1.50195e-10	0.331959
179248942	chr3:179248942:T:C	6.19411e-07	-1.50195e-10	0.350216	0.000487702	-1.50195e-10	0.393552
179249792	chr3:179249792:A:G	4.25455e-08	-1.02988	-1.2981	1.8676e-05	-1.60501	-1.2639
179249918	chr3:179249918:C:T	1.05939e-07	-0.757929	-0.657765	4.02788e-05	-1.4453	-0.655025
179250027	chr3:179250027:G:A	3.41516e-08	-1.24757	-1.30018	4.85286e-05	-0.609909	-1.30409
179250038	chr3:179250038:C:T	3.70375e-07	1.09111	-1.25515	1.73386e-05	-1.69966	-1.24356
179250257	chr3:179250257:A:C	1.57326e-07	-1.09278	0.0725489	8.25511e-05	-1.40847	0.0257383
179250473	chr3:179250473:A:G	1.20917e-07	-1.50195e-10	-1.28345	8.94412e-05	-1.50195e-10	-1.30257
179250664	chr3:179250664:G:A	1.96582e-07	-1.50195e-10	-0.797472	0.00015092	-1.50195e-10	-0.779402
179250846	chr3:179250846:C:T	3.95295e-08	-1.41502	-0.986489	2.19382e-05	-1.68662	-1.0213
179250872	chr3:179250872:T:C	4.73391e-08	-1.07047	-1.15074	6.79899e-05	-0.470663	-1.10613
179251179	chr3:179251179:C:A	1.19873e-07	-1.50195e-10	-1.29212	9.12272e-05	-1.50195e-10	-1.2828
179251319	chr3:179251319:G:A	4.9423e-08	-1.1482	-1.02994	2.76537e-05	-1.46447	-1.01193
179251568	chr3:179251568:GC:G	4.53443e-08	-0.992194	-1.27207	2.05583e-05	-1.49145	-1.28143
179251573	chr3:179251573:C:A	2.14361e-07	-1.50195e-10	-0.710891	0.000156802	-1.50195e-10	-0.741168
179251754	chr3:179251754:A:G	4.55483e-08	-1.28568	-0.974101	2.64024e-05	-1.56584	-0.956862
179251923	chr3:179251923:T:C	2.39465e-08	-1.70732	-1.19541	2.08661e-05	-1.56013	-1.1979
179252000	chr3:179252000:G:A	1.18133e-07	-1.50195e-10	-1.30674	8.91348e-05	-1.50195e-10	-1.306
179252222	chr3:179252222:A:G	1.1699e-07	-0.976779	-0.339684	4.55756e-05	-1.64934	-0.327436
179252433	chr3:179252433:T:A	8.02549e-08	-1.69335	-3.16733e-10	5.95853e-05	-1.70874	-3.16733e-10
179253037	chr3:179253037:C:A	1.18135e-07	-1.50195e-10	-1.30672	8.91523e-05	-1.50195e-10	-1.30581
179253202	chr3:179253202:G:T	1.26946e-07	-1.50195e-10	-1.2348	9.5354e-05	-1.50195e-10	-1.23856
179253641	chr3:179253641:C:A	1.41651e-07	-1.26176	0.136578	9.10689e-05	-1.41041	0.125877
179254076	chr3:179254076:T:G	1.21568e-07	-1.50195e-10	-1.27808	9.14592e-05	-1.50195e-10	-1.28026
179254339	chr3:179254339:A:G	1.81047e-07	-0.879796	-3.16733e-10	0.00010119	-1.17915	-3.16733e-10
179254640	chr3:179254640:A:C	1.20635e-07	-1.50195e-10	-1.28578	9.08299e-05	-1.50195e-10	-1.28716
179254788	chr3:179254788:A:G	1.01502e-07	-0.357987	-1.10049	0.000125262	0.177518	-1.14326
179254891	chr3:179254891:G:A	1.76164e-07	0.214838	-1.12198	4.71618e-05	-0.802462	-1.14011
179255161	chr3:179255161:T:G	4.75193e-08	-1.41469	-0.802726	3.04596e-05	-1.56397	-0.815782
179255188	chr3:179255188:C:A	5.02752e-08	-1.38875	-0.772294	3.08425e-05	-1.58128	-0.785979
179255237	chr3:179255237:G:A	1.23262e-07	-0.00578817	-1.25846	3.5314e-05	-0.964801	-1.26707
179255327	chr3:179255327:T:C	4.78908e-08	-1.41124	-0.79839	3.04362e-05	-1.56866	-0.811857
179255934	chr3:179255934:A:C	4.77245e-08	-1.36918	-0.843926	2.85379e-05	-1.588	-0.856915
179256165	chr3:179256165:G:C	2.20582e-08	-1.71038	-1.27449	3.45284e-05	-1.01783	-1.23654
179256462	chr3:179256462:C:T	4.97894e-08	-1.37029	-0.800463	2.98273e-05	-1.58679	-0.813936
179256606	chr3:179256606:T:C	2.21308e-08	-1.70838	-1.2732	3.32059e-05	-1.05834	-1.23508
179256780	chr3:179256780:G:A	3.66394e-08	-1.17785	-1.29958	1.81948e-05	-1.59732	-1.2977
179256883	chr3:179256883:A:T	9.29168e-08	-0.341189	-1.20566	1.76202e-05	-1.71112	-1.21599
179256950	chr3:179256950:C:T	2.2187e-08	-1.70855	-1.27049	3.34306e-05	-1.0559	-1.23078
179257051	chr3:179257051:C:T	5.01543e-08	-1.37086	-0.792588	3.00485e-05	-1.58686	-0.80648
179257152	chr3:179257152:A:T	1.30711e-07	-1.50195e-10	-1.20557	9.60592e-05	-1.50195e-10	-1.23119
179257378	chr3:179257378:A:G	1.40399e-07	-1.50195e-10	-1.13407	0.000107567	-1.50195e-10	-1.11804
179257620	chr3:179257620:T:C	5.04536e-08	-1.38008	-0.777419	3.06792e-05	-1.58114	-0.791426
179257738	chr3:179257738:G:T	4.89394e-08	-1.38298	-0.804991	2.99112e-05	-1.57935	-0.818567
179257767	chr3:179257767:T:C	4.88175e-08	-1.36746	-0.823009	2.9096e-05	-1.58905	-0.836499
179258111	chr3:179258111:T:C	4.31232e-08	-1.35933	-0.955162	2.54857e-05	-1.59273	-0.965301
179258178	chr3:179258178:A:G	4.44155e-08	-1.35638	-0.928584	2.61154e-05	-1.59455	-0.939072
179258292	chr3:179258292:T:C	1.18205e-07	-1.50195e-10	-1.30613	8.90971e-05	-1.50195e-10	-1.30643
179258390	chr3:179258390:A:T	4.88246e-08	-1.36087	-0.829449	2.88153e-05	-1.59308	-0.842168
179258661	chr3:179258661:C:T	3.78994e-08	-1.14656	-1.29706	1.85248e-05	-1.58215	-1.29489
179258803	chr3:179258803:T:A	4.48898e-08	-1.38941	-0.884933	2.77448e-05	-1.57533	-0.89777
179258892	chr3:179258892:A:G	1.20542e-07	-1.50195e-10	-1.28655	9.08554e-05	-1.50195e-10	-1.28688
179258989	chr3:179258989:C:T	4.61598e-08	-1.37624	-0.870203	2.79142e-05	-1.58373	-0.883289
179259033	chr3:179259033:G:A	4.77426e-08	-1.3488	-0.863934	2.76165e-05	-1.60066	-0.877082
179260397	chr3:179260397:T:C	2.95486e-07	-1.50195e-10	-0.38993	0.000217322	-1.50195e-10	-0.414771
179260540	chr3:179260540:C:T	4.34135e-08	-1.3389	-0.96888	2.4771e-05	-1.60503	-0.981449
179260584	chr3:179260584:A:G	1.36465e-07	0.119442	-1.28193	3.89762e-05	-0.845124	-1.28808
179260744	chr3:179260744:T:C	1.47981e-07	0.0807664	-1.16223	1.73016e-05	-1.70418	-1.24117
179260754	chr3:179260754:G:A	4.45827e-08	-1.33296	-0.948249	2.51886e-05	-1.60853	-0.961225
179260816	chr3:179260816:T:G	1.53672e-07	-0.0535958	-0.990136	2.18302e-05	-1.69441	-1.01844
179260860	chr3:179260860:G:A	1.67381e-07	0.141107	-1.09939	1.80111e-05	-1.7074	-1.19776
179260901	chr3:179260901:A:G	4.28125e-08	-1.33632	-0.985408	2.42912e-05	-1.6086	-0.997438
179261755	chr3:179261755:T:C	1.61103e-07	-1.50195e-10	-0.99651	0.000123744	-1.50195e-10	-0.977936
179261791	chr3:179261791:T:TA	4.33763e-08	-1.01784	-1.2908	1.99162e-05	-1.51655	-1.28807
179262210	chr3:179262210:T:C	1.61113e-07	-1.50195e-10	-0.996446	0.00012375	-1.50195e-10	-0.97789
179262429	chr3:179262429:G:C	2.38227e-08	-1.70467	-1.20325	1.83531e-05	-1.65582	-1.23054
179262480	chr3:179262480:G:A	4.42916e-08	-1.41654	-0.871217	2.85592e-05	-1.56137	-0.882808
179262616	chr3:179262616:A:G	2.23406e-08	-1.71081	-1.26133	3.57401e-05	-1.00114	-1.21874
179262711	chr3:179262711:C:T	1.12667e-07	-0.0891293	-1.26498	3.45541e-05	-0.981116	-1.27251
179262802	chr3:179262802:C:G	1.82339e-07	-0.872688	-3.16733e-10	0.000177286	-0.618387	-3.16733e-10
179262833	chr3:179262833:G:A	2.75288e-07	-0.768236	0.307499	0.000151556	-1.06387	0.288669
179262851	chr3:179262851:G:A	2.39272e-08	-1.64572	-1.25781	1.67714e-05	-1.70934	-1.26714
179262946	chr3:179262946:A:G	1.20417e-07	-1.50195e-10	-1.28759	9.14055e-05	-1.50195e-10	-1.28085
179263434	chr3:179263434:G:T	1.78891e-07	0.0466336	-0.93841	2.03712e-05	-1.70186	-1.08017
179263448	chr3:179263448:G:A	1.61113e-07	-1.50195e-10	-0.996446	0.00012375	-1.50195e-10	-0.97789
179263485	chr3:179263485:G:A	3.81279e-08	-1.14383	-1.29378	1.86436e-05	-1.57936	-1.29129
179263553	chr3:179263553:T:A	4.06712e-08	-1.66959	-0.703441	4.19238e-05	-1.348	-0.712297
179263998	chr3:179263998:T:G	1.21999e-07	0.023215	-1.29776	3.59641e-05	-0.911963	-1.30167
179264353	chr3:179264353:G:A	4.81924e-07	1.20556	-1.10632	0.000113335	-0.0791752	-0.98663
179264474	chr3:179264474:C:T	2.18056e-08	-1.68988	-1.30651	1.62312e-05	-1.70288	-1.30633
179264507	chr3:179264507:T:C	2.5668e-08	-1.56452	-1.26879	4.66367e-05	-0.720337	-1.23343
179264552	chr3:179264552:G:A	2.1705e-07	-1.50195e-10	-0.698423	0.000175776	-1.50195e-10	-0.626944
179264658	chr3:179264658:A:T	1.27408e-07	-0.540143	-0.691015	5.60411e-05	-1.14591	-0.624155
179264721	chr3:179264721:A:G	2.14132e-08	-1.71073	-1.30382	1.82227e-05	-1.58696	-1.30653
179264846	chr3:179264846:C:T	1.24826e-07	-0.328175	-0.923454	0.000127287	-0.0666831	-0.883024
179264932	chr3:179264932:C:G	4.69295e-08	-1.27781	-0.952101	2.30747e-05	-1.6979	-0.959513
179265011	chr3:179265011:A:G	1.71759e-07	-0.125617	-0.806842	0.000176992	0.142775	-0.762824
179265031	chr3:179265031:T:G	1.70863e-07	-0.110101	-0.82759	0.000176047	0.159176	-0.784576
179265081	chr3:179265081:G:A	1.03041e-07	-0.656731	-0.786691	9.60216e-05	-0.489212	-0.742367
179265181	chr3:179265181:G:T	6.9188e-07	1.48941	-1.02855	0.000462869	1.33865	-0.997359
179265272	chr3:179265272:C:T	1.2057e-07	-1.50195e-10	-1.28632	9.12812e-05	-1.50195e-10	-1.28221
179265520	chr3:179265520:A:T	3.446e-07	0.810553	-1.04672	8.31775e-05	-0.36487	-1.01031
179265541	chr3:179265541:C:T	1.89276e-07	-1.50195e-10	-0.835344	0.000147414	-1.50195e-10	-0.802905
179265568	chr3:179265568:A:T	1.21688e-07	-1.50195e-10	-1.27709	9.20456e-05	-1.50195e-10	-1.27387
179265570	chr3:179265570:C:T	1.21426e-07	-1.50195e-10	-1.27925	9.18359e-05	-1.50195e-10	-1.27615
179265576	chr3:179265576:C:A	4.04134e-07	-1.50195e-10	-0.0768054	0.00028946	-1.50195e-10	-0.128133
179265747	chr3:179265747:C:T	6.79377e-08	-0.555751	-1.30421	0.000103337	0.148167	-1.30633
179265852	chr3:179265852:A:G	8.32247e-08	-0.474197	-1.18281	7.9609e-05	-0.190491	-1.22853
179266006	chr3:179266006:T:C	2.23232e-07	0.632845	-1.30318	6.83511e-05	-0.299795	-1.2717
179266397	chr3:179266397:T:C	7.54087e-08	-0.533285	-1.22235	7.14406e-05	-0.268332	-1.25895
179266590	chr3:179266590:T:C	1.29685e-07	-1.50195e-10	-1.21344	9.92017e-05	-1.50195e-10	-1.199
179266866	chr3:179266866:G:A	7.84053e-08	-0.437027	-1.27963	3.12067e-05	-1.08177	-1.27375
179266891	chr3:179266891:T:C	4.77597e-07	1.39693	-1.30672	6.01699e-05	-0.39966	-1.29932
179266919	chr3:179266919:A:C	1.53355e-07	-1.50195e-10	-1.0458	0.000135777	-1.50195e-10	-0.885139
179267095	chr3:179267095:AG:A	3.62991e-06	3.41369	-1.29528	0.00011658	0.23712	-1.2747
179267102	chr3:179267102:C:T	2.40034e-08	-1.59362	-1.30673	1.78836e-05	-1.60772	-1.30455
179267123	chr3:179267123:G:A	1.08858e-07	-0.111229	-1.27727	1.72365e-05	-1.70368	-1.24544
179267409	chr3:179267409:C:T	1.33313e-07	-0.930728	-0.255125	5.06598e-05	-1.66948	-0.201538
179267776	chr3:179267776:C:G	1.3419e-07	0.116769	-1.29606	3.24207e-05	-1.02777	-1.28959
179267824	chr3:179267824:A:C	3.36592e-07	-0.259681	-3.16733e-10	6.68468e-05	-1.59375	-3.16733e-10
179268244	chr3:179268244:G:C	1.44185e-07	-1.50195e-10	-1.10745	0.000106716	-1.50195e-10	-1.12598
179268415	chr3:179268415:C:T	4.69426e-08	-1.70661	-0.523021	4.86198e-05	-1.47096	-0.441161
179268578	chr3:179268578:A:G	2.02984e-07	-1.50195e-10	-0.765425	0.000160011	-1.50195e-10	-0.720911
179268660	chr3:179268660:C:T	6.33151e-08	-1.1715	-0.758927	3.72321e-05	-1.58397	-0.595012
179269047	chr3:179269047:A:G	1.26229e-07	-1.50195e-10	-1.24046	9.58371e-05	-1.50195e-10	-1.2335
179269190	chr3:179269190:T:C	1.21254e-07	-1.50195e-10	-1.28067	9.13137e-05	-1.50195e-10	-1.28185
179269648	chr3:179269648:T:TA	1.30357e-07	-1.50195e-10	-1.20828	9.90723e-05	-1.50195e-10	-1.2003
179269748	chr3:179269748:T:C	1.35445e-07	-0.225122	-0.944862	2.15086e-05	-1.70995	-1.01774
179269831	chr3:179269831:TTTGTC:T	1.34399e-07	-1.50195e-10	-1.17774	0.000102723	-1.50195e-10	-1.16412
179270024	chr3:179270024:C:T	2.37748e-07	0.100936	-0.708276	2.6766e-05	-1.71103	-0.797984
179270182	chr3:179270182:C:T	1.35079e-07	-1.50195e-10	-1.17269	0.000101908	-1.50195e-10	-1.17208
179270196	chr3:179270196:G:A	2.36534e-08	-1.618	-1.29705	2.65828e-05	-1.21226	-1.30363
179270197	chr3:179270197:C:T	2.0391e-07	-1.50195e-10	-0.760877	0.000160767	-1.50195e-10	-0.716199
179270216	chr3:179270216:T:C	8.80979e-08	-1.6001	-3.16733e-10	6.02083e-05	-1.69834	-3.16733e-10
179270235	chr3:179270235:T:C	8.22811e-07	-1.50195e-10	0.634174	0.000616276	-1.50195e-10	0.627542
179270287	chr3:179270287:G:A	4.06098e-08	-1.7061	-0.668444	4.18763e-05	-1.46658	-0.594857
179270303	chr3:179270303:A:G	1.9935e-06	2.64809	-1.129	0.000120153	0.0575908	-1.06497
179270313	chr3:179270313:C:T	7.208e-07	-1.50195e-10	0.501809	0.000538703	-1.50195e-10	0.493013
179270318	chr3:179270318:G:A	7.63844e-08	-1.26948	-0.473291	8.31808e-05	-1.01474	-0.360395
179270502	chr3:179270502:C:T	1.18219e-07	-1.50195e-10	-1.30601	8.91414e-05	-1.50195e-10	-1.30593
179270529	chr3:179270529:C:T	1.2654e-07	-0.233218	-1.00477	2.04006e-05	-1.70996	-1.07063
179270776	chr3:179270776:T:C	2.9959e-08	-1.4424	-1.23633	1.73608e-05	-1.68469	-1.25725
179270913	chr3:179270913:T:C	7.83421e-08	-1.16358	-0.553886	3.59628e-05	-1.70393	-0.509738
179271046	chr3:179271046:A:C	5.80388e-08	-1.71071	-0.306729	5.67171e-05	-1.54398	-0.214095
179271200	chr3:179271200:T:C	1.38904e-06	-1.50195e-10	1.15782	0.00104099	-1.50195e-10	1.15177
179271265	chr3:179271265:TAAG:T	3.21401e-07	-1.50195e-10	-0.305862	0.000257539	-1.50195e-10	-0.244981
179271479	chr3:179271479:A:G	1.53959e-07	-1.50195e-10	-1.04187	0.000115481	-1.50195e-10	-1.04705
179271578	chr3:179271578:A:G	9.00996e-08	-0.311963	-1.26567	4.32198e-05	-0.76229	-1.26756
179271608	chr3:179271608:C:T	1.08487e-07	-0.154079	-1.23784	3.39155e-05	-1.01216	-1.26012
179271633	chr3:179271633:C:T	1.44994e-07	-0.0303126	-1.07155	2.18187e-05	-1.56211	-1.15127
179271650	chr3:179271650:G:A	1.23856e-07	-0.0880021	-1.17143	4.90341e-05	-0.729626	-1.17401
179271679	chr3:179271679:A:G	1.22599e-07	-1.50195e-10	-1.26963	9.25119e-05	-1.50195e-10	-1.26881
179271688	chr3:179271688:C:A	2.83289e-08	-1.47143	-1.26324	1.92068e-05	-1.56622	-1.27466
179271956	chr3:179271956:C:T	7.52904e-08	-0.823221	-0.933979	0.000100006	-0.291392	-0.899527
179272245	chr3:179272245:A:C	1.26665e-07	-1.50195e-10	-1.23701	9.57085e-05	-1.50195e-10	-1.23484
179272469	chr3:179272469:T:C	1.38069e-07	-1.50195e-10	-1.1508	0.000103228	-1.50195e-10	-1.15921
179272562	chr3:179272562:G:A	5.68237e-07	-1.50195e-10	0.263985	0.000405774	-1.50195e-10	0.209644
179272614	chr3:179272614:G:C	2.43804e-08	-1.71089	-1.17389	2.60287e-05	-1.33108	-1.20588
179272674	chr3:179272674:C:T	2.25775e-08	-1.65829	-1.30331	2.00257e-05	-1.49638	-1.30276
179272837	chr3:179272837:T:C	1.23763e-07	-1.50195e-10	-1.26019	9.31699e-05	-1.50195e-10	-1.26173
179273093	chr3:179273093:C:T	1.18285e-07	-1.50195e-10	-1.30546	8.95115e-05	-1.50195e-10	-1.30179
179273532	chr3:179273532:G:A	1.3215e-07	-1.50195e-10	-1.19461	9.99587e-05	-1.50195e-10	-1.1914
179273617	chr3:179273617:A:G	3.90703e-08	-1.17796	-1.23523	4.56384e-05	-0.735182	-1.24022
179273658	chr3:179273658:G:A	2.11525e-07	-1.50195e-10	-0.724209	0.000171926	-1.50195e-10	-0.649087
179273669	chr3:179273669:AC:A	1.41892e-07	-1.50195e-10	-1.12349	0.000106184	-1.50195e-10	-1.13098
179273705	chr3:179273705:G:A	1.19983e-07	-1.50195e-10	-1.2912	9.06963e-05	-1.50195e-10	-1.28864
179273820	chr3:179273820:G:A	3.49145e-07	1.07194	-1.29501	9.58118e-05	0.0727335	-1.3065
179274076	chr3:179274076:ATC:A	4.27796e-08	-1.55823	-0.76426	3.07031e-05	-1.6443	-0.727492
179274154	chr3:179274154:C:T	5.17497e-07	-1.50195e-10	0.170451	0.000392277	-1.50195e-10	0.175815
179274163	chr3:179274163:C:T	8.08938e-08	-0.411602	-1.27381	4.28806e-05	-0.766575	-1.27116
179274747	chr3:179274747:A:G	4.49377e-08	-1.03003	-1.24325	5.44398e-05	-0.550156	-1.2489
179274825	chr3:179274825:A:G	1.40519e-07	-1.50195e-10	-1.13321	0.000106036	-1.50195e-10	-1.13238
179275067	chr3:179275067:A:T	1.29063e-07	-1.50195e-10	-1.21825	9.84287e-05	-1.50195e-10	-1.20682
179275130	chr3:179275130:T:G	1.3244e-07	-1.50195e-10	-1.19242	0.000101155	-1.50195e-10	-1.1795
179275468	chr3:179275468:C:T	1.24461e-07	-1.50195e-10	-1.25456	9.37034e-05	-1.50195e-10	-1.25602
179275948	chr3:179275948:C:T	7.977e-08	-1.69941	-3.16733e-10	5.95507e-05	-1.70932	-3.16733e-10
179276075	chr3:179276075:T:C	1.38207e-07	-1.50195e-10	-1.1498	0.000105626	-1.50195e-10	-1.13625
179276159	chr3:179276159:C:G	2.68214e-08	-1.48979	-1.29956	1.81664e-05	-1.59294	-1.30364
179276234	chr3:179276234:G:A	4.92515e-07	-1.50195e-10	0.120973	0.000435418	-1.50195e-10	0.280155
179276505	chr3:179276505:A:G	1.28458e-07	-1.50195e-10	-1.22295	9.80196e-05	-1.50195e-10	-1.21098
179276513	chr3:179276513:G:A	1.46641e-07	-1.50195e-10	-1.09057	0.000111041	-1.50195e-10	-1.08625
179276542	chr3:179276542:T:TG	1.9396e-07	-1.50195e-10	-0.810902	0.000146765	-1.50195e-10	-0.807316
179277785	chr3:179277785:T:C	1.25391e-07	-1.50195e-10	-1.24712	9.43317e-05	-1.50195e-10	-1.24933
179277839	chr3:179277839:A:G	2.63907e-08	-1.60349	-1.20205	1.7577e-05	-1.69487	-1.23469
179277869	chr3:179277869:A:G	2.68913e-08	-1.58989	-1.19686	1.77527e-05	-1.68933	-1.23028
179277954	chr3:179277954:G:A	1.26257e-07	-1.50195e-10	-1.24023	9.39079e-05	-1.50195e-10	-1.25384
179278055	chr3:179278055:G:A	1.91159e-07	-1.50195e-10	-0.825446	0.000145564	-1.50195e-10	-0.81554
179278355	chr3:179278355:A:G	1.52117e-07	-1.50195e-10	-1.0539	0.000114865	-1.50195e-10	-1.05239
179278489	chr3:179278489:C:T	1.27137e-07	-1.50195e-10	-1.23329	9.58434e-05	-1.50195e-10	-1.23344
179278648	chr3:179278648:T:C	1.27802e-07	-1.50195e-10	-1.22807	9.54885e-05	-1.50195e-10	-1.23715
179278883	chr3:179278883:A:C	2.61619e-08	-1.61585	-1.1984	1.75508e-05	-1.69949	-1.23156
179278888	chr3:179278888:T:C	2.49228e-08	-1.55674	-1.30603	1.68336e-05	-1.6724	-1.30038
179279246	chr3:179279246:AT:A	1.2903e-07	-1.50195e-10	-1.21851	9.7269e-05	-1.50195e-10	-1.21867
179279311	chr3:179279311:A:G	1.34843e-07	-1.50195e-10	-1.17444	0.00010213	-1.50195e-10	-1.1699
179279756	chr3:179279756:C:T	2.21869e-08	-1.69157	-1.28748	1.62982e-05	-1.70546	-1.29964
179279791	chr3:179279791:T:C	1.29951e-07	-1.50195e-10	-1.21139	9.79564e-05	-1.50195e-10	-1.21163
179279859	chr3:179279859:A:G	1.91414e-07	-1.50195e-10	-0.824116	0.00014576	-1.50195e-10	-0.814194
179279990	chr3:179279990:G:A	2.58822e-08	-1.51859	-1.30641	1.70305e-05	-1.65572	-1.30542
179280090	chr3:179280090:G:C	1.44216e-07	-1.50195e-10	-1.10724	0.000109736	-1.50195e-10	-1.09807
179280100	chr3:179280100:A:G	1.18253e-07	-1.50195e-10	-1.30573	8.91731e-05	-1.50195e-10	-1.30557
179280216	chr3:179280216:T:C	1.91171e-07	-1.50195e-10	-0.825385	0.000145574	-1.50195e-10	-0.815469
179280239	chr3:179280239:T:C	1.91517e-07	-1.50195e-10	-0.823577	0.00014584	-1.50195e-10	-0.813644
179280313	chr3:179280313:G:A	7.82231e-08	-0.950745	-0.768243	4.75486e-05	-1.23876	-0.695636
179280356	chr3:179280356:G:C	1.82511e-07	-1.50195e-10	-0.871745	0.000138902	-1.50195e-10	-0.862387
179280603	chr3:179280603:A:G	1.84741e-07	-1.50195e-10	-0.859596	0.000140628	-1.50195e-10	-0.850036
179280640	chr3:179280640:T:C	1.42993e-07	-1.50195e-10	-1.11575	0.000109074	-1.50195e-10	-1.10413
179280671	chr3:179280671:C:T	1.42024e-07	-1.50195e-10	-1.12256	0.000107531	-1.50195e-10	-1.11837
179280675	chr3:179280675:T:A	2.63202e-08	-1.5326	-1.27561	1.7139e-05	-1.66315	-1.29165
179280899	chr3:179280899:C:T	1.92615e-07	-1.50195e-10	-0.81786	0.000146684	-1.50195e-10	-0.807869
179280925	chr3:179280925:G:A	2.02512e-07	-1.50195e-10	-0.767753	0.000154271	-1.50195e-10	-0.757442
179281324	chr3:179281324:C:G	1.83876e-07	-0.86429	-3.16733e-10	0.000104841	-1.14371	-3.16733e-10
179281509	chr3:179281509:G:A	1.52358e-07	-1.50195e-10	-1.05232	0.000115048	-1.50195e-10	-1.0508
179281555	chr3:179281555:G:A	1.89597e-07	-1.50195e-10	-0.833653	0.000144362	-1.50195e-10	-0.823828
179281769	chr3:179281769:A:C	1.91143e-07	-1.50195e-10	-0.825532	0.000145551	-1.50195e-10	-0.815627
179281868	chr3:179281868:T:TAAC	1.91159e-07	-1.50195e-10	-0.825446	0.000145564	-1.50195e-10	-0.81554
179282280	chr3:179282280:C:T	1.85369e-07	-1.50195e-10	-0.856206	0.000141105	-1.50195e-10	-0.846646
179282401	chr3:179282401:GC:G	1.24615e-07	-1.50195e-10	-1.25332	9.37609e-05	-1.50195e-10	-1.2554
179282616	chr3:179282616:A:G	1.29196e-07	-1.50195e-10	-1.21722	9.64697e-05	-1.50195e-10	-1.22692
179283182	chr3:179283182:G:C	1.91266e-07	-1.50195e-10	-0.824888	0.000145647	-1.50195e-10	-0.814967
179283673	chr3:179283673:A:C	1.28794e-07	-1.50195e-10	-1.22034	9.61896e-05	-1.50195e-10	-1.22983
179283710	chr3:179283710:T:C	2.10341e-07	-1.50195e-10	-0.729824	0.000160499	-1.50195e-10	-0.717866
179283768	chr3:179283768:T:C	9.81078e-08	-1.49249	-3.16733e-10	6.08357e-05	-1.68798	-3.16733e-10
179283836	chr3:179283836:C:T	1.86556e-07	-0.849823	-3.16733e-10	0.000106343	-1.12948	-3.16733e-10
179283902	chr3:179283902:C:T	2.24658e-08	-1.6955	-1.27106	1.65369e-05	-1.70179	-1.28877
179283979	chr3:179283979:A:G	2.13132e-07	-1.50195e-10	-0.716641	0.000162649	-1.50195e-10	-0.70456
179284111	chr3:179284111:T:C	1.26089e-07	-1.50195e-10	-1.24157	9.48483e-05	-1.50195e-10	-1.24387
179284173	chr3:179284173:G:A	2.23505e-07	-1.50195e-10	-0.669119	0.000170672	-1.50195e-10	-0.656406
179284298	chr3:179284298:T:C	2.49099e-07	-1.50195e-10	-0.560704	0.000189873	-1.50195e-10	-0.549794
179284637	chr3:179284637:A:G	2.11313e-07	-1.50195e-10	-0.725211	0.000161248	-1.50195e-10	-0.713209
179284792	chr3:179284792:C:T	2.5858e-08	-1.68019	-1.14574	2.00939e-05	-1.70886	-1.08687
179285065	chr3:179285065:G:A	1.26133e-07	-1.50195e-10	-1.24121	9.48793e-05	-1.50195e-10	-1.24355
179285151	chr3:179285151:G:A	1.1827e-07	-1.50195e-10	-1.30558	8.91584e-05	-1.50195e-10	-1.30574
179285267	chr3:179285267:A:G	2.42608e-07	-1.50195e-10	-0.587107	0.000185814	-1.50195e-10	-0.571408
179285446	chr3:179285446:C:T	2.09481e-07	-1.50195e-10	-0.73392	0.00015988	-1.50195e-10	-0.721728
179285609	chr3:179285609:C:T	2.09228e-07	-1.50195e-10	-0.73513	0.000159636	-1.50195e-10	-0.723253
179285719	chr3:179285719:G:A	2.10289e-07	-1.50195e-10	-0.73007	0.000160457	-1.50195e-10	-0.718128
179286022	chr3:179286022:A:G	1.36796e-07	-1.16006	-3.16733e-10	0.000131563	-0.916667	-3.16733e-10
179286040	chr3:179286040:G:A	2.61247e-08	-1.68506	-1.13061	1.84194e-05	-1.70727	-1.17548
179286079	chr3:179286079:G:A	2.10139e-07	-1.50195e-10	-0.730784	0.00016034	-1.50195e-10	-0.718858
179286293	chr3:179286293:T:C	1.34807e-07	-1.50195e-10	-1.17471	0.000103052	-1.50195e-10	-1.16092
179286573	chr3:179286573:A:G	5.97914e-06	-1.50195e-10	2.61748	0.00460629	-1.50195e-10	2.63903
179286706	chr3:179286706:C:T	1.26495e-07	-1.50195e-10	-1.23835	9.48418e-05	-1.50195e-10	-1.24394
179286718	chr3:179286718:G:A	1.32406e-07	-1.50195e-10	-1.19268	9.95185e-05	-1.50195e-10	-1.19581
179286761	chr3:179286761:T:C	3.99855e-07	1.21926	-1.30671	7.40577e-05	-0.184796	-1.30651
179286770	chr3:179286770:C:T	1.63254e-07	-0.983243	-3.16733e-10	8.88005e-05	-1.30976	-3.16733e-10
179286773	chr3:179286773:A:G	2.87484e-08	-1.57036	-1.14961	1.80259e-05	-1.70128	-1.20306
179286781	chr3:179286781:A:G	3.30198e-08	-1.31404	-1.26741	2.08461e-05	-1.5142	-1.24478
179286905	chr3:179286905:T:G	1.77669e-07	-1.50195e-10	-0.898628	0.000136549	-1.50195e-10	-0.879469
179286908	chr3:179286908:A:C	1.76073e-07	-1.50195e-10	-0.907657	0.000135296	-1.50195e-10	-0.888689
179287060	chr3:179287060:C:T	1.54567e-07	-1.50195e-10	-1.03793	0.000117717	-1.50195e-10	-1.02787
179287220	chr3:179287220:T:C	1.30063e-07	-1.50195e-10	-1.21053	9.87541e-05	-1.50195e-10	-1.20352
179287328	chr3:179287328:G:T	1.9072e-07	-1.50195e-10	-0.827749	0.0001437	-1.50195e-10	-0.828426
179287368	chr3:179287368:T:G	2.76375e-08	-1.69916	-1.06022	2.19091e-05	-1.5906	-1.11865
179287391	chr3:179287391:C:T	2.28156e-08	-1.70628	-1.24483	1.82057e-05	-1.61938	-1.27503
179287679	chr3:179287679:T:C	1.36234e-07	-1.50195e-10	-1.16418	0.000134759	-1.50195e-10	-0.892664
179287913	chr3:179287913:C:T	6.30435e-08	-1.07433	-0.860402	7.17187e-05	-0.760917	-0.762484
179288281	chr3:179288281:A:G	2.92905e-08	-1.65957	-1.04172	2.4636e-05	-1.49091	-1.10104
179288601	chr3:179288601:C:T	2.80645e-08	-1.65683	-1.08722	2.37923e-05	-1.48585	-1.14094
179288882	chr3:179288882:T:C	1.18807e-07	-1.50195e-10	-1.30105	8.983e-05	-1.50195e-10	-1.29823
179289253	chr3:179289253:T:A	4.27815e-08	-1.01995	-1.3025	1.67114e-05	-1.67371	-1.30635
179289290	chr3:179289290:C:A	1.74022e-07	-1.50195e-10	-0.919369	0.000133323	-1.50195e-10	-0.90338
179289479	chr3:179289479:C:T	1.23343e-07	-1.50195e-10	-1.26359	9.26082e-05	-1.50195e-10	-1.26777
179289733	chr3:179289733:G:A	2.54621e-07	-1.50195e-10	-0.538778	0.000194277	-1.50195e-10	-0.526868
179289776	chr3:179289776:C:G	3.47199e-08	-1.6313	-0.899936	2.96528e-05	-1.43605	-0.970541
179289823	chr3:179289823:T:C	3.08014e-08	-1.63019	-1.0208	2.65374e-05	-1.43484	-1.08276
179289846	chr3:179289846:C:T	1.88307e-07	-1.50195e-10	-0.840478	0.000144407	-1.50195e-10	-0.823517
179290272	chr3:179290272:C:T	2.77366e-08	-1.62464	-1.13117	2.43792e-05	-1.42371	-1.17871
179290340	chr3:179290340:C:T	1.23739e-07	-1.50195e-10	-1.26038	9.28883e-05	-1.50195e-10	-1.26475
179290357	chr3:179290357:C:T	2.46917e-08	-1.6692	-1.20289	2.10151e-05	-1.51219	-1.23872
179291312	chr3:179291312:T:C	7.43767e-08	-1.01401	-0.755396	8.65118e-05	-0.685119	-0.650753
179291657	chr3:179291657:G:T	3.18688e-08	-1.59823	-1.01869	2.79415e-05	-1.38562	-1.08042
179291964	chr3:179291964:A:T	5.14857e-08	-0.854573	-1.28267	2.46657e-05	-1.31502	-1.27572
179292457	chr3:179292457:G:A	1.25258e-07	-1.50195e-10	-1.24818	9.39895e-05	-1.50195e-10	-1.25297
179292467	chr3:179292467:T:C	2.18023e-08	-1.69165	-1.30489	1.87154e-05	-1.56035	-1.30645
179292481	chr3:179292481:G:A	2.18113e-08	-1.69197	-1.30416	1.86959e-05	-1.56119	-1.30666
179292604	chr3:179292604:T:C	3.49847e-07	-1.50195e-10	-0.221057	0.000253161	-1.50195e-10	-0.262125
179292783	chr3:179292783:T:TC	1.24024e-07	-1.50195e-10	-1.25808	9.31042e-05	-1.50195e-10	-1.26243
179292926	chr3:179292926:G:A	2.18205e-08	-1.69111	-1.30459	1.8739e-05	-1.55899	-1.30655
179292961	chr3:179292961:A:T	1.9446e-07	-1.50195e-10	-0.808324	0.000149222	-1.50195e-10	-0.790714
179292973	chr3:179292973:G:A	2.17592e-08	-1.69214	-1.30637	1.88047e-05	-1.56196	-1.30009
179293047	chr3:179293047:G:A	1.68169e-07	-1.50195e-10	-0.953586	0.000132138	-1.50195e-10	-0.912306
179293052	chr3:179293052:T:C	2.18195e-08	-1.69065	-1.30509	1.87664e-05	-1.55772	-1.30636
179293060	chr3:179293060:C:G	2.18043e-08	-1.69132	-1.30513	1.87333e-05	-1.5595	-1.30634
179293077	chr3:179293077:G:A	2.1792e-08	-1.69146	-1.30555	1.87304e-05	-1.55992	-1.30609
179293497	chr3:179293497:AACCTCATTAG:A	2.16611e-08	-1.69633	-1.30671	1.85387e-05	-1.5742	-1.30209
179293757	chr3:179293757:A:G	1.28771e-07	-1.50195e-10	-1.22051	9.78931e-05	-1.50195e-10	-1.21228
179294109	chr3:179294109:C:A	1.05472e-06	0.625331	0.257142	0.000493133	0.194928	0.2097
179294212	chr3:179294212:C:T	5.0178e-08	-0.866008	-1.29697	2.40999e-05	-1.32153	-1.29241
179294287	chr3:179294287:G:A	1.34955e-06	-1.50195e-10	1.12898	0.00103154	-1.50195e-10	1.14265
179294341	chr3:179294341:T:G	2.19079e-08	-1.6859	-1.3058	1.91548e-05	-1.54526	-1.29834
179294452	chr3:179294452:A:T	2.25625e-08	-1.68835	-1.27392	1.9184e-05	-1.55076	-1.29131
179294923	chr3:179294923:G:A	5.98964e-07	-1.50195e-10	0.316649	0.000488966	-1.50195e-10	0.396141
179295164	chr3:179295164:T:C	1.40698e-07	-1.50195e-10	-1.13194	0.0001064	-1.50195e-10	-1.12895
179295300	chr3:179295300:C:T	4.8571e-08	-0.889347	-1.30618	2.33442e-05	-1.33908	-1.30672
179295493	chr3:179295493:A:G	1.06962e-06	0.705777	0.190731	0.000496997	0.268118	0.144315
179295946	chr3:179295946:T:C	4.78836e-08	-0.905029	-1.30475	2.31092e-05	-1.34995	-1.30597
179295998	chr3:179295998:C:T	2.10507e-07	-1.50195e-10	-0.729035	0.000181438	-1.50195e-10	-0.595241
179296072	chr3:179296072:T:C	4.64057e-08	-0.934464	-1.30667	2.2653e-05	-1.36923	-1.30663
179296410	chr3:179296410:C:T	1.55105e-07	-1.50195e-10	-1.03445	0.000119212	-1.50195e-10	-1.01525
179296437	chr3:179296437:C:A	1.41564e-07	-1.50195e-10	-1.1258	0.000106867	-1.50195e-10	-1.12457
179296463	chr3:179296463:A:G	8.06245e-08	-1.68875	-3.16733e-10	6.57988e-05	-1.60955	-3.16733e-10
179296502	chr3:179296502:G:A	2.54731e-07	-1.50195e-10	-0.538343	0.000194365	-1.50195e-10	-0.526412
179296985	chr3:179296985:G:A	2.36692e-08	-1.66893	-1.24545	2.01545e-05	-1.51697	-1.27575
179297275	chr3:179297275:T:G	1.27367e-07	-1.50195e-10	-1.23148	9.5351e-05	-1.50195e-10	-1.23859
179297395	chr3:179297395:C:T	1.23935e-07	-1.50195e-10	-1.2588	9.23847e-05	-1.50195e-10	-1.27019
179297527	chr3:179297527:T:C	4.82154e-08	-0.897433	-1.30544	2.32353e-05	-1.34402	-1.30645
179297564	chr3:179297564:C:T	2.31992e-07	-0.136544	-0.495305	9.26853e-05	-0.734745	-0.532198
179297712	chr3:179297712:A:G	2.42386e-07	-0.588022	-3.16733e-10	5.97966e-05	-1.7052	-3.16733e-10
179297721	chr3:179297721:T:C	4.99403e-08	-0.861159	-1.30657	2.3775e-05	-1.32081	-1.3067
179297745	chr3:179297745:T:A	1.4926e-07	-1.50195e-10	-1.07286	0.000114555	-1.50195e-10	-1.0551
179297917	chr3:179297917:C:T	2.25555e-07	-1.50195e-10	-0.659989	0.000170514	-1.50195e-10	-0.657332
179298093	chr3:179298093:T:C	1.08564e-06	2.11797	-1.2066	0.000170099	0.567659	-1.22743
179298413	chr3:179298413:G:A	2.03641e-07	-1.50195e-10	-0.762194	0.000155084	-1.50195e-10	-0.752184
179298942	chr3:179298942:T:C	1.18768e-07	-1.50195e-10	-1.30138	8.97947e-05	-1.50195e-10	-1.29863
179298953	chr3:179298953:G:A	2.21697e-07	-1.50195e-10	-0.677243	0.000167149	-1.50195e-10	-0.677268
179299174	chr3:179299174:G:A	4.30548e-08	-1.01068	-1.3054	2.14649e-05	-1.42611	-1.30362
179299214	chr3:179299214:T:C	2.23529e-07	-1.50195e-10	-0.66901	0.000170371	-1.50195e-10	-0.658171
179299332	chr3:179299332:T:C	4.60059e-08	-0.943309	-1.30647	1.71178e-05	-1.65383	-1.30221
179299372	chr3:179299372:G:A	5.08946e-08	-0.842065	-1.30673	2.40779e-05	-1.30839	-1.30647
179299754	chr3:179299754:G:A	2.16823e-08	-1.69713	-1.30493	1.62553e-05	-1.71013	-1.2976
179300161	chr3:179300161:T:C	5.03777e-08	-0.852276	-1.30673	2.39154e-05	-1.31514	-1.30649
179300163	chr3:179300163:C:T	1.44114e-07	-1.50195e-10	-1.10795	0.000110277	-1.50195e-10	-1.09316
179300607	chr3:179300607:T:C	2.7669e-07	-0.455656	-3.16733e-10	0.000112869	-1.06992	-3.16733e-10
179300617	chr3:179300617:C:T	5.19668e-08	-0.824791	-1.30316	2.46936e-05	-1.28895	-1.30066
179300670	chr3:179300670:G:A	1.4055e-07	-1.50195e-10	-1.13299	0.000107576	-1.50195e-10	-1.11795
179300685	chr3:179300685:C:T	1.35335e-07	-1.50195e-10	-1.1708	0.000102903	-1.50195e-10	-1.16237
179300970	chr3:179300970:T:A	7.07359e-08	-1.15456	-0.665039	7.89075e-05	-0.872946	-0.554929
179301137	chr3:179301137:C:T	5.5277e-08	-0.869229	-1.19697	2.08491e-05	-1.52157	-1.23728
179301144	chr3:179301144:G:A	1.31175e-07	-1.50195e-10	-1.20202	9.95067e-05	-1.50195e-10	-1.19593
179301243	chr3:179301243:A:G	2.16698e-08	-1.7017	-1.30094	1.80392e-05	-1.59719	-1.30642
179301268	chr3:179301268:G:T	4.88296e-07	0.888704	-0.776336	0.000217175	0.374877	-0.790327
179301371	chr3:179301371:A:G	2.30429e-08	-1.65944	-1.28176	2.09847e-05	-1.49181	-1.26054
179301449	chr3:179301449:A:G	2.13964e-08	-1.7086	-1.30673	1.75921e-05	-1.62566	-1.30305
179301682	chr3:179301682:A:C	1.38466e-06	0.345896	0.808763	0.000649849	-0.0765353	0.757123
179301917	chr3:179301917:A:G	7.9413e-08	-0.554692	-1.1492	3.86434e-05	-1.00526	-1.13651
179302277	chr3:179302277:G:A	5.90719e-08	-0.749883	-1.24992	5.88766e-05	-0.479404	-1.2413
179302297	chr3:179302297:T:C	2.37214e-08	-1.70317	-1.20901	1.94697e-05	-1.64136	-1.18593
179302574	chr3:179302574:C:T	1.18146e-07	-1.50195e-10	-1.30663	9.34224e-05	-1.50195e-10	-1.25902
179302641	chr3:179302641:C:T	1.19174e-07	-1.50195e-10	-1.29797	9.66816e-05	-1.50195e-10	-1.22473
179302934	chr3:179302934:G:A	5.73411e-08	-0.847771	-1.18176	3.00511e-05	-1.22053	-1.17272
179303149	chr3:179303149:C:T	3.48134e-08	-1.54097	-0.987581	2.95098e-05	-1.38542	-1.02601
179303349	chr3:179303349:A:T	7.71565e-07	0.569868	-3.16733e-10	0.000312805	-0.0505708	-3.16733e-10
179303436	chr3:179303436:C:T	3.10826e-08	-1.66882	-0.973083	2.31298e-05	-1.7072	-0.947827
179303615	chr3:179303615:G:A	2.20759e-08	-1.70877	-1.27529	1.68326e-05	-1.70574	-1.2671
179303647	chr3:179303647:A:G	1.60775e-07	-1.50195e-10	-0.998546	0.00012634	-1.50195e-10	-0.957173
179303825	chr3:179303825:C:T	3.51254e-07	-1.50195e-10	-0.217043	0.000273103	-1.50195e-10	-0.186304
179303881	chr3:179303881:C:T	2.49831e-08	-1.69416	-1.16619	1.81862e-05	-1.71058	-1.18491
179303904	chr3:179303904:G:A	1.19655e-07	-1.50195e-10	-1.29394	8.98226e-05	-1.50195e-10	-1.29832
179303935	chr3:179303935:G:A	2.35868e-07	-0.582826	-0.0324544	0.000131752	-0.867689	-0.0475398
179304015	chr3:179304015:G:A	4.10624e-06	-1.50195e-10	2.24171	0.00315755	-1.50195e-10	2.2614
179304150	chr3:179304150:T:C	3.19744e-08	-1.70923	-0.904384	2.22108e-05	-1.70217	-0.9934
179304165	chr3:179304165:G:A	7.45427e-07	-1.50195e-10	0.535405	0.000586373	-1.50195e-10	0.577804
179304226	chr3:179304226:G:A	6.63977e-08	-0.906932	-0.975959	6.12108e-05	-0.649647	-1.03218
179304327	chr3:179304327:T:C	2.3525e-08	-1.6803	-1.24019	1.90382e-05	-1.64258	-1.20713
179304740	chr3:179304740:T:C	5.85789e-08	-1.04	-0.968175	5.88782e-05	-0.718337	-1.00234
179304986	chr3:179304986:G:A	4.44299e-08	-1.0045	-1.28014	4.2084e-05	-0.760701	-1.29578
179306148	chr3:179306148:C:T	1.48299e-07	-1.50195e-10	-1.07932	0.000130185	-1.50195e-10	-0.927199
179306214	chr3:179306214:C:T	1.91068e-07	-1.50195e-10	-0.825921	0.000138638	-1.50195e-10	-0.864282
179306519	chr3:179306519:G:A	4.79645e-08	-1.62596	-0.582127	4.07426e-05	-1.5232	-0.565679
179307232	chr3:179307232:T:A	2.01067e-07	-1.50195e-10	-0.774916	0.000145557	-1.50195e-10	-0.815588
179307464	chr3:179307464:T:C	1.83771e-07	-0.864865	-3.16733e-10	9.22988e-05	-1.27112	-3.16733e-10
179307485	chr3:179307485:G:A	2.93201e-07	-1.50195e-10	-0.397694	0.000226326	-1.50195e-10	-0.374174
179307656	chr3:179307656:C:T	2.63592e-07	-1.50195e-10	-0.504151	0.000203174	-1.50195e-10	-0.482091
179307721	chr3:179307721:C:T	1.18631e-07	-1.50195e-10	-1.30253	8.94268e-05	-1.50195e-10	-1.30273
179307832	chr3:179307832:T:C	1.36897e-07	-1.50195e-10	-1.15933	0.000106192	-1.50195e-10	-1.1309
179307869	chr3:179307869:T:C	2.37376e-07	-1.50195e-10	-0.608908	0.000194085	-1.50195e-10	-0.527857
179307872	chr3:179307872:A:T	2.3732e-07	-1.50195e-10	-0.609143	0.00019402	-1.50195e-10	-0.528191
179307925	chr3:179307925:A:T	1.21726e-07	-1.50195e-10	-1.27678	9.2071e-05	-1.50195e-10	-1.27359
179307926	chr3:179307926:A:T	1.73055e-07	-1.50195e-10	-0.924942	0.000181552	-1.50195e-10	-0.59461
179308006	chr3:179308006:T:G	1.59739e-07	-1.50195e-10	-1.00501	0.000120898	-1.50195e-10	-1.00121
179308013	chr3:179308013:C:G	2.43088e-07	-1.50195e-10	-0.585131	0.000198966	-1.50195e-10	-0.503017
179308038	chr3:179308038:CTCTAAT:C	1.59906e-07	-1.50195e-10	-1.00397	0.000121023	-1.50195e-10	-1.00017
179308057	chr3:179308057:G:A	2.6713e-07	-1.50195e-10	-0.490819	0.000205879	-1.50195e-10	-0.468865
179308073	chr3:179308073:C:T	1.18737e-07	-1.50195e-10	-1.30164	8.95101e-05	-1.50195e-10	-1.3018
179308325	chr3:179308325:T:C	1.2857e-07	-1.50195e-10	-1.22208	9.87805e-05	-1.50195e-10	-1.20325
179308522	chr3:179308522:G:A	2.32528e-07	-1.50195e-10	-0.629544	0.0001899	-1.50195e-10	-0.549654
179308792	chr3:179308792:A:G	1.4345e-07	-1.50195e-10	-1.11257	0.000124607	-1.50195e-10	-0.97099
179308871	chr3:179308871:C:G	2.29755e-07	-1.50195e-10	-0.641542	0.000187513	-1.50195e-10	-0.562303
179308961	chr3:179308961:C:CT	2.53299e-07	-1.50195e-10	-0.543983	0.000195073	-1.50195e-10	-0.52278
179309034	chr3:179309034:C:G	1.36028e-07	-1.50195e-10	-1.16569	0.000105457	-1.50195e-10	-1.13785
179309096	chr3:179309096:T:G	1.26348e-07	-1.50195e-10	-1.23951	9.08687e-05	-1.50195e-10	-1.28674
179309404	chr3:179309404:C:T	3.47295e-08	-1.25454	-1.27642	2.91702e-05	-1.15057	-1.27243
179309713	chr3:179309713:A:C	2.31096e-07	-1.50195e-10	-0.635722	0.000188661	-1.50195e-10	-0.556198
179309807	chr3:179309807:C:T	1.1814e-07	-1.50195e-10	-1.30668	8.90758e-05	-1.50195e-10	-1.30666
179309902	chr3:179309902:A:G	1.59865e-07	-1.50195e-10	-1.00422	0.000120984	-1.50195e-10	-1.00049
179310006	chr3:179310006:T:C	1.26844e-07	-1.50195e-10	-1.2356	9.10664e-05	-1.50195e-10	-1.28456
179310019	chr3:179310019:A:G	1.9081e-07	-1.50195e-10	-0.827273	0.000151908	-1.50195e-10	-0.772878
179310025	chr3:179310025:T:C	4.84955e-08	-0.92242	-1.27466	4.63181e-05	-0.66846	-1.29216
179310185	chr3:179310185:C:G	1.18723e-07	-1.50195e-10	-1.30176	8.95833e-05	-1.50195e-10	-1.30098
179310207	chr3:179310207:G:A	1.74773e-07	-1.50195e-10	-0.915065	0.00013792	-1.50195e-10	-0.869482
179310222	chr3:179310222:G:A	2.28443e-07	-1.50195e-10	-0.647265	0.000164459	-1.50195e-10	-0.693488
179310384	chr3:179310384:C:A	1.22874e-07	-1.50195e-10	-1.26739	8.95881e-05	-1.50195e-10	-1.30093
179310479	chr3:179310479:C:T	1.507e-07	-1.50195e-10	-1.06326	0.000111482	-1.50195e-10	-1.08229
179310593	chr3:179310593:T:C	1.5586e-07	-1.50195e-10	-1.0296	0.000138719	-1.50195e-10	-0.863703
179310693	chr3:179310693:C:T	1.47173e-07	-1.50195e-10	-1.08694	0.000128919	-1.50195e-10	-0.936969
179310696	chr3:179310696:T:A	3.71949e-08	-1.23443	-1.22795	2.76101e-05	-1.27814	-1.19983
179310709	chr3:179310709:A:G	7.15232e-07	-1.50195e-10	0.494054	0.000562476	-1.50195e-10	0.536197
179310792	chr3:179310792:CA:C	1.01649e-07	-1.45703	-3.16733e-10	7.68122e-05	-1.45479	-3.16733e-10
179310825	chr3:179310825:C:T	1.59672e-07	-1.50195e-10	-1.00543	0.000120837	-1.50195e-10	-1.00171
179310993	chr3:179310993:C:T	3.01219e-07	-1.50195e-10	-0.370715	0.00024785	-1.50195e-10	-0.283329
179311255	chr3:179311255:G:A	2.23646e-07	-1.50195e-10	-0.668488	0.000171996	-1.50195e-10	-0.648682
179311720	chr3:179311720:C:T	1.59609e-07	-1.50195e-10	-1.00583	0.000120556	-1.50195e-10	-1.00404
179311740	chr3:179311740:C:T	1.18139e-07	-1.50195e-10	-1.30669	8.91421e-05	-1.50195e-10	-1.30592
179312069	chr3:179312069:T:G	2.15963e-07	-1.50195e-10	-0.703446	0.000166021	-1.50195e-10	-0.684036
179312326	chr3:179312326:C:T	4.14175e-08	-1.39306	-0.961789	3.67309e-05	-1.1927	-0.999833
179312776	chr3:179312776:T:C	1.1863e-07	-1.50195e-10	-1.30254	8.94764e-05	-1.50195e-10	-1.30218
179313235	chr3:179313235:T:C	1.18338e-07	-1.50195e-10	-1.30501	8.92309e-05	-1.50195e-10	-1.30492
179313283	chr3:179313283:G:A	1.71797e-07	-1.50195e-10	-0.93224	0.000135429	-1.50195e-10	-0.887704
179313374	chr3:179313374:CTT:C	4.34379e-08	-1.03569	-1.27153	4.16041e-05	-0.778034	-1.28992
179313751	chr3:179313751:T:C	1.51277e-07	-1.50195e-10	-1.05944	0.000114318	-1.50195e-10	-1.05717
179315392	chr3:179315392:G:A	4.04962e-08	-1.23692	-1.14043	3.06185e-05	-1.27401	-1.10054
179315612	chr3:179315612:A:G	8.06933e-08	-1.6879	-3.16733e-10	5.97978e-05	-1.70518	-3.16733e-10
179315816	chr3:179315816:G:A	2.27976e-08	-1.68407	-1.26783	1.76393e-05	-1.65812	-1.2679
179315990	chr3:179315990:TGTGTGTGTGTGTGA:T	7.99351e-07	-0.155664	0.760912	0.000561871	-0.179074	0.714195
179316180	chr3:179316180:T:A	1.2225e-07	-1.50195e-10	-1.27249	9.21816e-05	-1.50195e-10	-1.27239
179316207	chr3:179316207:G:A	1.48395e-07	-1.50195e-10	-1.07867	0.000115297	-1.50195e-10	-1.04864
179316349	chr3:179316349:A:G	1.88059e-07	-1.50195e-10	-0.841796	0.00014226	-1.50195e-10	-0.838493
179316684	chr3:179316684:G:C	4.18871e-08	-1.1934	-1.15017	3.16174e-05	-1.23156	-1.11088
179316745	chr3:179316745:T:G	2.6179e-07	-1.50195e-10	-0.51101	0.000203193	-1.50195e-10	-0.481997
179316846	chr3:179316846:T:A	1.35063e-07	-1.50195e-10	-1.17281	0.000114917	-1.50195e-10	-1.05194
179316922	chr3:179316922:G:A	3.61913e-08	-1.21711	-1.27263	2.69138e-05	-1.24244	-1.26107
179316991	chr3:179316991:A:G	1.92295e-07	-1.50195e-10	-0.819525	0.000147764	-1.50195e-10	-0.800534
179317723	chr3:179317723:T:A	1.32594e-07	-1.50195e-10	-1.19126	0.000111973	-1.50195e-10	-1.0779
179317752	chr3:179317752:C:T	1.53355e-07	-1.50195e-10	-1.0458	0.000115877	-1.50195e-10	-1.04363
179317845	chr3:179317845:T:G	1.23443e-06	-1.50195e-10	1.03981	0.000928403	-1.50195e-10	1.03731
179318314	chr3:179318314:A:G	1.54196e-07	-1.50195e-10	-1.04033	0.00011652	-1.50195e-10	-1.03809
179318740	chr3:179318740:G:A	1.00188e-07	-1.28912	-0.18239	8.32834e-05	-1.30635	-0.0675556
179318751	chr3:179318751:C:T	5.30666e-08	-1.18405	-0.922955	4.83349e-05	-0.95841	-0.959588
179318861	chr3:179318861:C:A	1.18151e-07	-1.50195e-10	-1.30659	8.90763e-05	-1.50195e-10	-1.30666
179318922	chr3:179318922:A:C	1.32743e-07	-1.50195e-10	-1.19014	0.00011213	-1.50195e-10	-1.07649
179319096	chr3:179319096:A:G	1.31857e-07	-1.50195e-10	-1.19684	0.000111074	-1.50195e-10	-1.08595
179319421	chr3:179319421:G:A	1.3129e-07	-1.50195e-10	-1.20115	0.000110396	-1.50195e-10	-1.09208
179319424	chr3:179319424:C:A	7.89277e-08	-1.71002	-3.16733e-10	6.13957e-05	-1.67881	-3.16733e-10
179319504	chr3:179319504:G:A	1.31304e-07	-1.50195e-10	-1.20104	0.000110412	-1.50195e-10	-1.09194
179319642	chr3:179319642:T:C	1.32014e-07	-1.50195e-10	-1.19565	0.000111244	-1.50195e-10	-1.08443
179319646	chr3:179319646:C:T	4.90001e-08	-0.949175	-1.23756	4.09802e-05	-0.856711	-1.22635
179320120	chr3:179320120:G:T	1.3129e-07	-1.50195e-10	-1.20115	0.000110396	-1.50195e-10	-1.09208
179320133	chr3:179320133:G:A	1.33379e-07	-1.50195e-10	-1.18536	0.000112882	-1.50195e-10	-1.06981
179320244	chr3:179320244:GC:G	2.12156e-07	-1.50195e-10	-0.72123	0.000153161	-1.50195e-10	-0.76466
179320732	chr3:179320732:C:G	5.30699e-08	-1.21978	-0.887162	4.7855e-05	-1.00231	-0.925661
179321190	chr3:179321190:TA:T	2.23629e-07	-1.50195e-10	-0.668564	0.00016947	-1.50195e-10	-0.663478
179321611	chr3:179321611:G:T	1.18316e-07	-1.50195e-10	-1.30519	8.91859e-05	-1.50195e-10	-1.30543
179321748	chr3:179321748:G:A	2.28513e-07	-1.50195e-10	-0.646959	0.000173244	-1.50195e-10	-0.641449
179321943	chr3:179321943:A:G	2.17334e-07	-0.69712	-3.16733e-10	0.000132251	-0.911448	-3.16733e-10
179321963	chr3:179321963:A:G	5.57051e-08	-0.889123	-1.16936	5.28459e-05	-0.675706	-1.15307
179322031	chr3:179322031:C:T	2.00536e-07	-1.50195e-10	-0.77756	0.000146022	-1.50195e-10	-0.812398
179322389	chr3:179322389:A:G	4.81197e-08	-1.20034	-1.00452	3.6828e-05	-1.23824	-0.951655
179322739	chr3:179322739:A:G	2.28513e-07	-1.50195e-10	-0.646959	0.000173244	-1.50195e-10	-0.641449
179322787	chr3:179322787:CT:C	1.11209e-07	-1.36715	-3.16733e-10	6.16377e-05	-1.67488	-3.16733e-10
179322855	chr3:179322855:C:G	3.39385e-08	-1.24999	-1.30402	3.40038e-05	-0.963072	-1.30661
179322863	chr3:179322863:A:G	3.33754e-08	-1.27224	-1.29849	3.31665e-05	-0.98875	-1.30586
179323100	chr3:179323100:T:C	3.86771e-08	-1.43343	-0.989871	3.05621e-05	-1.43982	-0.93657
179323269	chr3:179323269:G:C	8.30677e-08	-1.6589	-3.16733e-10	6.37225e-05	-1.64161	-3.16733e-10
179323462	chr3:179323462:C:T	8.25303e-08	-1.66539	-3.16733e-10	6.21439e-05	-1.6667	-3.16733e-10
179323566	chr3:179323566:C:A	2.65001e-07	-1.50195e-10	-0.49882	0.000263996	-1.50195e-10	-0.220218
179323781	chr3:179323781:G:A	8.4686e-08	-1.6396	-3.16733e-10	6.15415e-05	-1.67644	-3.16733e-10
179323836	chr3:179323836:CGT:C	2.69252e-07	-1.50195e-10	-0.482904	0.000268884	-1.50195e-10	-0.201873
179324128	chr3:179324128:G:A	2.33921e-07	-0.519673	-0.103895	0.000352031	-0.159703	0.227269
179324184	chr3:179324184:C:T	2.73033e-07	-1.50195e-10	-0.468959	0.000273291	-1.50195e-10	-0.185613
179324187	chr3:179324187:C:T	3.4767e-08	-1.22546	-1.30442	3.51284e-05	-0.930642	-1.3065
179324312	chr3:179324312:C:T	2.67735e-07	-1.50195e-10	-0.488557	0.000267155	-1.50195e-10	-0.208323
179324393	chr3:179324393:A:G	2.64174e-07	-1.50195e-10	-0.501944	0.000263041	-1.50195e-10	-0.223843
179324550	chr3:179324550:A:G	6.49988e-08	-1.40374	-0.500448	5.53407e-05	-1.40762	-0.375024
179324715	chr3:179324715:A:G	2.57303e-07	-1.50195e-10	-0.528298	0.00025511	-1.50195e-10	-0.254458
179325696	chr3:179325696:A:G	2.4853e-07	-1.50195e-10	-0.562988	0.00017826	-1.50195e-10	-0.612911
179325703	chr3:179325703:C:T	7.99105e-08	-1.69765	-3.16733e-10	6.03482e-05	-1.69602	-3.16733e-10
179325840	chr3:179325840:C:CA	1.21025e-07	-1.50195e-10	-1.28256	9.12462e-05	-1.50195e-10	-1.28259
179325891	chr3:179325891:AAAAAT:A	2.61203e-07	-1.50195e-10	-0.513255	0.000259607	-1.50195e-10	-0.236984
179326004	chr3:179326004:T:C	1.18162e-07	-1.50195e-10	-1.30649	8.91054e-05	-1.50195e-10	-1.30633
179326320	chr3:179326320:C:T	2.32923e-07	-1.50195e-10	-0.627843	0.0001676	-1.50195e-10	-0.674569
179326522	chr3:179326522:A:G	3.419e-08	-1.24005	-1.30658	3.45747e-05	-0.948922	-1.30411
179326687	chr3:179326687:C:T	2.35835e-07	-1.50195e-10	-0.615421	0.000175915	-1.50195e-10	-0.626149
179326902	chr3:179326902:A:G	1.1983e-07	-1.50195e-10	-1.29247	9.03542e-05	-1.50195e-10	-1.29241
179326907	chr3:179326907:G:C	2.67733e-07	-1.50195e-10	-0.488562	0.000200125	-1.50195e-10	-0.49721
179327164	chr3:179327164:T:C	3.31905e-06	-1.50195e-10	2.02888	0.00255701	-1.50195e-10	2.05044
179327572	chr3:179327572:T:C	2.63999e-07	-1.50195e-10	-0.502608	0.000262839	-1.50195e-10	-0.22461
179327705	chr3:179327705:T:C	3.52789e-08	-1.21139	-1.30388	3.37943e-05	-0.981313	-1.29455
179327800	chr3:179327800:G:A	1.59634e-07	-1.50195e-10	-1.00567	0.000120655	-1.50195e-10	-1.00321
179327971	chr3:179327971:A:G	3.27834e-08	-1.28217	-1.30646	3.27259e-05	-1.0035	-1.30449
179328179	chr3:179328179:C:T	1.70833e-07	-0.937866	-3.16733e-10	0.000105878	-1.13387	-3.16733e-10
179328954	chr3:179328954:G:T	2.54675e-07	-1.50195e-10	-0.538564	0.00025215	-1.50195e-10	-0.266129
179329350	chr3:179329350:A:G	1.18322e-07	-1.50195e-10	-1.30514	8.92076e-05	-1.50195e-10	-1.30519
179329468	chr3:179329468:A:G	8.02616e-08	-1.69326	-3.16733e-10	6.01517e-05	-1.69928	-3.16733e-10
179329541	chr3:179329541:A:G	2.03278e-07	-0.763979	-3.16733e-10	0.000100104	-1.18994	-3.16733e-10
179329904	chr3:179329904:C:T	4.54577e-08	-0.955742	-1.30603	4.53334e-05	-0.676269	-1.30584
179330029	chr3:179330029:T:C	4.86216e-08	-1.4078	-0.786688	4.99999e-05	-1.13798	-0.746154
179330157	chr3:179330157:C:T	2.95904e-07	-1.50195e-10	-0.388519	0.000239761	-1.50195e-10	-0.316508
179330209	chr3:179330209:C:T	1.37715e-07	-1.15337	-3.16733e-10	0.000125345	-0.96508	-3.16733e-10
179330239	chr3:179330239:A:G	1.20567e-07	-1.50195e-10	-1.28635	9.1796e-05	-1.50195e-10	-1.27658
179330332	chr3:179330332:A:G	3.42514e-07	-1.50195e-10	-0.242241	0.000282923	-1.50195e-10	-0.150977
179330436	chr3:179330436:C:T	3.39783e-08	-1.44723	-1.1056	2.70525e-05	-1.44832	-1.05005
179330535	chr3:179330535:G:C	1.19477e-07	-1.50195e-10	-1.29543	9.02215e-05	-1.50195e-10	-1.29388
179330716	chr3:179330716:A:G	1.06029e-07	-1.41484	-3.16733e-10	6.48538e-05	-1.62402	-3.16733e-10
179330722	chr3:179330722:CAG:C	4.41771e-08	-1.09909	-1.19126	4.13604e-05	-0.897719	-1.17611
179331151	chr3:179331151:A:G	1.05536e-07	-1.41951	-3.16733e-10	7.81065e-05	-1.43808	-3.16733e-10
179331258	chr3:179331258:A:G	1.51381e-07	-1.50195e-10	-1.05875	0.000115256	-1.50195e-10	-1.049
179331329	chr3:179331329:T:C	1.18533e-07	-1.50195e-10	-1.30337	8.93654e-05	-1.50195e-10	-1.30342
179331424	chr3:179331424:A:G	2.15682e-07	-1.50195e-10	-0.704748	0.000155665	-1.50195e-10	-0.748446
179331610	chr3:179331610:T:C	4.27495e-08	-1.09077	-1.23242	3.68942e-05	-0.940952	-1.24714
179331637	chr3:179331637:T:A	2.68416e-07	-1.50195e-10	-0.486015	0.000267917	-1.50195e-10	-0.205475
179331646	chr3:179331646:G:A	1.92422e-07	-1.50195e-10	-0.818861	0.000153525	-1.50195e-10	-0.762286
179331723	chr3:179331723:C:T	1.57108e-07	-1.50195e-10	-1.02162	0.0001147	-1.50195e-10	-1.05383
179331765	chr3:179331765:A:T	3.49071e-08	-1.22283	-1.30303	3.0244e-05	-1.0808	-1.30605
179331944	chr3:179331944:A:G	1.63763e-07	-1.50195e-10	-0.980133	0.00012382	-1.50195e-10	-0.977326
179331955	chr3:179331955:G:A	2.59255e-07	-1.50195e-10	-0.52074	0.000257367	-1.50195e-10	-0.245649
179332146	chr3:179332146:A:G	2.61334e-07	-1.50195e-10	-0.512754	0.000259762	-1.50195e-10	-0.236388
179332365	chr3:179332365:G:A	2.64174e-07	-1.50195e-10	-0.501944	0.000263041	-1.50195e-10	-0.223843
179332795	chr3:179332795:A:G	1.51418e-07	-1.50195e-10	-1.05851	0.000115284	-1.50195e-10	-1.04875
179332933	chr3:179332933:T:C	7.49447e-08	-1.55569	-0.206108	5.21694e-05	-1.6871	-0.154554
179332939	chr3:179332939:A:G	1.22436e-07	-1.50195e-10	-1.27097	9.17285e-05	-1.50195e-10	-1.27732
179333071	chr3:179333071:C:T	2.42879e-07	-1.50195e-10	-0.585989	0.000238518	-1.50195e-10	-0.321707
179333382	chr3:179333382:A:G	1.23244e-07	-1.50195e-10	-1.26439	9.25343e-05	-1.50195e-10	-1.26857
179333684	chr3:179333684:A:G	6.50345e-08	-1.38505	-0.518588	5.52328e-05	-1.39024	-0.394359
179334038	chr3:179334038:G:A	1.51418e-07	-1.50195e-10	-1.05851	0.000115284	-1.50195e-10	-1.04875
179334134	chr3:179334134:C:T	2.26122e-07	-1.50195e-10	-0.657478	0.000171441	-1.50195e-10	-0.651916
179334407	chr3:179334407:C:A	2.64621e-07	-1.50195e-10	-0.500254	0.000263555	-1.50195e-10	-0.221891
179334685	chr3:179334685:C:T	8.21016e-08	-1.6706	-3.16733e-10	7.11937e-05	-1.53075	-3.16733e-10
179334948	chr3:179334948:T:A	1.72908e-07	-1.50195e-10	-0.925796	0.000138585	-1.50195e-10	-0.864668
179335135	chr3:179335135:T:C	1.50763e-07	-1.50195e-10	-1.06285	0.000111488	-1.50195e-10	-1.08224
179335174	chr3:179335174:T:C	1.25146e-07	-1.50195e-10	-1.24907	9.48602e-05	-1.50195e-10	-1.24375
179335513	chr3:179335513:T:C	2.65796e-07	-1.50195e-10	-0.495824	0.000264914	-1.50195e-10	-0.216745
179335937	chr3:179335937:G:A	3.661e-08	-1.42503	-1.0532	2.87398e-05	-1.43231	-1.00556
179335980	chr3:179335980:G:A	2.60271e-07	-1.50195e-10	-0.516829	0.000258536	-1.50195e-10	-0.241119
179336182	chr3:179336182:A:G	4.5997e-08	-1.08391	-1.16606	4.31687e-05	-0.881613	-1.14942
179336635	chr3:179336635:C:T	3.40364e-08	-1.2579	-1.29322	3.17102e-05	-1.03621	-1.30331
179336655	chr3:179336655:A:G	2.14948e-07	-1.50195e-10	-0.708155	0.000155104	-1.50195e-10	-0.752057
179337117	chr3:179337117:T:G	1.26906e-07	-1.50195e-10	-1.23511	9.58861e-05	-1.50195e-10	-1.23299
179337221	chr3:179337221:A:G	1.28504e-07	-1.22259	-3.16733e-10	7.14528e-05	-1.52712	-3.16733e-10
179337273	chr3:179337273:AAAG:A	3.13079e-07	-1.50195e-10	-0.332098	0.000241024	-1.50195e-10	-0.311255
179337398	chr3:179337398:G:A	1.27486e-07	-1.50195e-10	-1.23055	9.6328e-05	-1.50195e-10	-1.22839
179337497	chr3:179337497:C:T	3.39366e-08	-1.46523	-1.08883	2.65754e-05	-1.47216	-1.044
179337546	chr3:179337546:AG:A	3.17332e-08	-1.32051	-1.30068	3.11368e-05	-1.05121	-1.30655
179337822	chr3:179337822:C:A	1.80495e-07	-1.50195e-10	-0.88285	0.000145185	-1.50195e-10	-0.818144
179338347	chr3:179338347:A:G	4.30336e-08	-1.06942	-1.24715	4.01602e-05	-0.853176	-1.2501
179338351	chr3:179338351:A:G	4.76655e-08	-1.10463	-1.10972	4.91984e-05	-0.741322	-1.15897
179338693	chr3:179338693:G:A	1.69664e-07	-1.50195e-10	-0.944734	0.000128401	-1.50195e-10	-0.940996
179338840	chr3:179338840:C:T	1.27444e-07	-1.50195e-10	-1.23088	9.62958e-05	-1.50195e-10	-1.22873
179338947	chr3:179338947:CTT:C	9.23916e-08	-1.55252	-3.16733e-10	6.08062e-05	-1.68846	-3.16733e-10
179339223	chr3:179339223:G:A	2.19685e-07	-1.50195e-10	-0.68636	0.000158341	-1.50195e-10	-0.731401
179339623	chr3:179339623:C:G	1.50958e-07	-1.50195e-10	-1.06155	0.000114929	-1.50195e-10	-1.05184
179339670	chr3:179339670:G:A	1.69755e-07	-0.944197	-3.16733e-10	0.000105271	-1.13961	-3.16733e-10
179339895	chr3:179339895:A:G	3.69988e-08	-1.36229	-1.10538	2.89475e-05	-1.36814	-1.06252
179340187	chr3:179340187:C:G	1.19049e-07	-1.50195e-10	-1.29902	8.98612e-05	-1.50195e-10	-1.29789
179340199	chr3:179340199:TAC:T	6.40893e-07	0.384309	-3.16733e-10	0.000315697	-0.0413692	-3.16733e-10
179340427	chr3:179340427:T:G	3.43842e-07	-1.50195e-10	-0.23837	0.000264901	-1.50195e-10	-0.216797
179340609	chr3:179340609:T:C	2.11083e-07	-1.50195e-10	-0.726301	0.000152416	-1.50195e-10	-0.769536
179340714	chr3:179340714:A:G	2.53132e-08	-1.67909	-1.16813	2.18319e-05	-1.62216	-1.09062
179340990	chr3:179340990:G:A	1.32911e-07	-1.50195e-10	-1.18887	0.000100336	-1.50195e-10	-1.18763
179341300	chr3:179341300:G:A	2.32513e-07	-1.50195e-10	-0.629606	0.000168277	-1.50195e-10	-0.67054
179342169	chr3:179342169:G:A	2.35027e-07	-1.50195e-10	-0.618852	0.000175306	-1.50195e-10	-0.629618
179342178	chr3:179342178:G:A	1.18166e-07	-1.50195e-10	-1.30646	8.91086e-05	-1.50195e-10	-1.3063
179342495	chr3:179342495:A:T	2.39618e-07	-1.50195e-10	-0.599508	0.000230169	-1.50195e-10	-0.357337
179343240	chr3:179343240:C:T	3.29945e-08	-1.46702	-1.11519	2.5748e-05	-1.47456	-1.07323
179343542	chr3:179343542:G:A	1.19048e-07	-1.50195e-10	-1.29902	8.9876e-05	-1.50195e-10	-1.29772
179343673	chr3:179343673:G:T	2.03217e-07	-1.50195e-10	-0.764278	0.00016468	-1.50195e-10	-0.692147
179343682	chr3:179343682:T:G	2.66856e-07	-1.50195e-10	-0.491842	0.000266125	-1.50195e-10	-0.212184
179343798	chr3:179343798:A:G	4.36448e-08	-1.12771	-1.17476	4.06734e-05	-0.931995	-1.15858
179344377	chr3:179344377:GA:G	1.10662e-07	-1.37207	-3.16733e-10	7.08346e-05	-1.5358	-3.16733e-10
179344567	chr3:179344567:G:T	1.76027e-07	-1.50195e-10	-0.907914	0.000131856	-1.50195e-10	-0.914443
179344743	chr3:179344743:A:C	1.78336e-07	-1.50195e-10	-0.894882	0.000133536	-1.50195e-10	-0.901784
179344919	chr3:179344919:T:C	2.64229e-08	-1.6549	-1.14942	2.35799e-05	-1.56772	-1.06804
179344950	chr3:179344950:T:C	1.51427e-07	-1.50195e-10	-1.05845	0.000115291	-1.50195e-10	-1.04869
179344979	chr3:179344979:A:G	9.07639e-08	-1.57029	-3.16733e-10	7.82859e-05	-1.43579	-3.16733e-10
179345049	chr3:179345049:A:G	1.18136e-07	-1.50195e-10	-1.30671	8.90692e-05	-1.50195e-10	-1.30674
179345186	chr3:179345186:A:T	2.08982e-07	-1.50195e-10	-0.736307	0.00016075	-1.50195e-10	-0.7163
179345551	chr3:179345551:A:G	2.7503e-07	-1.50195e-10	-0.461674	0.000275575	-1.50195e-10	-0.177291
179345612	chr3:179345612:G:A	1.18809e-07	-1.50195e-10	-1.30104	9.0383e-05	-1.50195e-10	-1.2921
179346147	chr3:179346147:C:T	2.69509e-07	-1.50195e-10	-0.481951	0.000269367	-1.50195e-10	-0.200076
179346421	chr3:179346421:C:T	2.03421e-07	-1.50195e-10	-0.763274	0.000164857	-1.50195e-10	-0.691073
179346549	chr3:179346549:C:T	2.23508e-07	-1.50195e-10	-0.669106	0.000161949	-1.50195e-10	-0.708873
179347117	chr3:179347117:C:A	1.47823e-07	-1.50195e-10	-1.08254	0.00011226	-1.50195e-10	-1.07534
179347296	chr3:179347296:A:T	2.29614e-08	-1.65194	-1.2928	1.70022e-05	-1.696	-1.2668
179347428	chr3:179347428:C:T	9.63556e-08	-1.54332	0.0328094	8.3432e-05	-1.54485	0.172732
179347513	chr3:179347513:G:T	2.05232e-07	-1.50195e-10	-0.75441	0.000148356	-1.50195e-10	-0.796538
179347551	chr3:179347551:AG:A	2.03527e-07	-1.50195e-10	-0.762756	0.000147092	-1.50195e-10	-0.805096
179347883	chr3:179347883:G:T	1.49947e-06	-1.50195e-10	1.23431	0.00115438	-1.50195e-10	1.25517
179348039	chr3:179348039:C:T	2.64216e-07	-1.50195e-10	-0.501785	0.000189697	-1.50195e-10	-0.550723
179348126	chr3:179348126:G:A	1.26639e-07	-1.50195e-10	-1.23722	0.000101781	-1.50195e-10	-1.17333
179348313	chr3:179348313:T:C	3.94686e-08	-1.49235	-0.910703	2.59263e-05	-1.65337	-0.887525
179348516	chr3:179348516:T:C	6.64159e-07	0.419969	-3.16733e-10	0.000173886	-0.637751	-3.16733e-10
179349066	chr3:179349066:G:A	2.00192e-07	-1.50195e-10	-0.779275	0.000177018	-1.50195e-10	-0.619899
179349449	chr3:179349449:G:T	3.57891e-08	-1.35355	-1.14735	3.18527e-05	-1.18085	-1.15418
179349450	chr3:179349450:A:G	1.18145e-07	-1.50195e-10	-1.30664	8.90866e-05	-1.50195e-10	-1.30654
179349581	chr3:179349581:T:A	5.07565e-08	-1.41321	-0.738305	3.24399e-05	-1.60765	-0.709113
179350181	chr3:179350181:A:G	3.39013e-07	-1.50195e-10	-0.252513	0.000256913	-1.50195e-10	-0.247413
179350505	chr3:179350505:T:C	1.77156e-07	-0.926481	0.0249555	0.000260001	-0.55582	0.320354
179350720	chr3:179350720:T:C	1.21112e-07	-1.50195e-10	-1.28184	9.07635e-05	-1.50195e-10	-1.28789
179350925	chr3:179350925:C:T	9.17164e-08	-1.55985	-3.16733e-10	6.72858e-05	-1.5872	-3.16733e-10
179350944	chr3:179350944:C:T	1.73068e-07	-0.924867	-3.16733e-10	0.000180198	-0.602094	-3.16733e-10
179350949	chr3:179350949:G:A	5.85882e-07	-1.50195e-10	0.294565	0.000468909	-1.50195e-10	0.354258
179351166	chr3:179351166:T:A	5.83732e-07	-1.50195e-10	0.290889	0.000483869	-1.50195e-10	0.385662
179351268	chr3:179351268:C:T	1.3123e-07	-1.50195e-10	-1.2016	9.74427e-05	-1.50195e-10	-1.21689
179352666	chr3:179352666:C:T	2.25522e-08	-1.67916	-1.28356	1.62562e-05	-1.70445	-1.30322
179353636	chr3:179353636:T:G	1.2072e-07	-1.50195e-10	-1.28508	9.09304e-05	-1.50195e-10	-1.28606
179354166	chr3:179354166:C:T	2.30529e-07	-1.50195e-10	-0.638177	0.000165657	-1.50195e-10	-0.686236
179354214	chr3:179354214:A:G	3.39393e-07	-1.50195e-10	-0.251395	0.000257205	-1.50195e-10	-0.246277
179354440	chr3:179354440:A:C	3.71765e-08	-1.69659	-0.766282	3.17191e-05	-1.63656	-0.702673
179354568	chr3:179354568:T:C	1.19519e-07	-1.50195e-10	-1.29507	8.96403e-05	-1.50195e-10	-1.30035
179354571	chr3:179354571:G:A	3.39869e-07	-1.50195e-10	-0.249993	0.000257568	-1.50195e-10	-0.244867
179354652	chr3:179354652:A:G	1.69479e-07	-0.945822	-3.16733e-10	0.000148824	-0.793384	-3.16733e-10
179354710	chr3:179354710:A:G	1.18198e-07	-1.50195e-10	-1.30619	8.91017e-05	-1.50195e-10	-1.30637
179354999	chr3:179354999:G:C	3.39025e-07	-1.50195e-10	-0.252478	0.000256925	-1.50195e-10	-0.247367
179355525	chr3:179355525:A:G	2.51068e-07	-1.50195e-10	-0.552828	0.000181027	-1.50195e-10	-0.597507
179356033	chr3:179356033:T:TTG	3.53225e-08	-1.69926	-0.814776	2.9941e-05	-1.64292	-0.754002
179356480	chr3:179356480:A:G	3.06006e-07	-1.50195e-10	-0.354948	0.000250921	-1.50195e-10	-0.271014
179356630	chr3:179356630:C:T	1.30786e-07	-1.69954	0.494549	0.000122323	-1.64232	0.652829
179356749	chr3:179356749:A:G	5.35369e-07	-1.50195e-10	0.204402	0.000442683	-1.50195e-10	0.296702
179356827	chr3:179356827:G:T	2.24121e-08	-1.68785	-1.2811	1.62135e-05	-1.70808	-1.30223
179356908	chr3:179356908:C:T	3.20897e-07	-1.50195e-10	-0.307432	0.000255632	-1.50195e-10	-0.252414
179357095	chr3:179357095:C:T	3.1848e-08	-1.37162	-1.24596	2.83652e-05	-1.20354	-1.24745
179357294	chr3:179357294:A:G	8.5629e-08	-0.57399	-1.05454	6.57321e-05	-0.500837	-1.10973
179357341	chr3:179357341:T:C	6.55335e-07	-1.50195e-10	0.406594	0.000515219	-1.50195e-10	0.44844
179357675	chr3:179357675:G:A	4.1189e-08	-1.07219	-1.2882	4.00718e-05	-0.84055	-1.26493
179357947	chr3:179357947:T:A	5.6429e-07	-1.50195e-10	0.257016	0.000467306	-1.50195e-10	0.350833
179357950	chr3:179357950:T:G	2.26788e-07	-1.50195e-10	-0.654536	0.000181917	-1.50195e-10	-0.592603
179358254	chr3:179358254:G:A	3.41164e-07	-1.50195e-10	-0.246189	0.000272553	-1.50195e-10	-0.18832
179359091	chr3:179359091:C:T	1.86993e-07	-0.882096	0.0346152	0.000277262	-0.502704	0.331515
179359159	chr3:179359159:C:T	3.34702e-08	-1.70317	-0.864732	2.80956e-05	-1.65345	-0.807084
179359264	chr3:179359264:G:A	2.50193e-07	-1.50195e-10	-0.556319	0.000180448	-1.50195e-10	-0.600711
179359567	chr3:179359567:C:T	3.67059e-07	-1.69669	1.52366	0.000359495	-1.63553	1.72408
179359724	chr3:179359724:G:A	6.10935e-07	-1.50195e-10	0.336437	0.000507189	-1.50195e-10	0.432732
179359863	chr3:179359863:A:G	2.03965e-07	-1.50195e-10	-0.760605	0.000180814	-1.50195e-10	-0.598683
179359973	chr3:179359973:CA:C	3.25083e-08	-1.36876	-1.22829	2.89685e-05	-1.19997	-1.22998
179359977	chr3:179359977:G:T	3.19796e-08	-1.36855	-1.2449	2.85145e-05	-1.19934	-1.2464
179360527	chr3:179360527:A:C	3.27651e-07	-1.50195e-10	-0.286605	0.000261137	-1.50195e-10	-0.231106
179360613	chr3:179360613:G:T	5.24317e-07	-1.50195e-10	0.183544	0.000410875	-1.50195e-10	0.222137
179360644	chr3:179360644:G:A	5.47489e-07	-1.50195e-10	0.226789	0.000437646	-1.50195e-10	0.285258
179360672	chr3:179360672:T:C	2.0878e-07	-1.50195e-10	-0.73727	0.000158533	-1.50195e-10	-0.730189
179360740	chr3:179360740:GTTC:G	2.06439e-07	-1.50195e-10	-0.748546	0.000183339	-1.50195e-10	-0.584815
179361170	chr3:179361170:T:C	5.37825e-08	-1.47948	-0.61413	3.52513e-05	-1.65193	-0.581719
179361366	chr3:179361366:G:A	4.12147e-08	-1.07088	-1.28888	4.00976e-05	-0.839008	-1.26583
179361624	chr3:179361624:C:T	1.19978e-07	-1.50195e-10	-1.29125	9.14056e-05	-1.50195e-10	-1.28084
179361657	chr3:179361657:C:T	3.22425e-07	-1.50195e-10	-0.302683	0.000256881	-1.50195e-10	-0.247538
179361767	chr3:179361767:A:G	3.23119e-07	-1.50195e-10	-0.300531	0.000257453	-1.50195e-10	-0.245314
179361828	chr3:179361828:G:A	3.22475e-07	-1.50195e-10	-0.302528	0.000256926	-1.50195e-10	-0.247364
179362820	chr3:179362820:C:T	1.72655e-07	-1.50195e-10	-0.927259	0.000136528	-1.50195e-10	-0.879625
179363007	chr3:179363007:C:A	4.15191e-08	-1.48392	-0.86848	4.5413e-05	-1.18253	-0.797825
179363086	chr3:179363086:G:A	2.51525e-07	-1.50195e-10	-0.551011	0.000181357	-1.50195e-10	-0.595683
179363158	chr3:179363158:C:T	1.66498e-07	-1.70973	0.746161	0.000153268	-1.67413	0.910174
179363257	chr3:179363257:G:C	3.13757e-07	-1.50195e-10	-0.329936	0.000254436	-1.50195e-10	-0.257102
179363394	chr3:179363394:A:G	2.48698e-07	-1.50195e-10	-0.562312	0.000179382	-1.50195e-10	-0.606635
179363479	chr3:179363479:C:G	1.30448e-07	-1.20758	-3.16733e-10	7.39276e-05	-1.49307	-3.16733e-10
179363875	chr3:179363875:T:C	4.32571e-08	-1.00781	-1.30358	4.1678e-05	-0.772143	-1.29404
179364211	chr3:179364211:A:C	1.9747e-07	-0.792968	-3.16733e-10	0.000121704	-0.994558	-3.16733e-10
179365291	chr3:179365291:C:T	3.12433e-08	-1.38795	-1.2488	2.77283e-05	-1.22351	-1.25018
179365293	chr3:179365293:A:G	3.10236e-07	-1.50195e-10	-0.341219	0.000247006	-1.50195e-10	-0.286738
179365656	chr3:179365656:C:T	1.36108e-07	-1.50195e-10	-1.1651	0.000105255	-1.50195e-10	-1.13977
179366258	chr3:179366258:C:T	1.91444e-07	-0.847872	0.0239116	0.000285583	-0.460902	0.319283
179366654	chr3:179366654:T:G	2.54909e-07	-1.50195e-10	-0.537648	0.000183727	-1.50195e-10	-0.582701
179367073	chr3:179367073:A:G	4.83631e-08	-1.65736	-0.542455	4.66593e-05	-1.63849	-0.314785
179367555	chr3:179367555:T:C	1.19927e-07	-1.50195e-10	-1.29167	9.04853e-05	-1.50195e-10	-1.29096
179367842	chr3:179367842:G:A	1.78024e-07	-0.786525	-0.11011	0.000102417	-1.03731	-0.129797
179367987	chr3:179367987:C:T	3.95934e-08	-1.26351	-1.13638	3.57665e-05	-1.07557	-1.14357
179367991	chr3:179367991:T:C	1.91488e-07	-0.76533	-0.0584009	0.000109488	-1.01955	-0.0807812
179368210	chr3:179368210:A:G	3.79223e-07	-1.50195e-10	-0.140429	0.000300353	-1.50195e-10	-0.0911926
179368458	chr3:179368458:CA:C	1.19933e-07	-1.50195e-10	-1.29162	9.04902e-05	-1.50195e-10	-1.29091
179368709	chr3:179368709:G:A	3.21961e-07	-1.50195e-10	-0.304123	0.000256505	-1.50195e-10	-0.249003
179369149	chr3:179369149:A:G	1.19976e-07	-1.50195e-10	-1.29126	9.05228e-05	-1.50195e-10	-1.29055
179369455	chr3:179369455:T:C	1.18208e-07	-1.50195e-10	-1.30611	8.91079e-05	-1.50195e-10	-1.3063
179369584	chr3:179369584:G:T	3.40705e-08	-1.37759	-1.17253	3.01554e-05	-1.21078	-1.17901
179370126	chr3:179370126:T:C	1.26874e-06	-1.50195e-10	1.06723	0.000954369	-1.50195e-10	1.0649
179370171	chr3:179370171:G:A	2.16067e-07	-1.50195e-10	-0.702965	0.000163407	-1.50195e-10	-0.699905
179370631	chr3:179370631:C:T	3.39344e-07	-1.50195e-10	-0.251538	0.000257169	-1.50195e-10	-0.24642
179370842	chr3:179370842:TTTG:T	2.30862e-07	-1.50195e-10	-0.636734	0.000185333	-1.50195e-10	-0.573996
179371027	chr3:179371027:T:C	1.56723e-07	-1.00054	-0.0235288	0.000225326	-0.645432	0.266828
179372015	chr3:179372015:A:T	3.14574e-08	-1.38682	-1.24309	2.79141e-05	-1.22245	-1.24457
179372369	chr3:179372369:T:A	1.66247e-07	-0.931794	-0.0332877	0.00024233	-0.561872	0.256019
179372441	chr3:179372441:C:T	1.32494e-07	-1.50195e-10	-1.19202	9.83217e-05	-1.50195e-10	-1.20791
179372608	chr3:179372608:C:T	1.2434e-07	-1.50195e-10	-1.25554	9.5724e-05	-1.50195e-10	-1.23468
179372984	chr3:179372984:G:A	2.24593e-08	-1.68661	-1.28023	1.62281e-05	-1.70757	-1.30184
179373209	chr3:179373209:A:G	5.43754e-07	-1.50195e-10	0.219944	0.00044975	-1.50195e-10	0.31254
179373254	chr3:179373254:GTCTT:G	3.06585e-08	-1.41304	-1.2426	2.70522e-05	-1.25424	-1.24414
179373485	chr3:179373485:G:A	1.19355e-07	-1.50195e-10	-1.29645	9.00426e-05	-1.50195e-10	-1.29587
179374068	chr3:179374068:T:C	9.83676e-08	-1.48984	-3.16733e-10	9.61223e-05	-1.23053	-3.16733e-10
179374704	chr3:179374704:C:T	1.18903e-07	-1.50195e-10	-1.30025	8.91458e-05	-1.50195e-10	-1.30588
179375026	chr3:179375026:T:C	2.69072e-08	-1.56091	-1.22526	2.08369e-05	-1.56366	-1.19577
179375201	chr3:179375201:C:T	4.23187e-08	-1.04315	-1.29017	4.13086e-05	-0.807174	-1.26791
179375542	chr3:179375542:A:G	2.50656e-07	-1.50195e-10	-0.554472	0.000180754	-1.50195e-10	-0.599017
179375828	chr3:179375828:A:G	7.54853e-08	-0.947298	-0.807317	9.56413e-05	-0.598726	-0.636821
179376010	chr3:179376010:G:A	4.27977e-08	-1.03653	-1.28554	4.19393e-05	-0.798947	-1.26098
179376048	chr3:179376048:CAT:C	1.18807e-07	-1.50195e-10	-1.30105	8.92038e-05	-1.50195e-10	-1.30523
179376598	chr3:179376598:C:G	3.7735e-07	-0.145381	-3.16733e-10	0.00012169	-0.994672	-3.16733e-10
179376736	chr3:179376736:C:T	1.20055e-07	-1.50195e-10	-1.2906	9.14861e-05	-1.50195e-10	-1.27996
179377023	chr3:179377023:A:G	5.6235e-07	-1.50195e-10	0.253572	0.000449628	-1.50195e-10	0.312268
179377277	chr3:179377277:TTTAA:T	2.0657e-07	-1.50195e-10	-0.747913	0.000156828	-1.50195e-10	-0.741001
179377491	chr3:179377491:A:C	1.75811e-06	-1.50195e-10	1.39344	0.00244487	-1.50195e-10	2.0056
179377638	chr3:179377638:A:G	3.39393e-07	-1.50195e-10	-0.251395	0.000257205	-1.50195e-10	-0.246277
179377679	chr3:179377679:A:G	3.21961e-07	-1.50195e-10	-0.304123	0.000256505	-1.50195e-10	-0.249003
179377700	chr3:179377700:G:A	5.41806e-07	-1.50195e-10	0.216355	0.000448144	-1.50195e-10	0.308962
179377731	chr3:179377731:C:T	5.57089e-07	-1.50195e-10	0.244172	0.000445374	-1.50195e-10	0.302761
179377802	chr3:179377802:C:T	2.31724e-07	-1.71108	1.07808	0.000213449	-1.68479	1.25204
179377884	chr3:179377884:G:A	1.71387e-07	-0.934873	0.000242528	0.000250692	-0.565297	0.293369
179378056	chr3:179378056:A:G	1.73185e-07	-1.50195e-10	-0.92419	0.000127377	-1.50195e-10	-0.949002
179378132	chr3:179378132:G:A	3.07961e-08	-1.40879	-1.24238	2.71901e-05	-1.24939	-1.24391
179379141	chr3:179379141:G:A	5.40518e-07	-1.50195e-10	0.213976	0.000447749	-1.50195e-10	0.308081
179379198	chr3:179379198:G:A	2.64227e-08	-1.52561	-1.27872	1.70845e-05	-1.68765	-1.27033
179379209	chr3:179379209:G:T	7.59429e-08	-0.948676	-0.799895	9.63361e-05	-0.600058	-0.628252
179379331	chr3:179379331:T:C	8.14025e-08	-1.67915	-3.16733e-10	6.20674e-05	-1.66793	-3.16733e-10
179379535	chr3:179379535:G:T	1.14038e-07	-1.34202	-3.16733e-10	6.20449e-05	-1.66829	-3.16733e-10
179379744	chr3:179379744:A:C	2.12808e-07	-1.50195e-10	-0.718164	0.000189744	-1.50195e-10	-0.550478
179380062	chr3:179380062:C:T	1.18427e-07	-1.50195e-10	-1.30426	8.93714e-05	-1.50195e-10	-1.30335
179380084	chr3:179380084:A:G	1.92944e-07	-1.50195e-10	-0.816151	0.000146555	-1.50195e-10	-0.808749
179380666	chr3:179380666:T:C	1.18935e-07	-1.50195e-10	-1.29998	8.98062e-05	-1.50195e-10	-1.2985
179381673	chr3:179381673:GCAACA:G	1.58642e-07	-1.01191	-3.16733e-10	0.00011393	-1.06057	-3.16733e-10
179381853	chr3:179381853:C:A	1.19933e-07	-1.50195e-10	-1.29162	9.04902e-05	-1.50195e-10	-1.29091
179381960	chr3:179381960:T:C	1.18203e-07	-1.50195e-10	-1.30615	8.91051e-05	-1.50195e-10	-1.30634
179381967	chr3:179381967:A:G	1.20608e-07	-1.50195e-10	-1.28601	9.08721e-05	-1.50195e-10	-1.2867
179382153	chr3:179382153:T:C	3.21924e-08	-1.36016	-1.24666	2.87475e-05	-1.18945	-1.24815
179382438	chr3:179382438:A:G	7.90349e-08	-0.899883	-0.808781	0.00010112	-0.541316	-0.638533
179382788	chr3:179382788:A:G	2.08997e-07	-1.50195e-10	-0.736232	0.00018591	-1.50195e-10	-0.57089
179382832	chr3:179382832:A:G	4.1563e-08	-1.05491	-1.29644	4.03757e-05	-0.8199	-1.27802
179383141	chr3:179383141:C:T	3.44135e-08	-1.71059	-0.829513	2.86992e-05	-1.68078	-0.758505
179383478	chr3:179383478:G:GT	5.9074e-07	-1.50195e-10	0.302822	0.000489874	-1.50195e-10	0.397996
179383650	chr3:179383650:A:G	2.34432e-07	-1.50195e-10	-0.621386	0.000188539	-1.50195e-10	-0.556846
179383963	chr3:179383963:T:C	2.58257e-08	-1.52128	-1.3059	1.65005e-05	-1.68602	-1.30674
179384028	chr3:179384028:G:A	3.89083e-07	-1.50195e-10	-0.114761	0.000308398	-1.50195e-10	-0.0647598
179384221	chr3:179384221:C:T	2.11112e-07	-1.50195e-10	-0.726164	0.000188046	-1.50195e-10	-0.559464
179384475	chr3:179384475:T:G	1.98878e-07	-1.50195e-10	-0.785863	0.000144337	-1.50195e-10	-0.823998
179384476	chr3:179384476:T:G	1.99597e-07	-1.50195e-10	-0.78225	0.000144847	-1.50195e-10	-0.820474
179384477	chr3:179384477:T:A	2.0021e-07	-1.50195e-10	-0.779186	0.000145276	-1.50195e-10	-0.817519
179384478	chr3:179384478:ACCT:A	1.94696e-07	-1.50195e-10	-0.807115	0.000141413	-1.50195e-10	-0.844466
179384482	chr3:179384482:ATTTT:A	1.98535e-07	-1.50195e-10	-0.787588	0.000144104	-1.50195e-10	-0.825614
179384514	chr3:179384514:A:G	2.69486e-07	-1.50195e-10	-0.482036	0.000258385	-1.50195e-10	-0.2417
179384600	chr3:179384600:G:A	2.08739e-07	-1.50195e-10	-0.737467	0.000185649	-1.50195e-10	-0.572292
179384749	chr3:179384749:G:A	3.15478e-08	-1.37874	-1.24831	2.80599e-05	-1.21203	-1.24978
179384985	chr3:179384985:A:G	2.88935e-07	-1.50195e-10	-0.412352	0.000236617	-1.50195e-10	-0.329711
179385205	chr3:179385205:G:A	2.34226e-07	-1.50195e-10	-0.622267	0.000182346	-1.50195e-10	-0.590246
179385476	chr3:179385476:CAT:C	6.99165e-08	-0.616394	-1.21486	5.49958e-05	-0.541925	-1.24697
179385870	chr3:179385870:A:C	2.08231e-07	-1.50195e-10	-0.739907	0.000158091	-1.50195e-10	-0.732982
179385997	chr3:179385997:G:A	1.58367e-07	-0.928996	-0.084642	0.000229851	-0.557836	0.199113
179386828	chr3:179386828:T:C	5.39379e-07	-1.50195e-10	0.211865	0.000446078	-1.50195e-10	0.304342
179386916	chr3:179386916:C:A	1.95627e-07	-0.910375	0.10803	0.000290778	-0.535856	0.412263
179386966	chr3:179386966:G:A	5.43923e-07	-1.50195e-10	0.220254	0.000449951	-1.50195e-10	0.312987
179387193	chr3:179387193:A:G	1.82122e-07	-0.849636	-0.0242399	0.000269856	-0.462232	0.263969
179387362	chr3:179387362:A:G	4.05684e-07	-1.50195e-10	-0.0729783	0.000321774	-1.50195e-10	-0.0223041
179387900	chr3:179387900:G:T	1.68994e-07	-0.913586	-0.0351038	0.000247276	-0.539581	0.253935
179388146	chr3:179388146:C:T	3.24371e-07	-1.50195e-10	-0.296666	0.000258478	-1.50195e-10	-0.241343
179388291	chr3:179388291:T:C	1.22049e-07	-1.50195e-10	-1.27413	9.20631e-05	-1.50195e-10	-1.27368
179388468	chr3:179388468:G:A	1.18224e-07	-1.50195e-10	-1.30597	8.91438e-05	-1.50195e-10	-1.3059
179388568	chr3:179388568:C:T	2.18991e-07	-1.50195e-10	-0.689522	0.000175372	-1.50195e-10	-0.629241
179388930	chr3:179388930:G:T	3.16637e-08	-1.37825	-1.24513	2.81595e-05	-1.21164	-1.24663
179389231	chr3:179389231:G:A	4.06827e-08	-1.09116	-1.28158	3.9607e-05	-0.861883	-1.25526
179389270	chr3:179389270:A:G	2.15264e-07	-1.50195e-10	-0.706687	0.000162797	-1.50195e-10	-0.703648
179389756	chr3:179389756:A:G	1.75967e-07	-0.931072	0.0228176	0.000258147	-0.560712	0.318088
179390675	chr3:179390675:A:G	2.09286e-07	-1.50195e-10	-0.734849	0.000151696	-1.50195e-10	-0.774276
179391113	chr3:179391113:T:TTTCA	1.86978e-06	-1.50195e-10	1.45502	0.00261674	-1.50195e-10	2.07353
179391114	chr3:179391114:G:A	1.86505e-06	-1.50195e-10	1.45249	0.00260935	-1.50195e-10	2.07071
179391947	chr3:179391947:A:G	4.03633e-08	-1.09309	-1.28755	3.9338e-05	-0.860013	-1.26395
179392175	chr3:179392175:G:C	6.03767e-07	-1.50195e-10	0.324635	0.000500943	-1.50195e-10	0.42034
179392489	chr3:179392489:G:C	2.1521e-07	-1.50195e-10	-0.706941	0.000162754	-1.50195e-10	-0.703911
179392605	chr3:179392605:G:A	5.10439e-08	-1.24203	-0.903833	5.28135e-05	-0.988173	-0.841212
179392837	chr3:179392837:A:G	1.18254e-07	-1.50195e-10	-1.30572	8.92154e-05	-1.50195e-10	-1.3051
179393356	chr3:179393356:G:A	6.45999e-08	-0.645313	-1.26503	5.13497e-05	-0.571952	-1.28554
179393760	chr3:179393760:A:G	2.64231e-07	-1.50195e-10	-0.501731	0.000190359	-1.50195e-10	-0.547239
179393929	chr3:179393929:T:C	1.61838e-07	-1.50195e-10	-0.991957	0.000124391	-1.50195e-10	-0.972721
179394073	chr3:179394073:C:G	5.53966e-07	-1.50195e-10	0.238551	0.000442825	-1.50195e-10	0.297024
179394106	chr3:179394106:C:T	4.40378e-08	-1.50147	-0.792033	2.90461e-05	-1.66274	-0.76453
179394508	chr3:179394508:C:T	6.40837e-08	-0.686903	-1.23146	5.062e-05	-0.611539	-1.26027
179394565	chr3:179394565:G:A	1.59166e-07	-1.7088	0.700192	0.000142264	-1.69507	0.856602
179394567	chr3:179394567:C:T	5.79464e-08	-0.996176	-1.02286	6.26347e-05	-0.687912	-0.97092
179394907	chr3:179394907:G:A	4.12562e-07	-1.50195e-10	-0.0561661	0.000332144	-1.50195e-10	0.00941733
179395131	chr3:179395131:A:C	1.12839e-07	-1.3526	-3.16733e-10	8.74752e-05	-1.3248	-3.16733e-10
179395424	chr3:179395424:T:C	3.64703e-08	-1.62391	-0.85814	3.1072e-05	-1.55177	-0.808079
179395607	chr3:179395607:C:T	6.20589e-08	-1.07384	-0.876625	6.67943e-05	-0.781754	-0.812781
179396029	chr3:179396029:C:A	1.2348e-06	-1.50195e-10	1.04011	0.000944499	-1.50195e-10	1.0545
179396256	chr3:179396256:C:T	2.11153e-07	-1.50195e-10	-0.725971	0.000159547	-1.50195e-10	-0.723811
179396519	chr3:179396519:GTA:G	1.25231e-07	-1.50195e-10	-1.24839	9.26573e-05	-1.50195e-10	-1.26724
179396766	chr3:179396766:A:T	1.73255e-06	-1.50195e-10	1.37879	0.00240738	-1.50195e-10	1.99014
179396887	chr3:179396887:T:C	2.17537e-07	-1.50195e-10	-0.696183	0.000164473	-1.50195e-10	-0.693404
179397441	chr3:179397441:T:C	4.10413e-08	-1.48173	-0.882247	4.48703e-05	-1.1797	-0.812677
179397592	chr3:179397592:C:T	1.06929e-07	-0.598959	-0.807426	8.16766e-05	-0.519545	-0.87384
179397612	chr3:179397612:G:A	1.94213e-07	-1.50195e-10	-0.809598	0.000171412	-1.50195e-10	-0.652083
179397648	chr3:179397648:T:C	1.53701e-06	-1.50195e-10	1.25904	0.00210792	-1.50195e-10	1.85731
179397713	chr3:179397713:A:T	9.52921e-08	-1.70705	0.185446	8.6975e-05	-1.66345	0.332922
179397759	chr3:179397759:C:T	2.89937e-07	-1.50195e-10	-0.408888	0.000213256	-1.50195e-10	-0.433659
179397760	chr3:179397760:G:A	1.30318e-07	-1.50195e-10	-1.20858	9.76285e-05	-1.50195e-10	-1.21498
179397780	chr3:179397780:G:A	2.39519e-07	-1.50195e-10	-0.599919	0.000227093	-1.50195e-10	-0.370794
179397841	chr3:179397841:AT:A	1.1979e-07	-1.50195e-10	-1.29281	9.12214e-05	-1.50195e-10	-1.28286
179397861	chr3:179397861:G:A	8.8371e-08	-0.536147	-1.06086	6.80063e-05	-0.461369	-1.11518
179397892	chr3:179397892:G:A	3.44291e-07	-1.50195e-10	-0.237065	0.000261181	-1.50195e-10	-0.230937
179398472	chr3:179398472:A:G	4.45622e-08	-0.976463	-1.3052	4.35237e-05	-0.727665	-1.29518
179398772	chr3:179398772:A:AG	1.71147e-07	-0.884697	-0.0513334	0.00025169	-0.505116	0.237162
179398835	chr3:179398835:TTAAA:T	4.23218e-08	-1.29115	-1.0421	3.82421e-05	-1.10777	-1.04444
179399116	chr3:179399116:T:C	1.182e-07	-1.50195e-10	-1.30618	8.91621e-05	-1.50195e-10	-1.3057
179399364	chr3:179399364:G:A	1.37451e-07	-1.15528	-3.16733e-10	0.000108017	-1.11386	-3.16733e-10
179399804	chr3:179399804:T:A	4.04936e-07	-1.50195e-10	-0.0748242	0.00032117	-1.50195e-10	-0.0241829
179399858	chr3:179399858:G:A	5.55794e-08	-1.17524	-0.885499	5.84604e-05	-0.905291	-0.822512
179399875	chr3:179399875:G:C	2.18239e-07	-1.71068	1.01771	0.000200334	-1.68011	1.18395
179400115	chr3:179400115:T:C	5.48454e-08	-1.16907	-0.904965	5.76626e-05	-0.898173	-0.84337
179400239	chr3:179400239:G:A	5.43397e-08	-1.18556	-0.89774	5.69443e-05	-0.918399	-0.835679
179400609	chr3:179400609:A:C	3.6762e-07	0.462978	-0.63448	0.000266735	0.516625	-0.72652
179400650	chr3:179400650:T:C	1.38382e-06	-1.50195e-10	1.15405	0.00184532	-1.50195e-10	1.72425
179401086	chr3:179401086:TG:T	1.25442e-07	-1.50195e-10	-1.24671	9.55066e-05	-1.50195e-10	-1.23696
179401088	chr3:179401088:T:C	1.25465e-07	-1.50195e-10	-1.24653	9.55272e-05	-1.50195e-10	-1.23674
179401210	chr3:179401210:C:T	2.90821e-08	-1.5839	-1.12452	2.43014e-05	-1.47631	-1.1293
179401466	chr3:179401466:AAAC:A	3.08956e-07	-1.50195e-10	-0.345353	0.000245463	-1.50195e-10	-0.293005
179401611	chr3:179401611:A:G	2.28121e-07	-1.50195e-10	-0.648678	0.000164298	-1.50195e-10	-0.694468
179401994	chr3:179401994:CAA:C	3.74548e-08	-1.28975	-1.16567	3.64936e-05	-1.0656	-1.13342
179402245	chr3:179402245:T:C	8.44963e-08	-1.64185	-3.16733e-10	6.31268e-05	-1.65101	-3.16733e-10
179402398	chr3:179402398:T:C	1.78941e-07	-1.50195e-10	-0.891499	0.000132186	-1.50195e-10	-0.911943
179402772	chr3:179402772:G:C	1.27011e-07	-1.50195e-10	-1.23428	9.68189e-05	-1.50195e-10	-1.22331
179402899	chr3:179402899:G:A	5.23963e-08	-0.830339	-1.28938	5.24371e-05	-0.569033	-1.2675
179403195	chr3:179403195:G:A	3.09311e-08	-1.4196	-1.22719	2.67586e-05	-1.27976	-1.22953
179403249	chr3:179403249:T:G	2.2658e-07	-1.50195e-10	-0.655456	0.000171389	-1.50195e-10	-0.652217
179403602	chr3:179403602:G:A	3.54398e-07	-1.50195e-10	-0.208132	0.000283414	-1.50195e-10	-0.149243
179403631	chr3:179403631:G:A	3.65163e-07	-1.50195e-10	-0.178208	0.000292281	-1.50195e-10	-0.118437
179403855	chr3:179403855:A:G	2.94621e-07	-1.50195e-10	-0.392864	0.000234531	-1.50195e-10	-0.338563
179404854	chr3:179404854:G:A	1.59851e-07	-1.50195e-10	-1.00431	0.000125865	-1.50195e-10	-0.960944
179404919	chr3:179404919:C:G	7.0622e-08	-0.669002	-1.15221	5.33763e-05	-0.62263	-1.19615
179405130	chr3:179405130:T:C	2.48513e-08	-1.56949	-1.29615	2.14895e-05	-1.42779	-1.3008
179405641	chr3:179405641:A:G	4.97451e-07	-1.50195e-10	0.130945	0.000409673	-1.50195e-10	0.219208
179405716	chr3:179405716:AAT:A	3.1287e-08	-1.58399	-1.05136	2.83766e-05	-1.44595	-1.00464
179405881	chr3:179405881:A:C	2.31403e-08	-1.69787	-1.23911	1.71452e-05	-1.71082	-1.24361
179405916	chr3:179405916:A:G	3.26548e-08	-1.58959	-1.00298	3.3437e-05	-1.40886	-0.877626
179406069	chr3:179406069:A:G	2.56569e-08	-1.52702	-1.30672	2.49596e-05	-1.27509	-1.30381
179406140	chr3:179406140:G:A	3.65123e-08	-1.70373	-0.777177	3.33595e-05	-1.66899	-0.619818
179406925	chr3:179406925:T:C	4.18092e-07	-1.50195e-10	-0.0428514	0.000341883	-1.50195e-10	0.0383169
179407026	chr3:179407026:G:T	6.69319e-08	-0.697884	-1.17699	5.06731e-05	-0.653782	-1.21697
179407153	chr3:179407153:C:T	2.35389e-07	-1.50195e-10	-0.617314	0.000189453	-1.50195e-10	-0.552013
179407608	chr3:179407608:A:C	7.6424e-08	-0.631339	-1.11092	8.24103e-05	-0.337318	-1.04712
179407655	chr3:179407655:G:C	3.89341e-07	-1.50195e-10	-0.114099	0.000314786	-1.50195e-10	-0.0442582
179407749	chr3:179407749:G:A	2.94103e-07	-1.50195e-10	-0.394622	0.000233879	-1.50195e-10	-0.341347
179407797	chr3:179407797:G:A	2.51146e-08	-1.55929	-1.29582	2.16377e-05	-1.42109	-1.30063
179408221	chr3:179408221:A:C	1.58954e-07	-1.50195e-10	-1.00994	0.000122096	-1.50195e-10	-0.991347
179409108	chr3:179409108:G:A	2.53759e-08	-1.55617	-1.28858	2.11266e-05	-1.45523	-1.29039
179409193	chr3:179409193:T:C	5.47907e-07	0.227552	-3.16733e-10	0.000162515	-0.70538	-3.16733e-10
179409252	chr3:179409252:T:C	4.37641e-08	-1.69414	-0.605595	3.44632e-05	-1.70289	-0.553367
179409369	chr3:179409369:G:A	7.23309e-08	-0.612595	-1.18471	5.59115e-05	-0.549441	-1.22294
179409431	chr3:179409431:G:GA	3.94856e-07	-1.50195e-10	-0.100031	0.000315733	-1.50195e-10	-0.0412551
179409862	chr3:179409862:G:A	3.60845e-07	-1.50195e-10	-0.190105	0.000287726	-1.50195e-10	-0.134144
179410118	chr3:179410118:T:C	9.93549e-08	-0.570305	-0.90955	7.44617e-05	-0.504944	-0.980924
179410212	chr3:179410212:G:A	3.62183e-07	-1.50195e-10	-0.186404	0.000289738	-1.50195e-10	-0.127173
179410663	chr3:179410663:A:T	2.68513e-08	-1.48154	-1.3067	2.67171e-05	-1.20836	-1.30249
179411494	chr3:179411494:T:C	2.85328e-07	-1.50195e-10	-0.424912	0.000226196	-1.50195e-10	-0.37475
179411568	chr3:179411568:A:G	7.87949e-08	-0.678019	-1.03369	8.53177e-05	-0.389946	-0.959824
179411818	chr3:179411818:A:C	2.69377e-07	-1.50195e-10	-0.482442	0.000213419	-1.50195e-10	-0.432894
179411867	chr3:179411867:A:T	8.57394e-08	-0.643314	-0.983926	9.3831e-05	-0.35108	-0.903576
179411985	chr3:179411985:C:T	2.32732e-07	-1.50195e-10	-0.628664	0.000180258	-1.50195e-10	-0.601762
179412094	chr3:179412094:T:C	1.94133e-07	-1.50195e-10	-0.810009	0.000150015	-1.50195e-10	-0.785419
179412852	chr3:179412852:A:G	1.07373e-07	-1.40225	-3.16733e-10	6.48458e-05	-1.62414	-3.16733e-10
179413275	chr3:179413275:T:C	3.17064e-07	-1.50195e-10	-0.319448	0.000253599	-1.50195e-10	-0.260399
179413841	chr3:179413841:G:A	1.2099e-07	-1.50195e-10	-1.28284	9.1421e-05	-1.50195e-10	-1.28068
179413864	chr3:179413864:A:T	8.66276e-08	-0.594274	-1.02266	7.78947e-05	-0.460348	-0.980447
179414134	chr3:179414134:T:A	2.27807e-07	-1.50195e-10	-0.650053	0.000179259	-1.50195e-10	-0.607318
179414727	chr3:179414727:C:CTA	1.18438e-07	-0.516754	-0.787413	8.75286e-05	-0.453971	-0.870215
179414784	chr3:179414784:C:T	2.38609e-07	-0.603727	-3.16733e-10	0.000172148	-0.647797	-3.16733e-10
179415640	chr3:179415640:A:AAAGT	1.50575e-07	-0.613296	-0.450793	0.000144841	-0.464133	-0.35638
179416121	chr3:179416121:G:C	1.92266e-07	-1.50195e-10	-0.819671	0.000148482	-1.50195e-10	-0.795689
179416623	chr3:179416623:T:C	2.6467e-07	-1.50195e-10	-0.500071	0.000210652	-1.50195e-10	-0.445943
179416846	chr3:179416846:G:C	1.15343e-07	-0.570802	-0.759838	8.46238e-05	-0.512983	-0.844954
179418194	chr3:179418194:G:A	2.28691e-08	-1.64268	-1.30608	1.94257e-05	-1.52707	-1.30248
179418253	chr3:179418253:T:C	2.63574e-07	-1.50195e-10	-0.504218	0.000211239	-1.50195e-10	-0.443161
179419311	chr3:179419311:T:C	2.12914e-07	-1.50195e-10	-0.717666	0.000166846	-1.50195e-10	-0.679082
179419314	chr3:179419314:T:C	2.24238e-08	-1.70878	-1.25965	1.76238e-05	-1.70572	-1.22118
179419485	chr3:179419485:A:G	1.45987e-07	-0.381683	-0.713351	0.000191008	0.121205	-0.665042
179419965	chr3:179419965:A:T	2.36391e-08	-1.61175	-1.3039	2.04855e-05	-1.47608	-1.30035
179420304	chr3:179420304:T:G	2.25458e-08	-1.65688	-1.30612	1.906e-05	-1.54183	-1.30673
179420472	chr3:179420472:T:A	1.93083e-07	-1.50195e-10	-0.815432	0.000142586	-1.50195e-10	-0.836205
179420526	chr3:179420526:G:A	1.28126e-07	-0.416474	-0.809069	9.46671e-05	-0.354574	-0.891212
179420755	chr3:179420755:G:A	1.87614e-07	-1.50195e-10	-0.844168	0.000146565	-1.50195e-10	-0.80868
179420934	chr3:179420934:T:TA	2.2382e-07	-1.50195e-10	-0.667712	0.000176903	-1.50195e-10	-0.620549
179421196	chr3:179421196:A:G	3.51604e-08	-1.54636	-0.972278	2.98516e-05	-1.42246	-0.977452
179421200	chr3:179421200:C:G	1.38624e-07	-1.50195e-10	-1.14679	0.000103836	-1.50195e-10	-1.15334
179421491	chr3:179421491:A:C	2.24035e-08	-1.70632	-1.26302	1.74982e-05	-1.70841	-1.22565
179421656	chr3:179421656:A:C	2.73755e-07	-1.50195e-10	-0.466321	0.000219875	-1.50195e-10	-0.403091
179421916	chr3:179421916:T:G	1.27315e-07	-1.50195e-10	-1.23189	9.54872e-05	-1.50195e-10	-1.23716
179422444	chr3:179422444:C:T	2.01118e-07	-1.50195e-10	-0.774664	0.000152641	-1.50195e-10	-0.768063
179422464	chr3:179422464:A:G	1.0095e-07	-1.46393	-3.16733e-10	8.78371e-05	-1.32067	-3.16733e-10
179422832	chr3:179422832:G:A	3.39483e-08	-1.48196	-1.07176	2.9477e-05	-1.33387	-1.07867
179422853	chr3:179422853:C:T	2.16577e-07	-1.50195e-10	-0.700608	0.000170919	-1.50195e-10	-0.654961
179422854	chr3:179422854:G:A	2.0811e-07	-1.50195e-10	-0.740489	0.000151933	-1.50195e-10	-0.772714
179422950	chr3:179422950:G:A	2.96223e-08	-1.53327	-1.15676	2.54562e-05	-1.40173	-1.15746
179422993	chr3:179422993:A:G	1.64073e-07	-1.50195e-10	-0.978243	0.000122635	-1.50195e-10	-0.986938
179423051	chr3:179423051:A:G	1.0136e-07	-1.71112	0.251248	8.56735e-05	-1.6456	0.299989
179423081	chr3:179423081:G:A	1.38768e-07	-1.50195e-10	-1.14575	0.000103942	-1.50195e-10	-1.15232
179423292	chr3:179423292:T:C	2.01564e-07	-1.50195e-10	-0.772447	0.00014733	-1.50195e-10	-0.803478
179423320	chr3:179423320:C:T	1.8971e-07	-1.50195e-10	-0.833056	0.000139006	-1.50195e-10	-0.861637
179423526	chr3:179423526:G:A	6.11307e-07	-1.50195e-10	0.337046	0.00074279	-1.50195e-10	0.814261
179423823	chr3:179423823:T:C	2.28202e-07	-1.50195e-10	-0.648321	0.000166012	-1.50195e-10	-0.684092
179424290	chr3:179424290:G:A	1.64524e-07	-1.50195e-10	-0.975499	0.000124105	-1.50195e-10	-0.975025
179424769	chr3:179424769:T:C	1.45804e-07	-1.50195e-10	-1.09629	0.000109114	-1.50195e-10	-1.10376
179424861	chr3:179424861:G:A	1.34812e-07	-1.50195e-10	-1.17467	0.000102087	-1.50195e-10	-1.17033
179425613	chr3:179425613:GGT:G	1.17853e-07	-0.50298	-0.806136	0.000124776	-0.221547	-0.748084
179425642	chr3:179425642:T:C	1.27852e-07	-1.50195e-10	-1.22768	9.67215e-05	-1.50195e-10	-1.22432
179425767	chr3:179425767:A:G	2.03442e-07	-1.50195e-10	-0.763171	0.000148183	-1.50195e-10	-0.797706
179426153	chr3:179426153:A:G	3.05103e-07	-0.329495	-0.028407	0.000163631	-0.638081	-0.0604577
179426233	chr3:179426233:G:A	1.96193e-07	-1.50195e-10	-0.799456	0.000151383	-1.50195e-10	-0.77634
179426267	chr3:179426267:A:G	1.22844e-07	-1.50195e-10	-1.26764	9.25223e-05	-1.50195e-10	-1.2687
179426407	chr3:179426407:AT:A	1.51494e-07	-1.50195e-10	-1.05801	0.000116609	-1.50195e-10	-1.03732
179426652	chr3:179426652:A:T	2.27459e-08	-1.7013	-1.25287	1.64984e-05	-1.71106	-1.28183
179426951	chr3:179426951:C:T	2.69438e-08	-1.66348	-1.12132	2.0381e-05	-1.67912	-1.10243
179427004	chr3:179427004:G:A	1.51933e-07	-1.50195e-10	-1.05511	0.000116661	-1.50195e-10	-1.03688
179427146	chr3:179427146:C:T	2.541e-07	0.0869614	-0.627786	0.000432423	0.788037	-0.514785
179427477	chr3:179427477:T:C	1.76331e-07	-1.50195e-10	-0.90619	0.000134877	-1.50195e-10	-0.891788
179427863	chr3:179427863:C:T	1.62621e-07	-1.50195e-10	-0.987132	0.000125198	-1.50195e-10	-0.966259
179427983	chr3:179427983:G:C	2.95665e-07	-1.50195e-10	-0.389327	0.000211972	-1.50195e-10	-0.439698
179428051	chr3:179428051:G:C	5.36547e-08	-0.789576	-1.30641	5.37639e-05	-0.507121	-1.30443
179428447	chr3:179428447:C:T	1.34882e-07	-1.50195e-10	-1.17415	9.94359e-05	-1.50195e-10	-1.19664
179428515	chr3:179428515:A:G	2.24196e-08	-1.68167	-1.28695	1.85948e-05	-1.59318	-1.2801
179429024	chr3:179429024:G:A	1.21786e-07	-1.50195e-10	-1.27629	9.19138e-05	-1.50195e-10	-1.2753
179429064	chr3:179429064:C:A	1.41121e-07	0.0394536	-1.16839	0.000150329	0.323225	-1.10655
179429079	chr3:179429079:T:C	2.96462e-08	-1.42192	-1.2673	2.69153e-05	-1.24524	-1.25822
179429087	chr3:179429087:A:G	3.46931e-07	-1.50195e-10	-0.229427	0.000348419	-1.50195e-10	0.0572535
179429383	chr3:179429383:T:C	5.34383e-08	-0.793611	-1.30641	5.37487e-05	-0.507405	-1.30443
179429562	chr3:179429562:T:C	1.49501e-07	-1.50195e-10	-1.07125	0.000111858	-1.50195e-10	-1.07892
179430544	chr3:179430544:C:G	2.21458e-07	-0.678321	-3.16733e-10	0.000127024	-0.951777	-3.16733e-10
179430937	chr3:179430937:T:G	1.58906e-07	-1.50195e-10	-1.01024	0.000122209	-1.50195e-10	-0.990422
179431012	chr3:179431012:T:G	1.7502e-07	-1.50195e-10	-0.913653	0.000130922	-1.50195e-10	-0.921553
179431159	chr3:179431159:T:G	8.17567e-07	-1.50195e-10	0.62778	0.000669007	-1.50195e-10	0.709643
179431224	chr3:179431224:C:T	1.49177e-07	-1.50195e-10	-1.07342	0.000113168	-1.50195e-10	-1.06728
179431261	chr3:179431261:G:A	9.20121e-08	-1.55663	-3.16733e-10	6.79426e-05	-1.57749	-3.16733e-10
179431289	chr3:179431289:G:T	3.34189e-07	-1.50195e-10	-0.266846	0.000256376	-1.50195e-10	-0.249505
179431401	chr3:179431401:A:G	1.36894e-07	-1.50195e-10	-1.15935	9.95376e-05	-1.50195e-10	-1.19562
179431450	chr3:179431450:T:C	1.63868e-07	-0.97949	-3.16733e-10	8.99034e-05	-1.29742	-3.16733e-10
179432498	chr3:179432498:T:C	1.18919e-07	-1.50195e-10	-1.30011	8.96135e-05	-1.50195e-10	-1.30065
179432726	chr3:179432726:A:G	2.96369e-07	-1.50195e-10	-0.386949	0.000219625	-1.50195e-10	-0.404231
179432971	chr3:179432971:T:C	1.22814e-07	-1.50195e-10	-1.26789	9.24677e-05	-1.50195e-10	-1.26929
179433181	chr3:179433181:G:A	2.29778e-07	-1.50195e-10	-0.64144	0.000166227	-1.50195e-10	-0.682796
179433601	chr3:179433601:C:T	1.55508e-07	-1.50195e-10	-1.03185	0.00011969	-1.50195e-10	-1.01125
179433711	chr3:179433711:A:G	1.19274e-07	-1.50195e-10	-1.29713	8.98668e-05	-1.50195e-10	-1.29782
179433763	chr3:179433763:T:C	1.35518e-07	-1.16945	-3.16733e-10	7.4445e-05	-1.48609	-3.16733e-10
179434175	chr3:179434175:A:C	2.68576e-07	-1.50195e-10	-0.48542	0.000216711	-1.50195e-10	-0.41759
179434685	chr3:179434685:C:G	1.63648e-07	-1.50195e-10	-0.980833	0.000126232	-1.50195e-10	-0.958034
179435053	chr3:179435053:G:A	2.31222e-08	-1.64318	-1.29458	2.01343e-05	-1.50589	-1.28784
179435532	chr3:179435532:T:C	1.72517e-07	-1.50195e-10	-0.928055	0.000130798	-1.50195e-10	-0.922498
179436258	chr3:179436258:C:T	2.77333e-07	-1.50195e-10	-0.453334	0.000198867	-1.50195e-10	-0.503516
179436385	chr3:179436385:C:T	3.96166e-07	-1.50195e-10	-0.096719	0.000306765	-1.50195e-10	-0.0700692
179437306	chr3:179437306:T:C	2.6743e-07	-1.50195e-10	-0.489694	0.00019197	-1.50195e-10	-0.538811
179438022	chr3:179438022:C:T	2.75068e-07	-1.50195e-10	-0.461536	0.000197285	-1.50195e-10	-0.511503
179438232	chr3:179438232:T:C	1.23442e-07	-1.50195e-10	-1.26278	9.31802e-05	-1.50195e-10	-1.26162
179438859	chr3:179438859:C:T	2.49297e-08	-1.56738	-1.29512	2.24312e-05	-1.38645	-1.29925
179439579	chr3:179439579:T:G	1.58907e-07	-1.50195e-10	-1.01023	0.00012239	-1.50195e-10	-0.988942
179439686	chr3:179439686:TCTTATGTAAAAATACAGATTCGCTGATTCAGA:T	1.84387e-07	-1.50195e-10	-0.861515	0.000133347	-1.50195e-10	-0.903198
179439693	chr3:179439693:TAA:T	1.3052e-07	-1.50195e-10	-1.20703	0.000100688	-1.50195e-10	-1.18412
179439893	chr3:179439893:T:C	1.62018e-07	-1.50195e-10	-0.990849	0.000124887	-1.50195e-10	-0.968746
179440346	chr3:179440346:T:C	2.20545e-07	-1.50195e-10	-0.682454	0.0001762	-1.50195e-10	-0.62453
179440843	chr3:179440843:G:A	1.36422e-07	-1.50195e-10	-1.1628	0.00010227	-1.50195e-10	-1.16853
179440847	chr3:179440847:T:C	1.48081e-07	-1.50195e-10	-1.0808	0.000107907	-1.50195e-10	-1.11488
179441324	chr3:179441324:A:T	1.19233e-07	-1.50195e-10	-1.29748	8.94159e-05	-1.50195e-10	-1.30285
179441371	chr3:179441371:T:C	3.5335e-08	-1.26485	-1.24883	3.23279e-05	-1.08592	-1.2343
179442087	chr3:179442087:G:A	3.08809e-07	-0.0107031	-0.335127	0.000214521	0.0381179	-0.46586
179442147	chr3:179442147:T:C	1.86e-07	-0.852806	-3.16733e-10	0.000139093	-0.86101	-3.16733e-10
179442367	chr3:179442367:G:A	1.6993e-07	-1.50195e-10	-0.943168	0.00013146	-1.50195e-10	-0.917448
179442925	chr3:179442925:C:T	1.32881e-07	-1.50195e-10	-1.1891	0.000111924	-1.50195e-10	-1.07833
179443488	chr3:179443488:G:A	1.21579e-07	-1.50195e-10	-1.27799	9.20434e-05	-1.50195e-10	-1.27389
179443510	chr3:179443510:G:C	1.31951e-07	-1.50195e-10	-1.19612	0.000102356	-1.50195e-10	-1.1677
179443956	chr3:179443956:G:A	1.48598e-07	0.0143238	-1.09163	0.000112938	0.0769114	-1.14622
179444429	chr3:179444429:T:G	1.20925e-07	-1.50195e-10	-1.28339	9.13079e-05	-1.50195e-10	-1.28191
179444528	chr3:179444528:C:A	2.26887e-07	0.652637	-1.30674	0.000373597	1.4277	-1.30068
179444562	chr3:179444562:G:A	2.06858e-07	0.555353	-1.30188	0.000338539	1.31312	-1.28463
179444569	chr3:179444569:C:T	1.18676e-07	-1.50195e-10	-1.30216	8.92965e-05	-1.50195e-10	-1.30419
179444705	chr3:179444705:C:T	1.31982e-07	-1.50195e-10	-1.19589	0.000102382	-1.50195e-10	-1.16744
179444716	chr3:179444716:A:G	1.35736e-07	-1.50195e-10	-1.16784	0.000101909	-1.50195e-10	-1.17207
179444932	chr3:179444932:T:C	1.67374e-07	-1.50195e-10	-0.958321	0.000131931	-1.50195e-10	-0.913874
179445047	chr3:179445047:A:T	1.29116e-07	-1.50195e-10	-1.21784	9.68083e-05	-1.50195e-10	-1.22342
179445104	chr3:179445104:C:T	1.20896e-07	-1.50195e-10	-1.28362	9.0926e-05	-1.50195e-10	-1.28611
179445168	chr3:179445168:C:A	1.193e-07	-1.50195e-10	-1.29691	8.98807e-05	-1.50195e-10	-1.29767
179445711	chr3:179445711:T:C	1.20571e-07	-1.50195e-10	-1.28631	9.08142e-05	-1.50195e-10	-1.28734
179445863	chr3:179445863:T:C	2.66638e-07	0.767069	-1.25973	0.000422303	1.47241	-1.22284
179446392	chr3:179446392:A:C	2.80336e-07	-1.50195e-10	-0.442564	0.00021385	-1.50195e-10	-0.430875
179446764	chr3:179446764:A:G	2.93896e-07	-0.742195	0.346869	0.000221201	-0.650979	0.253899
179446942	chr3:179446942:T:C	1.18788e-07	-1.50195e-10	-1.30121	8.93271e-05	-1.50195e-10	-1.30385
179447135	chr3:179447135:C:T	2.34019e-07	-1.50195e-10	-0.62315	0.000186442	-1.50195e-10	-0.568033
179448161	chr3:179448161:T:C	1.22892e-07	-1.50195e-10	-1.26725	9.25847e-05	-1.50195e-10	-1.26803
179448296	chr3:179448296:T:C	1.5509e-07	-0.594327	-0.44022	8.03286e-05	-0.976046	-0.433981
179448353	chr3:179448353:T:C	2.10922e-07	-1.50195e-10	-0.727067	0.000162122	-1.50195e-10	-0.707802
179448406	chr3:179448406:T:C	1.12753e-07	-0.271717	-1.08164	5.86437e-05	-0.663988	-1.06068
179448537	chr3:179448537:T:G	7.77934e-08	-0.799197	-0.9253	5.09018e-05	-1.10554	-0.760711
179448539	chr3:179448539:T:G	7.87231e-08	-0.796969	-0.915648	5.15885e-05	-1.10369	-0.749164
179448636	chr3:179448636:G:A	1.25467e-07	-1.50195e-10	-1.24651	9.56904e-05	-1.50195e-10	-1.23503
179449157	chr3:179449157:C:T	3.89571e-07	-1.50195e-10	-0.113507	0.000296567	-1.50195e-10	-0.10388
179449178	chr3:179449178:A:G	1.30567e-07	-1.50195e-10	-1.20667	9.9886e-05	-1.50195e-10	-1.19212
179449235	chr3:179449235:A:AT	1.18929e-07	-1.50195e-10	-1.30003	8.96228e-05	-1.50195e-10	-1.30054
179450318	chr3:179450318:G:A	3.06235e-07	-1.50195e-10	-0.3542	0.00022088	-1.50195e-10	-0.398531
179450674	chr3:179450674:C:T	5.46934e-08	-0.785997	-1.29081	6.70617e-05	-0.30652	-1.28402
179450875	chr3:179450875:A:C	1.31242e-07	-1.50195e-10	-1.20151	0.000100337	-1.50195e-10	-1.18762
179451170	chr3:179451170:T:C	1.0195e-07	-0.543349	-0.910719	4.76139e-05	-0.930317	-1.00271
179451249	chr3:179451249:G:A	2.58316e-08	-1.66478	-1.16217	2.25224e-05	-1.52448	-1.15716
179451464	chr3:179451464:C:T	1.20142e-07	-1.50195e-10	-1.28988	9.05327e-05	-1.50195e-10	-1.29044
179451716	chr3:179451716:C:T	1.04714e-07	-1.42732	-3.16733e-10	0.000103442	-1.15714	-3.16733e-10
179451943	chr3:179451943:T:C	1.18154e-07	-1.50195e-10	-1.30657	8.91692e-05	-1.50195e-10	-1.30562
179452060	chr3:179452060:A:G	1.21148e-07	-1.50195e-10	-1.28154	9.19888e-05	-1.50195e-10	-1.27449
179452171	chr3:179452171:A:C	1.63119e-07	-1.50195e-10	-0.984073	0.000121882	-1.50195e-10	-0.993096
179452172	chr3:179452172:G:T	1.63278e-07	-1.50195e-10	-0.983097	0.000121995	-1.50195e-10	-0.992175
179452706	chr3:179452706:C:T	4.18026e-08	-1.06145	-1.28414	4.80193e-05	-0.648061	-1.27649
179452737	chr3:179452737:C:A	1.18216e-07	-1.50195e-10	-1.30604	8.93997e-05	-1.50195e-10	-1.30304
179452869	chr3:179452869:T:G	9.73174e-08	-1.20686	-0.293712	0.000129866	-0.723259	-0.20639
179453100	chr3:179453100:T:C	1.18364e-07	-1.50195e-10	-1.30479	8.94296e-05	-1.50195e-10	-1.3027
179453120	chr3:179453120:A:G	7.88553e-08	-1.71094	-3.16733e-10	6.05735e-05	-1.6923	-3.16733e-10
179453285	chr3:179453285:T:A	1.9984e-07	-1.50195e-10	-0.781037	0.00015317	-1.50195e-10	-0.764603
179453436	chr3:179453436:T:C	4.53295e-08	-0.959566	-1.30503	5.15346e-05	-0.547476	-1.30642
179453438	chr3:179453438:G:C	1.65693e-07	-1.50195e-10	-0.968416	0.000123778	-1.50195e-10	-0.977666
179453470	chr3:179453470:A:G	1.32699e-07	-0.287025	-0.903443	8.41218e-05	-0.381092	-0.982795
179453766	chr3:179453766:G:A	1.99144e-07	-1.50195e-10	-0.784527	0.000152884	-1.50195e-10	-0.766473
179453844	chr3:179453844:T:C	1.29973e-07	-1.50195e-10	-1.21123	9.93895e-05	-1.50195e-10	-1.19711
179454737	chr3:179454737:T:C	1.24466e-07	-1.50195e-10	-1.25452	9.48278e-05	-1.50195e-10	-1.24409
179454805	chr3:179454805:A:G	2.02148e-07	0.28652	-1.05607	0.000181831	0.460557	-1.05363
179455132	chr3:179455132:C:T	1.98941e-07	-1.50195e-10	-0.785544	0.000155887	-1.50195e-10	-0.747018
179455191	chr3:179455191:G:T	1.80243e-07	0.137784	-1.02203	0.000163584	0.320343	-1.01917
179455436	chr3:179455436:A:T	1.90819e-07	0.184434	-1.01166	0.000171612	0.3616	-1.01252
179455823	chr3:179455823:T:C	1.1885e-07	-1.50195e-10	-1.30069	8.99482e-05	-1.50195e-10	-1.29692
179455832	chr3:179455832:C:A	3.79909e-08	-1.13459	-1.30662	4.16861e-05	-0.759403	-1.30658
179456148	chr3:179456148:G:A	1.72459e-07	-1.50195e-10	-0.928394	0.000127756	-1.50195e-10	-0.946026
179456394	chr3:179456394:A:G	1.67134e-07	-1.50195e-10	-0.959755	0.000123931	-1.50195e-10	-0.976426
179456750	chr3:179456750:C:A	1.22877e-07	-1.50195e-10	-1.26737	9.35043e-05	-1.50195e-10	-1.25814
179456825	chr3:179456825:T:TG	9.72674e-08	-1.50109	-3.16733e-10	7.78475e-05	-1.4414	-3.16733e-10
179457134	chr3:179457134:A:G	4.43863e-08	-1.56749	-0.718137	5.39275e-05	-1.35308	-0.455427
179457416	chr3:179457416:A:G	1.19446e-07	-1.50195e-10	-1.29569	9.00312e-05	-1.50195e-10	-1.296
179457538	chr3:179457538:A:G	1.7817e-07	-1.50195e-10	-0.895814	0.000136285	-1.50195e-10	-0.881407
179457815	chr3:179457815:T:A	1.20683e-07	-1.50195e-10	-1.28538	9.16081e-05	-1.50195e-10	-1.27863
179458133	chr3:179458133:G:A	1.32495e-07	-1.50195e-10	-1.19201	9.93672e-05	-1.50195e-10	-1.19733
179458293	chr3:179458293:G:A	1.30501e-06	2.03734	-0.941929	0.000803144	1.87571	-0.983326
179458568	chr3:179458568:G:A	1.99662e-07	-0.781929	-3.16733e-10	0.00013541	-0.887844	-3.16733e-10
179458570	chr3:179458570:G:A	2.85667e-08	-1.68483	-1.04148	2.20398e-05	-1.711	-0.992304
179458998	chr3:179458998:A:C	4.65612e-08	-1.69781	-0.539977	3.94467e-05	-1.62301	-0.498195
179459138	chr3:179459138:C:T	2.74964e-08	-1.51299	-1.25151	2.67939e-05	-1.27135	-1.23663
179459825	chr3:179459825:C:T	2.75198e-08	-1.4628	-1.30085	2.7205e-05	-1.18808	-1.30467
179460067	chr3:179460067:C:T	5.32781e-08	-1.18723	-0.9158	6.14941e-05	-0.714409	-0.962802
179460457	chr3:179460457:A:G	5.59293e-08	-1.1407	-0.91376	6.57165e-05	-0.649888	-0.960914
179460514	chr3:179460514:T:C	7.45026e-08	-0.472611	-1.29511	8.71544e-05	-0.0316897	-1.29678
179461031	chr3:179461031:G:GC	2.24213e-07	-1.50195e-10	-0.665955	0.000172214	-1.50195e-10	-0.647415
179461229	chr3:179461229:T:C	1.92832e-07	-1.50195e-10	-0.816734	0.00014578	-1.50195e-10	-0.814052
179461429	chr3:179461429:G:A	4.59249e-08	-1.16828	-1.08326	5.43329e-05	-0.685426	-1.11559
179461920	chr3:179461920:C:T	2.78845e-08	-1.506	-1.24449	2.69519e-05	-1.2376	-1.2645
179461994	chr3:179461994:C:T	3.63202e-08	-1.22219	-1.26399	2.60801e-05	-1.28306	-1.25192
179462344	chr3:179462344:A:G	2.32301e-08	-1.70486	-1.22824	1.74783e-05	-1.68288	-1.25231
179462365	chr3:179462365:G:T	5.18491e-08	-1.70352	-0.426694	4.1529e-05	-1.70038	-0.369382
179462581	chr3:179462581:G:A	1.70857e-07	-1.50195e-10	-0.937728	0.000131981	-1.50195e-10	-0.913495
179462711	chr3:179462711:C:T	1.62737e-07	-1.50195e-10	-0.98642	0.000126202	-1.50195e-10	-0.958267
179462838	chr3:179462838:A:C	6.90339e-08	-0.891047	-0.952908	5.90248e-05	-0.735773	-0.982421
179462839	chr3:179462839:A:C	5.13752e-07	0.163187	-3.16733e-10	0.000357657	0.0834226	-3.16733e-10
179462919	chr3:179462919:C:T	1.70775e-07	-1.50195e-10	-0.938203	0.000131917	-1.50195e-10	-0.913977
179462996	chr3:179462996:A:G	1.22295e-07	-1.27212	-3.16733e-10	8.0064e-05	-1.41333	-3.16733e-10
179463598	chr3:179463598:A:G	9.49801e-08	-0.666998	-0.857888	5.62868e-05	-0.923245	-0.842447
179464655	chr3:179464655:A:G	3.76394e-08	-1.19691	-1.25359	2.70161e-05	-1.25945	-1.24027
179464684	chr3:179464684:G:A	2.32103e-08	-1.6498	-1.28416	1.87396e-05	-1.59658	-1.26893
179465250	chr3:179465250:C:T	1.476e-07	0.180429	-1.26448	8.03027e-05	-0.159006	-1.25134
179465386	chr3:179465386:G:A	2.23617e-08	-1.71013	-1.26107	1.67851e-05	-1.70049	-1.27517
179465463	chr3:179465463:G:A	2.53636e-08	-1.57051	-1.27473	2.53886e-05	-1.27838	-1.28347
179466018	chr3:179466018:T:G	2.35233e-07	-1.50195e-10	-0.617978	0.00018491	-1.50195e-10	-0.576283
179466110	chr3:179466110:G:A	2.24238e-08	-1.66207	-1.30636	1.62364e-05	-1.70752	-1.30138
179466213	chr3:179466213:G:T	1.14591e-07	-1.33718	-3.16733e-10	7.11378e-05	-1.53153	-3.16733e-10
179466258	chr3:179466258:A:G	2.25911e-08	-1.6623	-1.2987	1.64732e-05	-1.70888	-1.28554
179466993	chr3:179466993:G:A	1.18266e-07	-1.50195e-10	-1.30562	8.92726e-05	-1.50195e-10	-1.30446
179467174	chr3:179467174:T:C	2.17859e-08	-1.71037	-1.28692	1.63758e-05	-1.70042	-1.29993
179467250	chr3:179467250:A:T	2.35919e-08	-1.64927	-1.26838	1.93253e-05	-1.562	-1.27273
179467762	chr3:179467762:T:C	7.88498e-08	-1.71101	-3.16733e-10	5.94546e-05	-1.71094	-3.16733e-10
179467834	chr3:179467834:G:A	2.25008e-08	-1.6687	-1.29631	1.65066e-05	-1.71012	-1.28228
179468256	chr3:179468256:G:T	1.25429e-07	-1.50195e-10	-1.24682	9.58973e-05	-1.50195e-10	-1.23287
179468363	chr3:179468363:C:T	2.21975e-07	-1.50195e-10	-0.675988	0.000167761	-1.50195e-10	-0.673612
179468596	chr3:179468596:T:C	2.6302e-08	-1.61466	-1.19425	2.01625e-05	-1.62578	-1.16655
179469364	chr3:179469364:T:C	2.58477e-08	-1.58765	-1.23868	1.81707e-05	-1.68787	-1.20847
179469861	chr3:179469861:A:G	1.39512e-07	-1.50195e-10	-1.1404	0.000107712	-1.50195e-10	-1.11669
179470220	chr3:179470220:A:G	2.40384e-08	-1.65856	-1.24034	1.84013e-05	-1.66539	-1.21834
179470305	chr3:179470305:A:G	2.18821e-08	-1.69809	-1.29479	1.85614e-05	-1.58716	-1.2879
179470349	chr3:179470349:A:G	1.64996e-07	-1.50195e-10	-0.97263	0.000138716	-1.50195e-10	-0.863721
179470545	chr3:179470545:T:A	1.15416e-07	-1.33001	-3.16733e-10	9.21221e-05	-1.27304	-3.16733e-10
179470937	chr3:179470937:T:A	2.3684e-08	-1.63602	-1.27774	1.79786e-05	-1.64386	-1.26311
179471069	chr3:179471069:C:T	1.77399e-07	-1.50195e-10	-0.90015	0.000136989	-1.50195e-10	-0.876255
179471150	chr3:179471150:A:G	1.02354e-06	-1.50195e-10	0.85247	0.000746602	-1.50195e-10	0.81938
179471313	chr3:179471313:T:C	2.34233e-08	-1.65231	-1.27251	1.78248e-05	-1.65877	-1.25679
179471365	chr3:179471365:TC:T	1.76322e-07	-1.50195e-10	-0.906242	0.000136868	-1.50195e-10	-0.877139
179471540	chr3:179471540:G:A	2.6697e-08	-1.5717	-1.22231	2.21908e-05	-1.50849	-1.18799
179471596	chr3:179471596:G:T	1.62377e-07	-1.50195e-10	-0.98863	0.000125907	-1.50195e-10	-0.960612
179471755	chr3:179471755:A:G	2.34009e-08	-1.65455	-1.27123	1.78181e-05	-1.66071	-1.25523
179471867	chr3:179471867:T:C	2.42896e-07	-1.50195e-10	-0.585918	0.000181354	-1.50195e-10	-0.595702
179471935	chr3:179471935:C:T	2.30291e-07	0.667442	-1.30665	0.000114887	0.254398	-1.3066
179472326	chr3:179472326:T:A	2.59133e-08	-1.64696	-1.17683	1.99849e-05	-1.65405	-1.14712
179472361	chr3:179472361:T:C	1.43286e-07	-1.11371	-3.16733e-10	0.000118627	-1.02017	-3.16733e-10
179472997	chr3:179472997:A:G	1.69187e-07	-1.50195e-10	-0.947549	0.000126326	-1.50195e-10	-0.957286
179473112	chr3:179473112:G:A	1.40961e-07	-1.50195e-10	-1.13007	0.000108681	-1.50195e-10	-1.10773
179473153	chr3:179473153:ACT:A	8.80991e-08	-0.670142	-0.929948	4.99708e-05	-0.97269	-0.912025
179473377	chr3:179473377:C:T	2.2087e-08	-1.7086	-1.27496	1.76304e-05	-1.66256	-1.26396
179473764	chr3:179473764:C:T	2.832e-07	-1.50195e-10	-0.432401	0.000217031	-1.50195e-10	-0.416113
179473894	chr3:179473894:G:A	2.15884e-08	-1.70955	-1.29685	1.72522e-05	-1.65786	-1.29035
179474033	chr3:179474033:G:A	3.01448e-08	-1.56623	-1.10631	2.15402e-05	-1.58784	-1.13839
179474279	chr3:179474279:C:T	1.01562e-07	-1.45788	-3.16733e-10	7.6944e-05	-1.45307	-3.16733e-10
179474287	chr3:179474287:C:T	1.6055e-07	-1.50195e-10	-0.999949	0.000124331	-1.50195e-10	-0.973203
179474372	chr3:179474372:C:T	1.65018e-07	-1.50195e-10	-0.972498	0.000127712	-1.50195e-10	-0.946374
179474373	chr3:179474373:G:A	2.98582e-08	-1.70774	-0.974351	2.19227e-05	-1.6808	-1.02783
179475143	chr3:179475143:A:G	1.33232e-07	-1.18646	-3.16733e-10	0.000202584	-0.484996	-3.16733e-10
179475162	chr3:179475162:G:T	1.47457e-07	-1.50195e-10	-1.08502	0.000111374	-1.50195e-10	-1.08326
179475187	chr3:179475187:A:G	3.37107e-08	-1.52745	-1.03329	2.57642e-05	-1.46921	-1.07796
179475263	chr3:179475263:A:G	4.44819e-08	-1.32998	-0.953495	3.31154e-05	-1.39308	-0.903077
179475868	chr3:179475868:T:C	7.85571e-07	-1.50195e-10	0.587857	0.000644741	-1.50195e-10	0.672697
179476066	chr3:179476066:A:G	1.20591e-07	-1.50195e-10	-1.28615	9.07748e-05	-1.50195e-10	-1.28777
179476419	chr3:179476419:T:C	2.95674e-08	-1.53577	-1.15611	2.1088e-05	-1.56378	-1.18367
179476514	chr3:179476514:T:C	1.19323e-07	-1.50195e-10	-1.29672	9.04741e-05	-1.50195e-10	-1.29109
179476733	chr3:179476733:C:T	3.30549e-08	-1.64171	-0.938675	2.18369e-05	-1.70288	-1.00967
179476919	chr3:179476919:C:T	1.27233e-07	-1.50195e-10	-1.23253	9.63121e-05	-1.50195e-10	-1.22856
179477467	chr3:179477467:T:A	1.57507e-07	-1.50195e-10	-1.01908	0.000121009	-1.50195e-10	-1.00028
179477547	chr3:179477547:A:G	1.27675e-07	-1.50195e-10	-1.22907	9.66536e-05	-1.50195e-10	-1.22502
179477811	chr3:179477811:A:G	1.26163e-07	-1.50195e-10	-1.24098	9.54785e-05	-1.50195e-10	-1.23725
179478365	chr3:179478365:A:G	1.25514e-07	-1.50195e-10	-1.24614	9.59679e-05	-1.50195e-10	-1.23214
179478491	chr3:179478491:C:G	2.18908e-08	-1.70684	-1.28564	1.76395e-05	-1.65754	-1.26847
179478507	chr3:179478507:G:GTTGT	1.26184e-07	-1.50195e-10	-1.24082	9.54951e-05	-1.50195e-10	-1.23708
179479849	chr3:179479849:C:T	1.77446e-07	-1.50195e-10	-0.899884	0.000132481	-1.50195e-10	-0.909716
179479910	chr3:179479910:T:C	1.59575e-07	-1.50195e-10	-1.00604	0.000122649	-1.50195e-10	-0.986829
179480172	chr3:179480172:A:G	1.56974e-07	-1.50195e-10	-1.02248	0.000120586	-1.50195e-10	-1.00379
179480486	chr3:179480486:T:C	4.58461e-08	-0.948211	-1.30505	3.8511e-05	-0.838522	-1.30669
179480817	chr3:179480817:T:C	2.95199e-08	-1.50432	-1.18917	2.09926e-05	-1.53595	-1.21603
179480826	chr3:179480826:A:G	7.18682e-08	-0.636576	-1.16714	0.00010622	0.0238298	-1.15447
179480888	chr3:179480888:G:C	1.28407e-07	-1.50195e-10	-1.22335	9.65934e-05	-1.50195e-10	-1.22564
179481029	chr3:179481029:T:G	2.56197e-08	-1.55796	-1.27724	2.33567e-05	-1.36263	-1.28263
179481130	chr3:179481130:C:T	1.36973e-07	-1.15877	-3.16733e-10	0.000101543	-1.17567	-3.16733e-10
179481140	chr3:179481140:T:C	4.08394e-08	-1.17724	-1.19167	2.56913e-05	-1.33151	-1.21849
179481368	chr3:179481368:A:G	4.28986e-08	-1.29026	-1.02945	2.94618e-05	-1.42914	-0.983914
179481425	chr3:179481425:T:G	1.07388e-07	-1.40211	-3.16733e-10	7.21214e-05	-1.5178	-3.16733e-10
179481480	chr3:179481480:C:A	6.86559e-08	-0.564666	-1.28478	3.54377e-05	-0.94409	-1.28428
179481505	chr3:179481505:C:A	9.98973e-08	-1.47441	-3.16733e-10	7.89446e-05	-1.42741	-3.16733e-10
179481635	chr3:179481635:G:C	9.22435e-08	-1.31811	-0.236008	8.00597e-05	-1.22791	-0.185465
179481669	chr3:179481669:A:G	1.25964e-07	-1.50195e-10	-1.24256	9.5324e-05	-1.50195e-10	-1.23887
179481740	chr3:179481740:ACT:A	1.55362e-07	-1.50195e-10	-1.0328	0.000118315	-1.50195e-10	-1.0228
179481787	chr3:179481787:A:G	1.29417e-07	-1.50195e-10	-1.21551	9.80056e-05	-1.50195e-10	-1.21113
179481792	chr3:179481792:C:T	1.20922e-07	0.018148	-1.30155	6.50963e-05	-0.314845	-1.30544
179481793	chr3:179481793:G:A	2.78391e-08	-1.59763	-1.15448	2.44504e-05	-1.45176	-1.14775
179482175	chr3:179482175:C:T	6.33878e-08	-0.645969	-1.28331	3.49631e-05	-0.958757	-1.2831
179482205	chr3:179482205:T:C	1.2634e-07	-1.50195e-10	-1.23957	9.56165e-05	-1.50195e-10	-1.23581
179482584	chr3:179482584:A:G	1.26313e-07	-1.50195e-10	-1.23979	9.55956e-05	-1.50195e-10	-1.23603
179482611	chr3:179482611:C:T	1.26313e-07	-1.50195e-10	-1.23979	9.55956e-05	-1.50195e-10	-1.23603
179482807	chr3:179482807:G:A	1.11171e-06	-1.50195e-10	0.935099	0.000812999	-1.50195e-10	0.904578
179482873	chr3:179482873:T:C	1.31417e-07	-1.50195e-10	-1.20018	9.91999e-05	-1.50195e-10	-1.19901
179483034	chr3:179483034:C:T	1.28876e-07	-1.50195e-10	-1.2197	9.75861e-05	-1.50195e-10	-1.21542
179483194	chr3:179483194:G:A	8.31677e-08	-1.65769	-3.16733e-10	6.32147e-05	-1.64962	-3.16733e-10
179483551	chr3:179483551:C:A	1.26348e-07	-1.50195e-10	-1.23951	9.56228e-05	-1.50195e-10	-1.23574
179484375	chr3:179484375:C:T	1.24538e-07	-1.50195e-10	-1.25394	9.4212e-05	-1.50195e-10	-1.2506
179484396	chr3:179484396:T:C	1.24383e-07	-1.50195e-10	-1.25519	9.40916e-05	-1.50195e-10	-1.25188
179484474	chr3:179484474:T:C	1.24034e-07	-1.50195e-10	-1.258	9.38183e-05	-1.50195e-10	-1.25479
179484475	chr3:179484475:G:A	1.23997e-07	-1.50195e-10	-1.25829	9.37895e-05	-1.50195e-10	-1.2551
179484481	chr3:179484481:A:T	1.24034e-07	-1.50195e-10	-1.258	9.38183e-05	-1.50195e-10	-1.25479
179484599	chr3:179484599:TTTTTTTGCA:T	1.23522e-07	-1.50195e-10	-1.26213	9.34171e-05	-1.50195e-10	-1.25908
179484602	chr3:179484602:T:G	1.79262e-07	-1.50195e-10	-0.889704	0.000138146	-1.50195e-10	-0.867844
179484640	chr3:179484640:T:C	1.23814e-07	-1.50195e-10	-1.25977	9.36473e-05	-1.50195e-10	-1.25662
179484725	chr3:179484725:T:C	1.24532e-07	-1.50195e-10	-1.25399	9.42068e-05	-1.50195e-10	-1.25066
179485214	chr3:179485214:G:A	1.48046e-07	-1.50195e-10	-1.08103	0.000109476	-1.50195e-10	-1.10045
179485255	chr3:179485255:G:A	4.9783e-08	-0.894555	-1.27632	2.76648e-05	-1.20236	-1.27364
179485530	chr3:179485530:G:A	2.14523e-08	-1.70775	-1.30497	1.62225e-05	-1.70301	-1.30674
179485562	chr3:179485562:C:A	4.60935e-08	-0.941421	-1.30646	6.1573e-05	-0.369886	-1.30604
179486000	chr3:179486000:G:A	2.00406e-07	-1.50195e-10	-0.778207	0.000152568	-1.50195e-10	-0.768544
179488009	chr3:179488009:C:A	4.46646e-07	-1.50195e-10	0.0232134	0.000362791	-1.50195e-10	0.097674
179489804	chr3:179489804:T:C	6.06922e-08	-0.691537	-1.2812	3.21712e-05	-1.04569	-1.27939
179490219	chr3:179490219:A:G	4.17204e-08	-1.39406	-0.9535	2.94421e-05	-1.50773	-0.905994
179490412	chr3:179490412:T:C	4.90324e-08	-0.910302	-1.27577	6.58639e-05	-0.337	-1.27156
179490482	chr3:179490482:G:A	1.38401e-07	-1.50195e-10	-1.1484	0.000106652	-1.50195e-10	-1.12658
179490578	chr3:179490578:A:G	1.19276e-07	-1.50195e-10	-1.29712	8.95605e-05	-1.50195e-10	-1.30124
179490972	chr3:179490972:A:T	1.58351e-07	-1.50195e-10	-1.01374	0.000119689	-1.50195e-10	-1.01125
179491042	chr3:179491042:TAGAA:T	1.19781e-07	-1.50195e-10	-1.29289	9.10409e-05	-1.50195e-10	-1.28484
179491048	chr3:179491048:T:TTAA	1.19808e-07	-1.50195e-10	-1.29266	9.10665e-05	-1.50195e-10	-1.28456
179491386	chr3:179491386:A:T	2.71507e-08	-1.52398	-1.25317	2.17787e-05	-1.44705	-1.26817
179491566	chr3:179491566:C:T	1.30946e-07	-1.50195e-10	-1.20377	9.89263e-05	-1.50195e-10	-1.20178
179491874	chr3:179491874:G:C	2.54212e-08	-1.54766	-1.29531	1.67361e-05	-1.67607	-1.30251
179491909	chr3:179491909:G:A	1.3108e-07	-1.50195e-10	-1.20274	0.000100066	-1.50195e-10	-1.19032
179492270	chr3:179492270:G:T	1.29121e-07	-1.50195e-10	-1.2178	9.74019e-05	-1.50195e-10	-1.21731
179492441	chr3:179492441:C:A	4.7938e-08	-1.35832	-0.850327	3.37928e-05	-1.47865	-0.797251
179492742	chr3:179492742:T:C	4.64739e-08	-0.959494	-1.28017	6.13973e-05	-0.402513	-1.27627
179493206	chr3:179493206:A:T	1.23866e-07	-1.50195e-10	-1.25935	9.31605e-05	-1.50195e-10	-1.26183
179493464	chr3:179493464:G:T	1.31855e-07	-1.50195e-10	-1.19685	0.000100701	-1.50195e-10	-1.184
179493468	chr3:179493468:T:C	2.9023e-08	-1.4191	-1.29137	2.31851e-05	-1.35331	-1.29933
179493643	chr3:179493643:G:A	1.8284e-07	-1.50195e-10	-0.869942	0.000134935	-1.50195e-10	-0.891359
179493713	chr3:179493713:A:G	2.18286e-06	1.60984	-3.16733e-10	0.00185388	1.72888	-3.16733e-10
179493744	chr3:179493744:A:C	1.77862e-07	-1.50195e-10	-0.897544	0.000136332	-1.50195e-10	-0.88106
179494294	chr3:179494294:A:T	1.32095e-07	-1.50195e-10	-1.19503	0.000100808	-1.50195e-10	-1.18294
179495139	chr3:179495139:A:G	1.32987e-07	-1.50195e-10	-1.1883	0.000100335	-1.50195e-10	-1.18764
179495419	chr3:179495419:T:C	1.32918e-07	-1.50195e-10	-1.18882	0.000100281	-1.50195e-10	-1.18818
179495587	chr3:179495587:C:T	3.90426e-08	-1.48142	-0.932481	3.50338e-05	-1.31621	-0.923626
179495645	chr3:179495645:G:A	2.27169e-07	-1.50195e-10	-0.652858	0.000168263	-1.50195e-10	-0.670622
179495908	chr3:179495908:A:T	3.70783e-07	-1.50195e-10	-0.162937	0.000271788	-1.50195e-10	-0.191128
179496679	chr3:179496679:G:A	1.22004e-07	-1.2745	-3.16733e-10	0.000112099	-1.07677	-3.16733e-10
179496779	chr3:179496779:T:A	1.29205e-07	-1.50195e-10	-1.21715	9.74654e-05	-1.50195e-10	-1.21665
179496897	chr3:179496897:A:C	1.28863e-07	-1.50195e-10	-1.2198	9.72053e-05	-1.50195e-10	-1.21933
179497572	chr3:179497572:C:T	1.60298e-07	-1.50195e-10	-1.00152	0.000122174	-1.50195e-10	-0.990703
179497630	chr3:179497630:A:G	2.09941e-07	-1.50195e-10	-0.731729	0.000155725	-1.50195e-10	-0.748063
179497645	chr3:179497645:A:G	1.21372e-07	-1.50195e-10	-1.2797	9.07909e-05	-1.50195e-10	-1.28759
179498028	chr3:179498028:G:A	1.32977e-07	-1.50195e-10	-1.18838	0.000100325	-1.50195e-10	-1.18773
179498060	chr3:179498060:A:G	1.32937e-07	-1.50195e-10	-1.18868	0.000100295	-1.50195e-10	-1.18803
179498467	chr3:179498467:T:C	4.31952e-08	-1.42879	-0.88403	3.08426e-05	-1.53402	-0.833236
179498500	chr3:179498500:G:A	1.3776e-07	-1.50195e-10	-1.15304	0.000106133	-1.50195e-10	-1.13146
179498597	chr3:179498597:G:T	1.32937e-07	-1.50195e-10	-1.18868	0.000100295	-1.50195e-10	-1.18803
179499160	chr3:179499160:T:C	8.05542e-08	-0.385556	-1.30407	4.59692e-05	-0.661883	-1.3063
179499219	chr3:179499219:G:A	1.74166e-07	-1.50195e-10	-0.918546	0.000133516	-1.50195e-10	-0.901928
179499544	chr3:179499544:A:G	3.6922e-08	-1.32687	-1.14287	3.25458e-05	-1.21922	-1.09429
179499641	chr3:179499641:G:A	1.18492e-07	-1.50195e-10	-1.30371	9.16217e-05	-1.50195e-10	-1.27848
179499686	chr3:179499686:G:A	3.54999e-08	-1.21387	-1.29515	2.21731e-05	-1.40335	-1.29392
179499721	chr3:179499721:A:C	1.36702e-07	-1.50195e-10	-1.16075	0.000103232	-1.50195e-10	-1.15917
179499824	chr3:179499824:A:G	4.74956e-08	-1.18579	-1.03213	3.22142e-05	-1.31337	-1.01038
179499839	chr3:179499839:G:T	1.22138e-07	-1.50195e-10	-1.2734	9.19302e-05	-1.50195e-10	-1.27512
179500146	chr3:179500146:A:C	1.41477e-07	-1.50195e-10	-1.12642	0.00010642	-1.50195e-10	-1.12876
179500413	chr3:179500413:C:T	1.96937e-07	-1.50195e-10	-0.795671	0.000146149	-1.50195e-10	-0.811527
179500465	chr3:179500465:A:T	1.78859e-07	-1.50195e-10	-0.891957	0.00013731	-1.50195e-10	-0.873911
179500631	chr3:179500631:T:G	8.06756e-08	-1.68812	-3.16733e-10	6.00903e-05	-1.7003	-3.16733e-10
179501658	chr3:179501658:T:C	4.96094e-08	-0.886271	-1.2881	2.75227e-05	-1.19445	-1.28669
179501848	chr3:179501848:A:G	1.31984e-07	-1.50195e-10	-1.19587	9.95506e-05	-1.50195e-10	-1.19549
179501857	chr3:179501857:C:T	1.2845e-07	-1.50195e-10	-1.22301	9.73899e-05	-1.50195e-10	-1.21743
179501961	chr3:179501961:A:G	1.32187e-07	-1.50195e-10	-1.19434	9.97038e-05	-1.50195e-10	-1.19395
179502336	chr3:179502336:C:T	1.13948e-07	-1.34281	-3.16733e-10	6.03502e-05	-1.69599	-3.16733e-10
179502589	chr3:179502589:T:A	1.32064e-07	-1.50195e-10	-1.19526	9.9611e-05	-1.50195e-10	-1.19488
179502603	chr3:179502603:G:T	1.31913e-07	-1.50195e-10	-1.19641	9.94962e-05	-1.50195e-10	-1.19603
179502649	chr3:179502649:G:A	1.31061e-07	-1.50195e-10	-1.20289	9.99782e-05	-1.50195e-10	-1.1912
179502874	chr3:179502874:C:G	1.32044e-07	-1.50195e-10	-1.19541	9.95963e-05	-1.50195e-10	-1.19503
179502990	chr3:179502990:C:A	5.87173e-07	0.296766	-3.16733e-10	0.000791959	0.878357	-3.16733e-10
179503058	chr3:179503058:G:A	1.29713e-07	-1.50195e-10	-1.21323	9.88964e-05	-1.50195e-10	-1.20208
179503145	chr3:179503145:A:T	1.32044e-07	-1.50195e-10	-1.19541	9.95963e-05	-1.50195e-10	-1.19503
179503278	chr3:179503278:T:C	1.28959e-07	-1.50195e-10	-1.21906	9.72647e-05	-1.50195e-10	-1.21872
179503553	chr3:179503553:C:T	4.44753e-08	-1.00074	-1.28287	5.79746e-05	-0.456977	-1.27917
179503619	chr3:179503619:T:C	2.92256e-08	-1.39758	-1.30593	2.35639e-05	-1.3298	-1.30664
179503733	chr3:179503733:C:T	1.30615e-07	-1.50195e-10	-1.2063	9.85204e-05	-1.50195e-10	-1.20589
179503752	chr3:179503752:T:C	4.34691e-08	-1.28593	-1.02058	2.77288e-05	-1.41201	-1.06167
179504612	chr3:179504612:A:G	1.27254e-07	-1.50195e-10	-1.23236	9.59762e-05	-1.50195e-10	-1.23205
179504832	chr3:179504832:C:T	1.22606e-07	-1.50195e-10	-1.26958	9.20956e-05	-1.50195e-10	-1.27333
179505234	chr3:179505234:T:C	1.27306e-07	-1.50195e-10	-1.23196	9.60144e-05	-1.50195e-10	-1.23165
179505250	chr3:179505250:G:A	1.81985e-07	-1.50195e-10	-0.874627	0.000134451	-1.50195e-10	-0.89495
179505268	chr3:179505268:T:C	2.32944e-07	-1.50195e-10	-0.627753	0.000173258	-1.50195e-10	-0.641367
179505316	chr3:179505316:A:G	4.60313e-08	-1.36474	-0.884494	3.24486e-05	-1.48251	-0.833988
179505324	chr3:179505324:A:G	1.27366e-07	-1.50195e-10	-1.23149	9.60603e-05	-1.50195e-10	-1.23118
179505372	chr3:179505372:A:G	1.38632e-07	-1.50195e-10	-1.14673	0.000102327	-1.50195e-10	-1.16798
179505922	chr3:179505922:G:C	1.27508e-07	-1.50195e-10	-1.23037	9.61679e-05	-1.50195e-10	-1.23006
179506065	chr3:179506065:G:A	1.71791e-07	-1.50195e-10	-0.932275	0.000131075	-1.50195e-10	-0.920382
179506109	chr3:179506109:G:A	1.28969e-07	-1.50195e-10	-1.21898	9.89622e-05	-1.50195e-10	-1.20141
179506301	chr3:179506301:G:A	1.78472e-07	-1.50195e-10	-0.894124	0.000129687	-1.50195e-10	-0.931024
179506317	chr3:179506317:G:A	1.18359e-07	-1.50195e-10	-1.30483	8.94754e-05	-1.50195e-10	-1.30219
179506608	chr3:179506608:A:AT	1.27576e-07	-1.50195e-10	-1.22984	9.62191e-05	-1.50195e-10	-1.22952
179506661	chr3:179506661:A:G	1.28906e-07	-1.50195e-10	-1.21947	9.83068e-05	-1.50195e-10	-1.20806
179506738	chr3:179506738:G:C	6.48759e-07	0.396508	-3.16733e-10	0.000216427	-0.418899	-3.16733e-10
179507301	chr3:179507301:G:A	1.24813e-07	-1.50195e-10	-1.25173	9.38561e-05	-1.50195e-10	-1.25439
179507639	chr3:179507639:C:A	1.7273e-07	-0.926824	-3.16733e-10	0.000110346	-1.09253	-3.16733e-10
179507652	chr3:179507652:C:G	5.33421e-08	-1.64524	-0.456587	4.35095e-05	-1.56482	-0.458349
179507941	chr3:179507941:T:C	8.54135e-08	-0.344683	-1.28637	4.81283e-05	-0.628125	-1.29416
179508043	chr3:179508043:T:C	1.27477e-07	-1.50195e-10	-1.23061	9.61444e-05	-1.50195e-10	-1.2303
179508309	chr3:179508309:G:A	1.19701e-07	-1.50195e-10	-1.29356	9.09307e-05	-1.50195e-10	-1.28605
179508478	chr3:179508478:T:C	1.36905e-07	-1.50195e-10	-1.15927	0.000101906	-1.50195e-10	-1.1721
179509291	chr3:179509291:A:G	4.15048e-08	-1.07135	-1.28139	2.42242e-05	-1.3291	-1.2797
179509392	chr3:179509392:C:T	1.54526e-07	-1.50195e-10	-1.03819	0.000113481	-1.50195e-10	-1.06451
179509508	chr3:179509508:C:G	3.18383e-08	-1.70585	-0.912027	2.54024e-05	-1.6664	-0.894905
179510317	chr3:179510317:A:G	1.2684e-07	-1.50195e-10	-1.23563	9.49484e-05	-1.50195e-10	-1.24282
179510576	chr3:179510576:C:T	9.99131e-08	-1.0403	-0.433948	9.99501e-05	-0.662545	-0.528936
179510706	chr3:179510706:C:T	1.30289e-07	-1.50195e-10	-1.2088	9.73999e-05	-1.50195e-10	-1.21733
179510930	chr3:179510930:T:G	1.26783e-07	-1.50195e-10	-1.23608	9.49023e-05	-1.50195e-10	-1.2433
179510969	chr3:179510969:G:C	1.27398e-07	-1.50195e-10	-1.23124	9.53396e-05	-1.50195e-10	-1.23871
179511395	chr3:179511395:A:G	9.07354e-08	-1.57061	-3.16733e-10	6.36092e-05	-1.64339	-3.16733e-10
179512191	chr3:179512191:A:G	5.11408e-08	-1.47595	-0.668022	3.23235e-05	-1.57804	-0.74232
179513242	chr3:179513242:A:G	1.24637e-07	-1.50195e-10	-1.25314	9.3272e-05	-1.50195e-10	-1.26063
179513369	chr3:179513369:A:G	1.17094e-07	-0.590337	-0.725237	0.00016055	0.00140537	-0.71895
179513610	chr3:179513610:C:T	1.18359e-07	-1.50195e-10	-1.30483	8.94742e-05	-1.50195e-10	-1.3022
179514084	chr3:179514084:A:G	1.21661e-07	-1.50195e-10	-1.27731	9.22752e-05	-1.50195e-10	-1.27138
179514396	chr3:179514396:T:C	1.09081e-07	-0.928492	-0.457971	0.000106382	-0.57733	-0.551788
179514480	chr3:179514480:T:A	1.25209e-07	-1.50195e-10	-1.24856	9.38124e-05	-1.50195e-10	-1.25486
179515418	chr3:179515418:T:C	2.95826e-08	-1.70324	-0.98813	2.35756e-05	-1.65976	-0.976179
179515433	chr3:179515433:G:T	7.52102e-08	-1.51437	-0.2439	5.56599e-05	-1.59941	-0.177486
179515641	chr3:179515641:C:T	1.09271e-07	-0.796284	-0.588438	0.000121758	-0.32485	-0.669264
179515759	chr3:179515759:A:G	2.1777e-07	-1.50195e-10	-0.695114	0.00016132	-1.50195e-10	-0.712764
179515813	chr3:179515813:G:A	5.26749e-08	-1.1951	-0.919311	4.32086e-05	-1.05708	-0.973034
179515835	chr3:179515835:G:A	1.58899e-07	-1.50195e-10	-1.01028	0.000119264	-1.50195e-10	-1.01482
179515869	chr3:179515869:T:G	1.3839e-07	-1.50195e-10	-1.14848	0.000105917	-1.50195e-10	-1.1335
179516125	chr3:179516125:G:A	1.04725e-07	-0.84433	-0.582881	0.000115342	-0.384258	-0.663994
179516355	chr3:179516355:C:T	6.11533e-08	-1.225	-0.74017	4.93619e-05	-1.09251	-0.804463
179516929	chr3:179516929:A:G	1.26009e-07	-1.50195e-10	-1.2422	9.36969e-05	-1.50195e-10	-1.25609
179517080	chr3:179517080:A:G	1.2137e-07	-0.514888	-0.764823	0.000108051	-0.285934	-0.827611
179517217	chr3:179517217:T:G	1.71938e-07	-1.50195e-10	-0.931418	0.000127222	-1.50195e-10	-0.950218
179517307	chr3:179517307:C:G	1.21376e-07	-1.50195e-10	-1.27966	9.20377e-05	-1.50195e-10	-1.27395
179517504	chr3:179517504:G:A	2.03496e-07	-1.50195e-10	-0.762907	0.000154961	-1.50195e-10	-0.75298
179517736	chr3:179517736:C:T	1.20513e-07	-1.50195e-10	-1.2868	9.04244e-05	-1.50195e-10	-1.29164
179517763	chr3:179517763:C:A	1.70825e-07	-0.452351	-0.485563	0.000150348	-0.206918	-0.576282
179517801	chr3:179517801:C:T	2.19313e-07	-1.50195e-10	-0.688052	0.000167092	-1.50195e-10	-0.677608
179517828	chr3:179517828:C:T	1.23143e-07	-1.50195e-10	-1.26521	9.2554e-05	-1.50195e-10	-1.26836
179517943	chr3:179517943:C:T	3.83532e-08	-1.34893	-1.08278	2.65682e-05	-1.45387	-1.06256
179518609	chr3:179518609:G:A	2.2712e-07	-1.50195e-10	-0.653076	0.000173093	-1.50195e-10	-0.642325
179518618	chr3:179518618:A:T	2.04732e-07	-0.432225	-0.324628	0.000178706	-0.183571	-0.426837
179518816	chr3:179518816:C:T	4.24328e-08	-1.60781	-0.722822	2.7817e-05	-1.65423	-0.816279
179518919	chr3:179518919:G:A	1.25081e-07	-1.50195e-10	-1.24959	9.55562e-05	-1.50195e-10	-1.23644
179518932	chr3:179518932:T:C	9.84736e-08	-1.35062	-0.138142	8.03281e-05	-1.31227	-0.0977618
179518935	chr3:179518935:A:C	1.25958e-07	-1.50195e-10	-1.2426	9.41581e-05	-1.50195e-10	-1.25118
179519133	chr3:179519133:G:C	1.41947e-07	-1.50195e-10	-1.1231	9.7534e-05	-1.50195e-10	-1.21595
179519363	chr3:179519363:T:C	3.02167e-08	-1.36413	-1.30603	2.6139e-05	-1.22992	-1.3028
179519403	chr3:179519403:A:G	2.20834e-07	-1.50195e-10	-0.681141	0.000159344	-1.50195e-10	-0.725089
179519487	chr3:179519487:T:G	1.19447e-07	-1.50195e-10	-1.29568	9.04621e-05	-1.50195e-10	-1.29122
179519510	chr3:179519510:T:C	3.32489e-08	-1.70105	-0.873476	2.365e-05	-1.62513	-1.00766
179519511	chr3:179519511:G:A	3.83134e-08	-1.58973	-0.843027	2.3522e-05	-1.65544	-0.982779
179519549	chr3:179519549:G:A	1.18298e-07	-1.50195e-10	-1.30535	8.93837e-05	-1.50195e-10	-1.30321
179519553	chr3:179519553:C:T	1.65269e-07	-1.50195e-10	-0.970981	0.000125537	-1.50195e-10	-0.963554
179519567	chr3:179519567:C:T	4.54211e-08	-1.19839	-1.06419	4.58019e-05	-0.903848	-1.06798
179519582	chr3:179519582:T:C	3.59248e-08	-1.33111	-1.16602	2.13233e-05	-1.50605	-1.2303
179519654	chr3:179519654:A:G	1.18884e-07	-1.50195e-10	-1.30041	8.95193e-05	-1.50195e-10	-1.3017
179519746	chr3:179519746:A:C	9.13099e-08	-1.56429	-3.16733e-10	7.29495e-05	-1.50638	-3.16733e-10
179519800	chr3:179519800:C:T	3.43957e-08	-1.32543	-1.21519	3.07725e-05	-1.19005	-1.17948
179519825	chr3:179519825:C:T	3.02016e-08	-1.42885	-1.24181	2.65712e-05	-1.30355	-1.21278
179520164	chr3:179520164:C:T	3.84227e-08	-1.18397	-1.24593	2.87011e-05	-1.19887	-1.24034
179520178	chr3:179520178:G:A	2.41255e-08	-1.66501	-1.23027	1.72655e-05	-1.69676	-1.25068
179520206	chr3:179520206:G:A	3.46098e-08	-1.32085	-1.21357	2.48986e-05	-1.36317	-1.21817
179520223	chr3:179520223:G:A	4.93092e-08	-1.70325	-0.477195	4.00121e-05	-1.7034	-0.403567
179520243	chr3:179520243:T:C	3.63153e-07	-1.50195e-10	-0.183729	0.000265963	-1.50195e-10	-0.212793
179520640	chr3:179520640:G:A	8.64646e-08	-0.987479	-0.631338	7.6396e-05	-0.870356	-0.589866
179520701	chr3:179520701:A:G	2.30612e-07	-1.14858	0.510764	0.000169255	-1.07672	0.411975
179520785	chr3:179520785:T:C	4.16395e-06	-1.50195e-10	2.25567	0.003312	-1.50195e-10	2.30916
179520900	chr3:179520900:G:A	3.50343e-08	-1.2205	-1.30172	2.38987e-05	-1.32915	-1.29318
179520952	chr3:179520952:A:C	1.98474e-07	-1.65026	0.86237	0.00014386	-1.69937	0.872062
179520972	chr3:179520972:C:A	4.43475e-08	-1.15089	-1.13561	3.40878e-05	-1.11005	-1.15716
179520994	chr3:179520994:T:C	1.25286e-07	-1.50195e-10	-1.24795	9.01423e-05	-1.50195e-10	-1.29476
179521290	chr3:179521290:C:T	7.25424e-08	-1.25069	-0.543695	5.52538e-05	-1.36432	-0.419893
179521325	chr3:179521325:C:G	7.80206e-08	-1.20572	-0.515859	5.92474e-05	-1.32548	-0.388947
179521400	chr3:179521400:G:C	3.3226e-07	-1.50195e-10	-0.272635	0.000253726	-1.50195e-10	-0.259897
179521496	chr3:179521496:A:G	1.18609e-07	-1.50195e-10	-1.30272	8.94928e-05	-1.50195e-10	-1.30199
179522435	chr3:179522435:T:TACTCACAC	1.28319e-07	-1.50195e-10	-1.22403	9.67316e-05	-1.50195e-10	-1.22421
179522457	chr3:179522457:T:C	1.46404e-07	-1.09218	-3.16733e-10	0.000147713	-0.800884	-3.16733e-10
179522523	chr3:179522523:C:G	8.71544e-08	-1.01536	-0.595507	6.34955e-05	-1.1831	-0.462081
```
