## Supplementary material for "Characterization of shared and ancestry-specific signals driving complex traits using multi-ancestry fine-mapping": susiex_nc3.cs80.cs

```
CS_ID	SNP	BP	REF_ALLELE	ALT_ALLELE	REF_FRQ	BETA	SE	-LOG10P	CS_PIP	OVRL_PIP
1	chr3:179007658:T:C	179007658	C,C	T,T	1,1	inf,-inf	inf,inf	7.22311,0.676644	0.059614	0.0597081
1	chr3:179007179:A:G	179007179	G,G	A,A	1,1	inf,-inf	inf,inf	7.28324,0.0504233	0.0329615	0.0330371
1	chr3:179008473:A:G	179008473	G,G	A,A	1,1	inf,-inf	inf,inf	7.21101,0.0423869	0.0281688	0.0282431
1	chr3:179004926:G:C	179004926	C,C	G,G	1,1	inf,-inf	inf,inf	7.2101,0.0397039	0.0280801	0.0281544
1	chr3:179025432:C:T	179025432	T,T	C,C	1,1	inf,-inf	inf,inf	6.87971,0.642134	0.0271251	0.0272088
1	chr3:179024256:T:C	179024256	C,C	T,T	1,1	inf,-inf	inf,inf	6.88763,0.624604	0.0268643	0.0269469
1	chr3:179009505:C:T	179009505	T,T	C,C	1,1	inf,-inf	inf,inf	7.1486,0.115167	0.0256385	0.0257091
1	chr3:179001207:A:C	179001207	C,C	A,A	1,1	inf,-inf	inf,inf	7.13278,0.147396	0.0254854	0.025556
1	chr3:179030243:G:A	179030243	A,A	G,G	1,1	inf,-inf	inf,inf	7.13947,0.132051	0.0252917	0.0253621
1	chr3:179030692:C:T	179030692	T,T	C,C	1,1	inf,-inf	inf,inf	7.12696,0.13933	0.0247642	0.0248342
1	chr3:179033405:G:A	179033405	A,A	G,G	1,1	inf,-inf	inf,inf	7.13362,0.0953456	0.0243734	0.0244444
1	chr3:179030480:G:A	179030480	A,A	G,G	1,1	inf,-inf	inf,inf	7.09553,0.165338	0.0236474	0.0237169
1	chr3:179033390:G:C	179033390	C,C	G,G	1,1	inf,-inf	inf,inf	7.10059,0.143519	0.0234809	0.0235504
1	chr3:179025451:G:T	179025451	T,T	G,G	1,1	inf,-inf	inf,inf	7.09726,0.0940379	0.0225347	0.0226046
1	chr3:179001547:G:A	179001547	A,A	G,G	1,1	inf,-inf	inf,inf	7.02711,0.177037	0.0208529	0.0209208
1	chr3:179013232:G:A	179013232	A,A	G,G	1,1	inf,-inf	inf,inf	6.73743,0.654497	0.020451	0.0205328
1	chr3:179020644:T:C	179020644	C,C	T,T	1,1	inf,-inf	inf,inf	7.02056,0.102749	0.0192344	0.0193027
1	chr3:178989475:C:T	178989475	T,T	C,C	1,1	inf,-inf	inf,inf	5.9232,1.78404	0.0177856	0.0182436
1	chr3:179016334:T:C	179016334	C,C	T,T	1,1	inf,-inf	inf,inf	6.93262,0.101614	0.01593	0.0159963
1	chr3:179032284:A:G	179032284	G,G	A,A	1,1	inf,-inf	inf,inf	6.92905,0.105326	0.0158478	0.0159141
1	chr3:178998264:A:C	178998264	C,C	A,A	1,1	inf,-inf	inf,inf	6.72686,0.447128	0.0150129	0.0150855
1	chr3:179013143:C:G	179013143	G,G	C,C	1,1	inf,-inf	inf,inf	6.84271,0.129515	0.0133487	0.0134148
1	chr3:178974088:CTT:C	178974088	C,C	CTT,CTT	1,1	inf,-inf	inf,inf	5.83599,1.70239	0.0128264	0.0132169
1	chr3:179040746:A:G	179040746	G,G	A,A	1,1	inf,-inf	inf,inf	6.50009,0.678034	0.0127468	0.0128272
1	chr3:178987138:A:G	178987138	G,G	A,A	1,1	inf,-inf	inf,inf	5.88927,1.62123	0.0125304	0.0128896
1	chr3:179049310:T:C	179049310	C,C	T,T	1,1	inf,-inf	inf,inf	6.50448,0.654583	0.0124078	0.0124864
1	chr3:178949511:A:C	178949511	C,C	A,A	1,1	inf,-inf	inf,inf	6.69306,0.317796	0.0119532	0.0120266
1	chr3:178967082:A:G	178967082	G,G	A,A	1,1	inf,-inf	inf,inf	5.57886,1.95351	0.0115597	0.0120595
1	chr3:178980732:G:A	178980732	A,A	G,G	1,1	inf,-inf	inf,inf	5.85192,1.62046	0.011558	0.0119102
1	chr3:178983735:T:C	178983735	C,C	T,T	1,1	inf,-inf	inf,inf	5.85086,1.6209	0.0115521	0.0119051
1	chr3:178969644:G:A	178969644	A,A	G,G	1,1	inf,-inf	inf,inf	5.56399,1.97014	0.0115193	0.0120264
1	chr3:178978451:G:A	178978451	A,A	G,G	1,1	inf,-inf	inf,inf	5.84998,1.6144	0.0114032	0.0117523
1	chr3:179062903:G:A	179062903	A,A	G,G	1,1	inf,-inf	inf,inf	6.11859,1.08815	0.0111753	0.0113117
1	chr3:178969946:C:G	178969946	G,G	C,C	1,1	inf,-inf	inf,inf	5.52601,1.98009	0.0108218	0.0113282
1	chr3:178984777:G:A	178984777	A,A	G,G	1,1	inf,-inf	inf,inf	5.71746,1.7229	0.010689	0.0110954
1	chr3:179052342:T:C	179052342	C,C	T,T	1,1	inf,inf	inf,inf	6.52814,0.631661	0.0105242	0.0110062
1	chr3:179047716:G:A	179047716	A,A	G,G	1,1	inf,inf	inf,inf	6.54703,0.585885	0.0103061	0.0107631
1	chr3:178965193:A:G	178965193	G,G	A,A	1,1	inf,-inf	inf,inf	6.59889,0.353188	0.0101784	0.010249
1	chr3:178950188:T:C	178950188	C,C	T,T	1,1	inf,-inf	inf,inf	6.5499,0.429675	0.0101561	0.0102309
1	chr3:179032816:A:G	179032816	G,G	A,A	1,1	inf,-inf	inf,inf	6.4161,0.613248	0.00968726	0.00976097
1	chr3:179054469:G:A	179054469	A,A	G,G	1,1	inf,inf	inf,inf	6.47892,0.643818	0.00964849	0.0101236
1	chr3:179049852:C:T	179049852	T,T	C,C	1,1	inf,inf	inf,inf	6.51107,0.592289	0.00963221	0.010082
1	chr3:179046675:A:C	179046675	C,C	A,A	1,1	inf,inf	inf,inf	6.47769,0.631791	0.00946222	0.00992708
1	chr3:178980172:G:A	178980172	A,A	G,G	1,1	inf,-inf	inf,inf	5.76565,1.58544	0.0093387	0.00968073
1	chr3:179042840:A:C	179042840	C,C	A,A	1,1	inf,inf	inf,inf	6.48884,0.561346	0.0088246	0.00924856
1	chr3:178966681:G:A	178966681	A,A	G,G	1,1	inf,-inf	inf,inf	5.44632,1.95459	0.00874634	0.00921839
1	chr3:179054957:A:C	179054957	C,C	A,A	1,1	inf,inf	inf,inf	6.42747,0.650239	0.0087189	0.00918069
2	chr3:178644626:CAT:C	178644626	NA,C	NA,CAT	NA,1	NA,inf	NA,inf	NA,3.18074	0.0120522	0.015571
2	chr3:178643355:C:T	178643355	NA,T	NA,C	NA,1	NA,inf	NA,inf	NA,3.13886	0.0111489	0.0144538
2	chr3:178599757:C:A	178599757	NA,A	NA,C	NA,1	NA,inf	NA,inf	NA,3.09116	0.0106749	0.0142102
2	chr3:178583544:A:T	178583544	T,T	A,A	1,1	-inf,inf	inf,inf	1.85809,3.42377	0.0100667	0.0241841
2	chr3:178616225:GT:G	178616225	NA,G	NA,GT	NA,1	NA,inf	NA,inf	NA,3.0062	0.00913102	0.0122557
2	chr3:178681523:C:T	178681523	NA,T	NA,C	NA,1	NA,inf	NA,inf	NA,3.01204	0.00881298	0.0115739
2	chr3:178695685:C:T	178695685	NA,T	NA,C	NA,1	NA,inf	NA,inf	NA,2.98051	0.0083203	0.0109556
2	chr3:178693554:T:C	178693554	NA,C	NA,T	NA,1	NA,inf	NA,inf	NA,2.97584	0.00824931	0.0108663
2	chr3:178707783:G:C	178707783	NA,C	NA,G	NA,1	NA,inf	NA,inf	NA,2.97553	0.00823667	0.0108495
2	chr3:178690311:G:A	178690311	NA,A	NA,G	NA,1	NA,inf	NA,inf	NA,2.97131	0.00818111	0.0107805
2	chr3:178644380:G:T	178644380	NA,T	NA,G	NA,1	NA,inf	NA,inf	NA,2.95895	0.00812365	0.010734
2	chr3:178699877:C:T	178699877	NA,T	NA,C	NA,1	NA,inf	NA,inf	NA,2.9583	0.00798422	0.0105334
2	chr3:178681710:T:C	178681710	NA,C	NA,T	NA,1	NA,inf	NA,inf	NA,2.95671	0.0079653	0.010508
2	chr3:178692047:T:A	178692047	NA,A	NA,T	NA,1	NA,inf	NA,inf	NA,2.90208	0.00721095	0.00955581
2	chr3:178684132:A:G	178684132	NA,G	NA,A	NA,1	NA,inf	NA,inf	NA,2.86895	0.00678767	0.00901946
2	chr3:178712912:TA:T	178712912	NA,T	NA,TA	NA,1	NA,inf	NA,inf	NA,2.86177	0.00672761	0.00896239
2	chr3:178637397:T:C	178637397	NA,C	NA,T	NA,1	NA,inf	NA,inf	NA,2.86265	0.00668763	0.00885587
2	chr3:178678853:A:T	178678853	NA,T	NA,A	NA,1	NA,inf	NA,inf	NA,2.78704	0.0058522	0.00783113
2	chr3:178673834:G:C	178673834	NA,C	NA,G	NA,1	NA,inf	NA,inf	NA,2.77766	0.00575448	0.00770541
2	chr3:178650609:A:C	178650609	NA,C	NA,A	NA,1	NA,inf	NA,inf	NA,2.75752	0.0056144	0.00753649
2	chr3:178656114:C:T	178656114	NA,T	NA,C	NA,1	NA,inf	NA,inf	NA,2.75239	0.0054953	0.00734844
2	chr3:178674203:T:C	178674203	NA,C	NA,T	NA,1	NA,inf	NA,inf	NA,2.75135	0.00548742	0.00736556
2	chr3:178663891:C:T	178663891	T,T	C,C	1,1	inf,inf	inf,inf	1.35946,2.61069	0.00529517	0.0138741
2	chr3:178630617:A:T	178630617	NA,T	NA,A	NA,1	NA,inf	NA,inf	NA,2.71997	0.00519593	0.00697584
2	chr3:178630623:G:C	178630623	NA,C	NA,G	NA,1	NA,inf	NA,inf	NA,2.71997	0.00519593	0.00697584
2	chr3:178630993:T:C	178630993	NA,C	NA,T	NA,1	NA,inf	NA,inf	NA,2.71775	0.00517508	0.00694924
2	chr3:178669000:G:A	178669000	NA,A	NA,G	NA,1	NA,inf	NA,inf	NA,2.71776	0.0051663	0.00695685
2	chr3:178641382:T:C	178641382	NA,C	NA,T	NA,1	NA,inf	NA,inf	NA,2.69824	0.00514686	0.00705946
2	chr3:178621966:C:T	178621966	NA,T	NA,C	NA,1	NA,inf	NA,inf	NA,2.7116	0.00512666	0.00690098
2	chr3:178639719:A:C	178639719	NA,C	NA,A	NA,1	NA,inf	NA,inf	NA,2.71151	0.00510827	0.00686157
2	chr3:178626832:G:C	178626832	NA,C	NA,G	NA,1	NA,inf	NA,inf	NA,2.70712	0.00507669	0.00682366
2	chr3:178632347:T:C	178632347	NA,C	NA,T	NA,1	NA,inf	NA,inf	NA,2.7043	0.00504592	0.00678399
2	chr3:178634274:C:A	178634274	NA,A	NA,C	NA,1	NA,inf	NA,inf	NA,2.7036	0.00503674	0.00677129
2	chr3:178639639:G:A	178639639	NA,A	NA,G	NA,1	NA,inf	NA,inf	NA,2.69552	0.00496315	0.00667674
2	chr3:179286573:A:G	179286573	NA,G	NA,A	NA,1	NA,inf	NA,inf	NA,2.50803	0.00495664	0.0116058
2	chr3:178649208:A:G	178649208	NA,G	NA,A	NA,1	NA,inf	NA,inf	NA,2.67628	0.00485483	0.00656918
2	chr3:178613602:A:G	178613602	NA,G	NA,A	NA,1	NA,inf	NA,inf	NA,2.6334	0.00470233	0.00650594
2	chr3:178611539:C:T	178611539	NA,T	NA,C	NA,1	NA,inf	NA,inf	NA,2.62616	0.00463892	0.0064207
2	chr3:178668606:C:T	178668606	NA,T	NA,C	NA,1	NA,inf	NA,inf	NA,2.64284	0.00451375	0.00611887
2	chr3:178543662:C:T	178543662	T,T	C,C	1,1	-inf,-inf	inf,inf	0.331739,3.06707	0.00438644	0.00983848
2	chr3:178689141:A:G	178689141	NA,G	NA,A	NA,1	NA,inf	NA,inf	NA,2.61174	0.00426104	0.00577628
2	chr3:178706749:G:T	178706749	NA,T	NA,G	NA,1	NA,inf	NA,inf	NA,2.37598	0.00383171	0.00986974
2	chr3:178581229:T:A	178581229	NA,A	NA,T	NA,1	NA,inf	NA,inf	NA,2.51953	0.00368877	0.00507813
2	chr3:179520785:T:C	179520785	NA,C	NA,T	NA,1	NA,inf	NA,inf	NA,2.32312	0.00365218	0.00846287
2	chr3:178642053:A:G	178642053	NA,G	NA,A	NA,1	NA,inf	NA,inf	NA,2.49526	0.00361375	0.0050768
2	chr3:178712939:T:C	178712939	NA,C	NA,T	NA,1	NA,inf	NA,inf	NA,2.50996	0.00356795	0.0048947
2	chr3:178680695:C:T	178680695	NA,T	NA,C	NA,1	NA,inf	NA,inf	NA,2.32956	0.0035163	0.00904162
2	chr3:178699909:C:T	178699909	NA,T	NA,C	NA,1	NA,inf	NA,inf	NA,2.31962	0.00345274	0.00887839
2	chr3:179304015:G:A	179304015	NA,A	NA,G	NA,1	NA,inf	NA,inf	NA,2.30358	0.00343399	0.00806893
2	chr3:178608500:C:T	178608500	NA,T	NA,C	NA,1	NA,-inf	NA,inf	NA,2.33101	0.00340884	0.00761455
2	chr3:178699437:T:C	178699437	NA,C	NA,T	NA,1	NA,inf	NA,inf	NA,2.31128	0.00339884	0.00873759
2	chr3:178700893:C:T	178700893	NA,T	NA,C	NA,1	NA,inf	NA,inf	NA,2.2996	0.00332723	0.00855017
2	chr3:178613870:T:A	178613870	NA,A	NA,T	NA,1	NA,inf	NA,inf	NA,2.46077	0.00327586	0.00451292
2	chr3:178695706:T:C	178695706	NA,C	NA,T	NA,1	NA,inf	NA,inf	NA,2.27888	0.00320275	0.00822543
2	chr3:178636460:TTA:T	178636460	NA,T	NA,TTA	NA,1	NA,inf	NA,inf	NA,2.4205	0.00308844	0.0042955
2	chr3:178638849:A:C	178638849	NA,C	NA,A	NA,1	NA,inf	NA,inf	NA,2.41544	0.00306029	0.00425825
2	chr3:178637993:T:A	178637993	NA,A	NA,T	NA,1	NA,inf	NA,inf	NA,2.41378	0.00305137	0.00424655
2	chr3:178639220:A:G	178639220	NA,G	NA,A	NA,1	NA,inf	NA,inf	NA,2.40965	0.003029	0.00421718
2	chr3:178639234:G:A	178639234	NA,A	NA,G	NA,1	NA,inf	NA,inf	NA,2.3941	0.00294639	0.00410869
2	chr3:178743619:C:T	178743619	T,NA	C,NA	1,NA	-inf,NA	inf,NA	3.69646,NA	0.00294415	0.00685503
2	chr3:178705514:T:G	178705514	G,G	T,T	1,1	-inf,inf	inf,inf	1.51758,3.0429	0.00283544	0.00675764
2	chr3:178682706:A:AT	178682706	NA,AT	NA,A	NA,1	NA,inf	NA,inf	NA,2.21241	0.00282836	0.00724436
2	chr3:179327164:T:C	179327164	NA,C	NA,T	NA,1	NA,inf	NA,inf	NA,2.19127	0.00279681	0.00656615
2	chr3:179391113:T:TTTCA	179391113	NA,TTTCA	NA,T	NA,1	NA,inf	NA,inf	NA,2.16661	0.00278164	0.00550353
2	chr3:179391114:G:A	179391114	NA,A	NA,G	NA,1	NA,inf	NA,inf	NA,2.16514	0.00277405	0.00548886
2	chr3:178570151:T:G	178570151	NA,G	NA,T	NA,1	NA,inf	NA,inf	NA,2.33318	0.00271102	0.00386616
2	chr3:178630322:G:GT	178630322	NA,GT	NA,G	NA,1	NA,inf	NA,inf	NA,2.3265	0.00262669	0.00369456
2	chr3:179377491:A:C	179377491	NA,C	NA,A	NA,1	NA,inf	NA,inf	NA,2.13111	0.00260451	0.00516018
2	chr3:179396766:A:T	179396766	NA,T	NA,A	NA,1	NA,inf	NA,inf	NA,2.12281	0.00256576	0.00508465
2	chr3:179493713:A:G	179493713	G,NA	A,NA	1,NA	inf,NA	inf,NA	2.05614,NA	0.00242036	0.00548424
2	chr3:178800557:G:A	178800557	A,NA	G,NA	1,NA	-inf,NA	inf,NA	3.64077,NA	0.00239991	0.00558812
2	chr3:178579112:A:G	178579112	NA,G	NA,A	NA,1	NA,inf	NA,inf	NA,2.27056	0.00235825	0.00332502
2	chr3:178677475:C:T	178677475	NA,T	NA,C	NA,1	NA,inf	NA,inf	NA,2.09139	0.00226313	0.00577222
2	chr3:179397648:T:C	179397648	NA,C	NA,T	NA,1	NA,inf	NA,inf	NA,2.05323	0.00225673	0.0044845
2	chr3:179101969:C:G	179101969	NA,G	NA,C	NA,1	NA,-inf	NA,inf	NA,2.02229	0.00224177	0.00507479
2	chr3:179233833:T:G	179233833	NA,G	NA,T	NA,1	NA,-inf	NA,inf	NA,2.00358	0.00216946	0.00491186
2	chr3:178633718:A:G	178633718	NA,G	NA,A	NA,1	NA,inf	NA,inf	NA,2.20444	0.0021152	0.00301448
2	chr3:178632456:T:C	178632456	NA,C	NA,T	NA,1	NA,inf	NA,inf	NA,2.20444	0.0021152	0.00301448
2	chr3:178629640:A:G	178629640	NA,G	NA,A	NA,1	NA,inf	NA,inf	NA,2.20191	0.00210844	0.00300595
2	chr3:178594392:G:A	178594392	NA,A	NA,G	NA,1	NA,-inf	NA,inf	NA,2.06794	0.00210548	0.00471529
2	chr3:178597521:T:C	178597521	NA,C	NA,T	NA,1	NA,-inf	NA,inf	NA,2.07544	0.00209983	0.00470176
2	chr3:178598056:A:AC	178598056	NA,AC	NA,A	NA,1	NA,-inf	NA,inf	NA,2.05547	0.00205819	0.00460963
2	chr3:178596336:T:A	178596336	NA,A	NA,T	NA,1	NA,-inf	NA,inf	NA,2.04097	0.0020381	0.00460623
2	chr3:178586885:G:A	178586885	NA,A	NA,G	NA,1	NA,inf	NA,inf	NA,1.95447	0.00201811	0.00488355
2	chr3:178632142:T:C	178632142	NA,C	NA,T	NA,1	NA,inf	NA,inf	NA,2.17609	0.00201316	0.00287853
2	chr3:179400650:T:C	179400650	NA,C	NA,T	NA,1	NA,inf	NA,inf	NA,1.98271	0.00200032	0.00399575
2	chr3:178602051:C:T	178602051	T,T	C,C	1,1	inf,-inf	inf,inf	0.802996,2.90912	0.00199592	0.00318554
2	chr3:178582313:G:A	178582313	NA,A	NA,G	NA,1	NA,-inf	NA,inf	NA,2.02969	0.00197908	0.00442443
2	chr3:178553428:C:T	178553428	T,T	C,C	1,1	inf,inf	inf,inf	2.99159,0.173179	0.00176974	0.0042084
2	chr3:178587581:A:G	178587581	NA,G	NA,A	NA,1	NA,-inf	NA,inf	NA,1.96819	0.00175466	0.0039298
2	chr3:178662571:G:A	178662571	A,A	G,G	1,1	-inf,inf	inf,inf	1.85857,0.975317	0.00171558	0.00401381
2	chr3:178711298:G:A	178711298	A,NA	G,NA	1,NA	-inf,NA	inf,NA	3.29335,NA	0.00169968	0.00394789
2	chr3:178668129:C:T	178668129	T,T	C,C	1,1	inf,inf	inf,inf	0.031934,2.73907	0.00169648	0.00372033
2	chr3:178605526:T:G	178605526	G,G	T,T	1,1	inf,inf	inf,inf	2.9592,0.264167	0.00166071	0.00375928
2	chr3:178711051:G:A	178711051	NA,A	NA,G	NA,1	NA,inf	NA,inf	NA,1.97993	0.0016603	0.00266419
2	chr3:178586647:T:C	178586647	C,C	T,T	1,1	inf,-inf	inf,inf	0.925883,2.73115	0.00165707	0.00273602
2	chr3:178590694:A:G	178590694	NA,G	NA,A	NA,1	NA,-inf	NA,inf	NA,1.91077	0.00159936	0.00357674
2	chr3:178536827:G:A	178536827	NA,A	NA,G	NA,1	NA,inf	NA,inf	NA,2.02981	0.00158039	0.00231443
2	chr3:178611613:G:A	178611613	NA,A	NA,G	NA,1	NA,-inf	NA,inf	NA,1.88386	0.00157155	0.00354313
2	chr3:178712151:A:T	178712151	T,T	A,A	1,1	inf,inf	inf,inf	1.59007,2.04669	0.00150313	0.00301818
2	chr3:178585636:G:T	178585636	NA,T	NA,G	NA,1	NA,-inf	NA,inf	NA,1.85414	0.00143544	0.00321972
2	chr3:178658356:T:C	178658356	C,C	T,T	1,1	-inf,inf	inf,inf	1.77303,0.93985	0.00136138	0.00318239
2	chr3:178576925:A:C	178576925	NA,C	NA,A	NA,1	NA,-inf	NA,inf	NA,1.81087	0.0013261	0.00297481
2	chr3:178529228:A:G	178529228	NA,G	NA,A	NA,1	NA,inf	NA,inf	NA,1.9228	0.00131533	0.0019523
2	chr3:178656095:T:C	178656095	NA,C	NA,T	NA,1	NA,inf	NA,inf	NA,1.88045	0.00130548	0.00212446
2	chr3:178711612:TC:T	178711612	NA,T	NA,TC	NA,1	NA,inf	NA,inf	NA,1.73485	0.00130452	0.00318478
2	chr3:179347883:G:T	179347883	NA,T	NA,G	NA,1	NA,inf	NA,inf	NA,1.76788	0.00129571	0.00302321
2	chr3:178570307:A:T	178570307	NA,T	NA,A	NA,1	NA,-inf	NA,inf	NA,1.78902	0.00127633	0.00286424
2	chr3:178860662:CT:C	178860662	NA,C	NA,CT	NA,1	NA,-inf	NA,inf	NA,1.6884	0.00123319	0.00282326
2	chr3:178668350:A:C	178668350	C,C	A,A	1,1	-inf,inf	inf,inf	1.91218,0.703626	0.00122883	0.00286558
2	chr3:179271200:T:C	179271200	NA,C	NA,T	NA,1	NA,inf	NA,inf	NA,1.72058	0.00117678	0.00275142
2	chr3:178537366:T:G	178537366	NA,G	NA,T	NA,1	NA,-inf	NA,inf	NA,1.70591	0.00117008	0.00262956
2	chr3:179294287:G:A	179294287	NA,A	NA,G	NA,1	NA,inf	NA,inf	NA,1.70906	0.00116181	0.00271304
2	chr3:178534419:T:C	178534419	NA,C	NA,T	NA,1	NA,-inf	NA,inf	NA,1.69332	0.00114469	0.00257285
2	chr3:179370126:T:C	179370126	NA,C	NA,T	NA,1	NA,inf	NA,inf	NA,1.67377	0.00108713	0.00253145
2	chr3:178801694:TACA:T	178801694	NA,T	NA,TACA	NA,1	NA,-inf	NA,inf	NA,1.55418	0.00108514	0.00243663
2	chr3:179396029:C:A	179396029	NA,A	NA,C	NA,1	NA,inf	NA,inf	NA,1.65997	0.00106877	0.00249208
2	chr3:178570082:A:AG	178570082	NA,AG	NA,A	NA,1	NA,-inf	NA,inf	NA,1.68341	0.00105893	0.00237761
2	chr3:179317845:T:G	179317845	NA,G	NA,T	NA,1	NA,inf	NA,inf	NA,1.65836	0.00105855	0.00246505
2	chr3:179482807:G:A	179482807	NA,A	NA,G	NA,1	NA,inf	NA,inf	NA,1.54741	0.00104573	0.00240107
2	chr3:178816188:CTATT:C	178816188	NA,C	NA,CTATT	NA,1	NA,-inf	NA,inf	NA,1.52756	0.00103701	0.00233266
2	chr3:179064485:A:G	179064485	NA,G	NA,A	NA,1	NA,-inf	NA,inf	NA,1.64754	0.00103482	0.00233916
2	chr3:179502990:C:A	179502990	A,NA	C,NA	1,NA	-inf,NA	inf,NA	1.38275,NA	0.0010317	0.00234047
2	chr3:179458293:G:A	179458293	A,A	G,G	1,1	-inf,inf	inf,inf	2.27729,0.410633	0.00101993	0.00233861
2	chr3:179092721:A:G	179092721	G,G	A,A	1,1	inf,-inf	inf,inf	0.649958,2.59311	0.000987442	0.00221439
2	chr3:178734287:G:A	178734287	NA,A	NA,G	NA,1	NA,inf	NA,inf	NA,1.54058	0.000970903	0.00229319
2	chr3:179471150:A:G	179471150	NA,G	NA,A	NA,1	NA,inf	NA,inf	NA,1.50064	0.000961036	0.00220851
2	chr3:178582812:A:G	178582812	NA,G	NA,A	NA,1	NA,-inf	NA,inf	NA,1.6048	0.000957312	0.00215796
2	chr3:178717594:T:G	178717594	G,G	T,T	1,1	inf,-inf	inf,inf	2.54209,0.770457	0.000950376	0.0021402
2	chr3:178784241:C:T	178784241	T,T	C,C	1,1	inf,-inf	inf,inf	2.16231,1.18197	0.000943711	0.0021108
2	chr3:178623782:T:C	178623782	NA,C	NA,T	NA,1	NA,-inf	NA,inf	NA,1.58448	0.000932238	0.00210194
2	chr3:178790350:T:C	178790350	C,C	T,T	1,1	-inf,inf	inf,inf	1.65738,2.40652	0.000917411	0.00217636
2	chr3:178847814:A:G	178847814	NA,G	NA,A	NA,1	NA,-inf	NA,inf	NA,1.39899	0.000916932	0.00206453
2	chr3:178722423:C:T	178722423	NA,T	NA,C	NA,1	NA,inf	NA,inf	NA,1.49559	0.000895447	0.00211375
2	chr3:178723402:T:G	178723402	NA,G	NA,T	NA,1	NA,inf	NA,inf	NA,1.48706	0.000882215	0.00208172
2	chr3:178717364:G:A	178717364	A,A	G,G	1,1	-inf,-inf	inf,inf	2.21191,1.28852	0.000861039	0.00196378
2	chr3:178795589:T:A	178795589	A,A	T,T	1,1	-inf,inf	inf,inf	1.22187,2.53674	0.000848893	0.00200547
2	chr3:178805547:C:T	178805547	NA,T	NA,C	NA,1	NA,inf	NA,inf	NA,1.59844	0.000845362	0.00151999
2	chr3:179431159:T:G	179431159	NA,G	NA,T	NA,1	NA,inf	NA,inf	NA,1.3951	0.000843072	0.00192864
2	chr3:178616929:C:T	178616929	T,T	C,C	1,1	-inf,inf	inf,inf	2.8806,0.486239	0.000839903	0.0019251
2	chr3:178525466:C:A	178525466	NA,A	NA,C	NA,1	NA,inf	NA,inf	NA,1.63438	0.000838025	0.00131143
2	chr3:178605381:T:C	178605381	NA,C	NA,T	NA,1	NA,-inf	NA,inf	NA,1.54267	0.000836965	0.00188324
2	chr3:179423526:G:A	179423526	NA,A	NA,G	NA,1	NA,inf	NA,inf	NA,1.49457	0.000831296	0.0016937
2	chr3:178600696:G:C	178600696	NA,C	NA,G	NA,1	NA,-inf	NA,inf	NA,1.53552	0.000826224	0.00185878
2	chr3:178653935:T:C	178653935	NA,C	NA,T	NA,1	NA,inf	NA,inf	NA,1.4769	0.000824475	0.00196536
2	chr3:179475868:T:C	179475868	NA,C	NA,T	NA,1	NA,inf	NA,inf	NA,1.37786	0.000812604	0.00185334
2	chr3:178714885:C:T	178714885	NA,T	NA,C	NA,1	NA,inf	NA,inf	NA,1.41396	0.000802762	0.00189093
2	chr3:178602218:GTAAC:G	178602218	G,G	GTAAC,GTAAC	1,1	inf,-inf	inf,inf	2.37636,0.542237	0.00078228	0.00177852
2	chr3:178549190:A:T	178549190	T,T	A,A	1,1	inf,-inf	inf,inf	1.2827,1.79704	0.000755895	0.00186047
2	chr3:179301682:A:C	179301682	C,C	A,A	1,1	inf,-inf	inf,inf	1.42161,1.55797	0.000750689	0.00169696
2	chr3:178712033:G:C	178712033	NA,C	NA,G	NA,1	NA,-inf	NA,inf	NA,1.38289	0.00074685	0.00169341
2	chr3:179304165:G:A	179304165	NA,A	NA,G	NA,1	NA,inf	NA,inf	NA,1.34382	0.00074145	0.00169188
2	chr3:179022430:T:G	179022430	G,G	T,T	1,1	inf,-inf	inf,inf	0.334483,2.64528	0.000729003	0.00161248
2	chr3:178888142:A:G	178888142	NA,G	NA,A	NA,1	NA,-inf	NA,inf	NA,1.40846	0.000728679	0.00165804
2	chr3:178896351:T:A	178896351	NA,A	NA,T	NA,1	NA,-inf	NA,inf	NA,1.40688	0.00072641	0.00165284
2	chr3:178878938:T:G	178878938	NA,G	NA,T	NA,1	NA,-inf	NA,inf	NA,1.40578	0.000725293	0.00165036
2	chr3:179212561:G:A	179212561	NA,A	NA,G	NA,1	NA,inf	NA,inf	NA,1.35374	0.000724092	0.00166468
2	chr3:178837975:C:T	178837975	NA,T	NA,C	NA,1	NA,inf	NA,inf	NA,1.30846	0.00072325	0.00166747
2	chr3:178977207:G:A	178977207	NA,A	NA,G	NA,1	NA,inf	NA,inf	NA,1.4204	0.000719133	0.00167203
2	chr3:178626144:G:A	178626144	NA,A	NA,G	NA,1	NA,-inf	NA,inf	NA,1.35653	0.000715367	0.00159847
2	chr3:178806917:T:C	178806917	C,C	T,T	1,1	-inf,inf	inf,inf	1.47323,2.35705	0.000712418	0.00168547
2	chr3:178636837:TCCACCA:T	178636837	T,T	TCCACCA,TCCACCA	1,1	-inf,-inf	inf,inf	2.21057,0.759786	0.000711891	0.00146989
2	chr3:179270235:T:C	179270235	NA,C	NA,T	NA,1	NA,inf	NA,inf	NA,1.42912	0.000711679	0.00165811
2	chr3:179310709:A:G	179310709	NA,G	NA,A	NA,1	NA,inf	NA,inf	NA,1.32096	0.000711245	0.0016229
2	chr3:178613147:C:T	178613147	T,T	C,C	1,1	-inf,inf	inf,inf	2.8801,0.327348	0.00070673	0.00162996
2	chr3:178624952:G:A	178624952	A,A	G,G	1,1	-inf,-inf	inf,inf	2.27879,0.670719	0.000702518	0.00146809
2	chr3:178544902:G:A	178544902	A,A	G,G	1,1	inf,-inf	inf,inf	1.32738,1.72061	0.000700257	0.00172118
2	chr3:178630367:T:G	178630367	NA,G	NA,T	NA,1	NA,inf	NA,inf	NA,1.37847	0.000700081	0.0016834
2	chr3:178681160:C:T	178681160	T,T	C,C	1,1	-inf,inf	inf,inf	1.42979,0.945481	0.000698655	0.00163175
2	chr3:178633232:T:C	178633232	C,C	T,T	1,1	-inf,-inf	inf,inf	2.21454,0.739612	0.000694883	0.00143819
2	chr3:179315990:TGTGTGTGTGTGTGA:T	179315990	T,T	TGTGTGTGTGTGTGA,TGTGTGTGTGTGTGA	1,1	-inf,inf	inf,inf	1.14317,1.44159	0.000692182	0.00161933
2	chr3:179023105:T:C	179023105	C,C	T,T	1,1	inf,-inf	inf,inf	0.272192,2.58464	0.000689361	0.00152617
2	chr3:178611840:T:C	178611840	NA,C	NA,T	NA,1	NA,-inf	NA,inf	NA,1.41437	0.000689306	0.00155637
2	chr3:178711064:G:A	178711064	NA,A	NA,G	NA,1	NA,-inf	NA,inf	NA,1.32693	0.000675918	0.00153138
2	chr3:178803552:T:C	178803552	NA,C	NA,T	NA,1	NA,inf	NA,inf	NA,1.34551	0.000674893	0.00159285
2	chr3:178756138:T:C	178756138	NA,C	NA,T	NA,1	NA,inf	NA,inf	NA,1.34445	0.000670067	0.00157974
2	chr3:178670331:C:A	178670331	NA,A	NA,C	NA,1	NA,inf	NA,inf	NA,1.44507	0.000668033	0.00128357
2	chr3:178772603:T:G	178772603	NA,G	NA,T	NA,1	NA,inf	NA,inf	NA,1.22678	0.000646023	0.0014798
2	chr3:179357341:T:C	179357341	NA,C	NA,T	NA,1	NA,-inf	NA,inf	NA,1.30529	0.000640168	0.00144328
2	chr3:179233878:T:C	179233878	NA,C	NA,T	NA,1	NA,inf	NA,inf	NA,1.27777	0.000632369	0.00145299
2	chr3:178697532:G:A	178697532	NA,A	NA,G	NA,1	NA,inf	NA,inf	NA,1.43265	0.00062907	0.00103745
2	chr3:178568476:A:G	178568476	NA,G	NA,A	NA,1	NA,-inf	NA,inf	NA,1.37018	0.00062693	0.00140349
2	chr3:179270313:C:T	179270313	NA,T	NA,C	NA,1	NA,inf	NA,inf	NA,1.35329	0.000624919	0.00145588
2	chr3:178624604:T:C	178624604	C,C	T,T	1,1	-inf,-inf	inf,inf	2.98801,0.0165162	0.000624597	0.00146438
2	chr3:179359724:G:A	179359724	NA,A	NA,G	NA,1	NA,-inf	NA,inf	NA,1.26104	0.000624226	0.00141373
2	chr3:178544652:G:A	178544652	A,A	G,G	1,1	inf,-inf	inf,inf	2.46765,0.0526567	0.000617955	0.00144762
2	chr3:179392175:G:C	179392175	NA,C	NA,G	NA,1	NA,-inf	NA,inf	NA,1.25322	0.00061725	0.00139833
2	chr3:179294923:G:A	179294923	NA,A	NA,G	NA,1	NA,inf	NA,inf	NA,1.22013	0.000616992	0.00141228
2	chr3:178948823:C:T	178948823	NA,T	NA,C	NA,1	NA,inf	NA,inf	NA,1.34075	0.000614585	0.00143089
2	chr3:178616392:A:G	178616392	G,G	A,A	1,1	-inf,inf	inf,inf	2.85879,0.231854	0.000609038	0.00141154
2	chr3:178531737:T:C	178531737	C,NA	T,NA	1,NA	-inf,NA	inf,NA	1.33826,NA	0.0006072	0.00138473
2	chr3:179383478:G:GT	179383478	NA,GT	NA,G	NA,1	NA,-inf	NA,inf	NA,1.24076	0.00060383	0.00136793
2	chr3:179248942:T:C	179248942	NA,C	NA,T	NA,1	NA,inf	NA,inf	NA,1.2281	0.000603403	0.00140312
2	chr3:178623794:G:A	178623794	A,A	G,G	1,1	-inf,-inf	inf,inf	2.16112,0.706601	0.000603135	0.00125307
2	chr3:179265181:G:T	179265181	T,T	G,G	1,1	inf,inf	inf,inf	1.99703,0.398307	0.000597208	0.00134089
2	chr3:179351166:T:A	179351166	NA,A	NA,T	NA,1	NA,-inf	NA,inf	NA,1.23385	0.000596599	0.00135158
2	chr3:178680864:T:G	178680864	G,G	T,T	1,1	-inf,inf	inf,inf	1.27935,1.02334	0.000596201	0.00139355
2	chr3:178685304:A:G	178685304	NA,G	NA,A	NA,1	NA,inf	NA,inf	NA,1.39979	0.000595801	0.000987307
2	chr3:178768575:T:C	178768575	NA,C	NA,T	NA,1	NA,inf	NA,inf	NA,1.26945	0.000588689	0.00138564
2	chr3:179295493:A:G	179295493	G,G	A,A	1,1	inf,-inf	inf,inf	1.61191,1.19749	0.000585663	0.00132827
2	chr3:178866794:A:G	178866794	G,G	A,A	1,1	inf,-inf	inf,inf	2.23831,0.611808	0.000582463	0.00131461
2	chr3:178618795:T:G	178618795	G,G	T,T	1,1	-inf,inf	inf,inf	2.80379,0.25702	0.000581353	0.00134508
2	chr3:179294109:C:A	179294109	A,A	C,C	1,1	inf,-inf	inf,inf	1.56987,1.23625	0.000580629	0.00131655
2	chr3:179350949:G:A	179350949	NA,A	NA,G	NA,1	NA,inf	NA,inf	NA,1.1952	0.000579081	0.00134743
2	chr3:179357947:T:A	179357947	NA,A	NA,T	NA,1	NA,-inf	NA,inf	NA,1.21439	0.000576537	0.00130614
2	chr3:178788489:A:G	178788489	G,G	A,A	1,1	inf,-inf	inf,inf	2.17204,0.87682	0.00057495	0.00128799
2	chr3:178602216:G:A	178602216	NA,A	NA,G	NA,1	NA,-inf	NA,inf	NA,1.32825	0.000572373	0.0012812
2	chr3:178567103:C:G	178567103	G,G	C,C	1,1	-inf,-inf	inf,inf	0.758693,1.53156	0.00057134	0.00119303
2	chr3:178786483:G:T	178786483	NA,T	NA,G	NA,1	NA,inf	NA,inf	NA,1.36843	0.000570963	0.00104803
2	chr3:179211436:C:T	179211436	NA,T	NA,C	NA,1	NA,inf	NA,inf	NA,1.21578	0.00056829	0.0013052
2	chr3:179248826:T:C	179248826	NA,C	NA,T	NA,1	NA,inf	NA,inf	NA,1.19352	0.000568049	0.00132033
2	chr3:179060724:A:G	179060724	G,G	A,A	1,1	-inf,-inf	inf,inf	0.085253,2.24706	0.000567945	0.00126757
2	chr3:179201659:G:A	179201659	NA,A	NA,G	NA,1	NA,inf	NA,inf	NA,1.2117	0.000564979	0.0012991
2	chr3:178660528:A:T	178660528	NA,T	NA,A	NA,1	NA,-inf	NA,inf	NA,1.24045	0.000563439	0.00126744
2	chr3:178609211:A:G	178609211	G,G	A,A	1,1	-inf,inf	inf,inf	2.86158,0.0311261	0.000562509	0.0013176
2	chr3:178687373:T:C	178687373	NA,C	NA,T	NA,1	NA,-inf	NA,inf	NA,1.22162	0.000561963	0.00127362
2	chr3:178776109:T:C	178776109	NA,C	NA,T	NA,1	NA,-inf	NA,inf	NA,1.18353	0.000560726	0.00125711
2	chr3:178655297:G:A	178655297	NA,A	NA,G	NA,1	NA,-inf	NA,inf	NA,1.23071	0.000560564	0.00124989
2	chr3:178668643:T:G	178668643	NA,G	NA,T	NA,1	NA,-inf	NA,inf	NA,1.21739	0.000558209	0.00126468
2	chr3:179276234:G:A	179276234	NA,A	NA,G	NA,1	NA,-inf	NA,inf	NA,1.12278	0.00055769	0.0012572
2	chr3:178886150:G:A	178886150	NA,A	NA,G	NA,1	NA,-inf	NA,inf	NA,1.25164	0.000556192	0.00126508
2	chr3:179377023:A:G	179377023	NA,G	NA,A	NA,1	NA,inf	NA,inf	NA,1.17197	0.000555776	0.00129273
2	chr3:179386966:G:A	179386966	NA,A	NA,G	NA,1	NA,-inf	NA,inf	NA,1.19315	0.000555525	0.00125857
2	chr3:179373209:A:G	179373209	NA,G	NA,A	NA,1	NA,-inf	NA,inf	NA,1.19291	0.000555294	0.00125808
2	chr3:178708139:T:C	178708139	NA,C	NA,T	NA,1	NA,inf	NA,inf	NA,1.2515	0.000554222	0.00134102
2	chr3:179377700:G:A	179377700	NA,A	NA,G	NA,1	NA,-inf	NA,inf	NA,1.19089	0.000553344	0.00125363
2	chr3:178725889:T:C	178725889	NA,C	NA,T	NA,1	NA,-inf	NA,inf	NA,1.17863	0.000552681	0.00124265
2	chr3:179379141:G:A	179379141	NA,A	NA,G	NA,1	NA,-inf	NA,inf	NA,1.19011	0.000552501	0.00125157
2	chr3:178701932:G:C	178701932	NA,C	NA,G	NA,1	NA,inf	NA,inf	NA,1.24928	0.000552009	0.00133552
2	chr3:179386828:T:C	179386828	NA,C	NA,T	NA,1	NA,-inf	NA,inf	NA,1.18829	0.00055084	0.00124796
2	chr3:179377731:C:T	179377731	NA,T	NA,C	NA,1	NA,inf	NA,inf	NA,1.16664	0.000550613	0.00128062
2	chr3:178568321:G:A	178568321	NA,A	NA,G	NA,1	NA,-inf	NA,inf	NA,1.2724	0.000550374	0.00121954
2	chr3:179394073:C:G	179394073	NA,G	NA,C	NA,1	NA,inf	NA,inf	NA,1.16343	0.000547514	0.00127338
2	chr3:179020813:G:A	179020813	NA,A	NA,G	NA,1	NA,-inf	NA,inf	NA,1.25955	0.000546753	0.00123711
2	chr3:179356749:A:G	179356749	NA,G	NA,A	NA,1	NA,-inf	NA,inf	NA,1.18398	0.000546727	0.00123864
2	chr3:179360644:G:A	179360644	NA,A	NA,G	NA,1	NA,inf	NA,inf	NA,1.15683	0.000541226	0.00125857
2	chr3:178547512:G:A	178547512	NA,A	NA,G	NA,1	NA,inf	NA,inf	NA,1.20513	0.000539247	0.00127427
2	chr3:178637318:C:T	178637318	T,T	C,C	1,1	-inf,-inf	inf,inf	2.20499,0.57039	0.000538884	0.00114467
2	chr3:178638632:A:C	178638632	C,C	A,A	1,1	-inf,-inf	inf,inf	2.20957,0.564588	0.000538686	0.00114526
2	chr3:178658167:G:A	178658167	NA,A	NA,G	NA,1	NA,-inf	NA,inf	NA,1.21311	0.000537606	0.0012095
2	chr3:179134614:A:T	179134614	NA,T	NA,A	NA,1	NA,inf	NA,inf	NA,1.1892	0.000537383	0.00123768
2	chr3:178642510:C:T	178642510	T,T	C,C	1,1	-inf,-inf	inf,inf	2.21151,0.560876	0.000537109	0.00114265
2	chr3:179272562:G:A	179272562	NA,A	NA,G	NA,1	NA,inf	NA,inf	NA,1.17688	0.000536769	0.00121963
2	chr3:178708663:G:A	178708663	A,A	G,G	1,1	-inf,inf	inf,inf	1.42109,0.795129	0.0005342	0.001245
2	chr3:178723407:C:A	178723407	NA,A	NA,C	NA,1	NA,inf	NA,inf	NA,1.18846	0.000528865	0.0011985
2	chr3:179445863:T:C	179445863	C,C	T,T	1,1	-inf,inf	inf,inf	1.6388,0.145362	0.000527931	0.00119826
2	chr3:178722908:CCA:C	178722908	NA,C	NA,CCA	NA,1	NA,-inf	NA,inf	NA,1.15025	0.000525933	0.00118268
2	chr3:178631760:C:T	178631760	T,T	C,C	1,1	-inf,inf	inf,inf	2.86932,0.0997369	0.000525766	0.00125157
2	chr3:178711770:CTA:C	178711770	C,C	CTA,CTA	1,1	inf,-inf	inf,inf	1.96537,1.04413	0.000524831	0.00119956
2	chr3:178559098:C:T	178559098	T,T	C,C	1,1	inf,inf	inf,inf	2.33102,0.0783101	0.000524516	0.00123522
2	chr3:178956091:C:T	178956091	NA,T	NA,C	NA,1	NA,inf	NA,inf	NA,1.24135	0.000519791	0.00120375
2	chr3:178560559:T:C	178560559	C,C	T,T	1,1	inf,inf	inf,inf	2.31938,0.0927675	0.000518006	0.00122045
2	chr3:179427146:C:T	179427146	T,T	C,C	1,1	-inf,inf	inf,inf	1.27995,0.699004	0.000517581	0.0011679
2	chr3:178543067:C:T	178543067	T,T	C,C	1,1	inf,inf	inf,inf	2.37464,0.0427608	0.000516141	0.00120666
2	chr3:178662861:C:T	178662861	NA,T	NA,C	NA,1	NA,-inf	NA,inf	NA,1.1545	0.00051285	0.00115749
2	chr3:179360613:G:T	179360613	NA,T	NA,G	NA,1	NA,-inf	NA,inf	NA,1.17651	0.000512457	0.00115607
2	chr3:178560935:G:A	178560935	A,A	G,G	1,1	inf,inf	inf,inf	2.30654,0.109706	0.000511178	0.00120509
2	chr3:178558590:C:T	178558590	T,T	C,C	1,1	inf,inf	inf,inf	2.3138,0.0825381	0.000509451	0.00119971
2	chr3:179274154:C:T	179274154	NA,T	NA,C	NA,1	NA,-inf	NA,inf	NA,1.14719	0.000508756	0.00114663
2	chr3:179405641:A:G	179405641	NA,G	NA,A	NA,1	NA,-inf	NA,inf	NA,1.14107	0.000507089	0.00114871
2	chr3:178726873:A:T	178726873	NA,T	NA,A	NA,1	NA,inf	NA,inf	NA,1.08897	0.000505552	0.00115726
2	chr3:178561589:T:A	178561589	A,A	T,T	1,1	inf,inf	inf,inf	2.30426,0.0973955	0.000505348	0.0011907
2	chr3:179093983:G:A	179093983	A,NA	G,NA	1,NA	-inf,NA	inf,NA	1.10386,NA	0.000503056	0.00114183
2	chr3:178777188:C:A	178777188	NA,A	NA,C	NA,1	NA,-inf	NA,inf	NA,1.12068	0.00050239	0.00113131
2	chr3:178567202:T:C	178567202	C,C	T,T	1,1	inf,inf	inf,inf	2.28852,0.128005	0.00050127	0.00118241
2	chr3:178659294:A:G	178659294	NA,G	NA,A	NA,1	NA,-inf	NA,inf	NA,1.17187	0.000501069	0.00112752
2	chr3:178566224:T:C	178566224	C,C	T,T	1,1	inf,inf	inf,inf	2.30741,0.102002	0.000499369	0.00117713
2	chr3:178736137:C:T	178736137	T,T	C,C	1,1	inf,-inf	inf,inf	2.15014,0.779734	0.00049827	0.00111537
2	chr3:178628237:A:G	178628237	G,G	A,A	1,1	-inf,-inf	inf,inf	2.84961,0.00208951	0.000497491	0.00116767
2	chr3:178710445:G:A	178710445	NA,A	NA,G	NA,1	NA,inf	NA,inf	NA,1.28658	0.000496174	0.000843108
2	chr3:179204050:T:C	179204050	C,NA	T,NA	1,NA	inf,NA	inf,NA	1.69296,NA	0.000489707	0.00111199
2	chr3:179040818:T:C	179040818	C,C	T,T	1,1	-inf,-inf	inf,inf	0.40298,1.75341	0.000488773	0.00109302
2	chr3:178825878:T:C	178825878	NA,C	NA,T	NA,1	NA,-inf	NA,inf	NA,1.11051	0.000486507	0.00109395
2	chr3:178642371:A:C	178642371	C,C	A,A	1,1	-inf,-inf	inf,inf	2.82391,0.0651033	0.000485994	0.00113128
2	chr3:178662855:T:C	178662855	NA,C	NA,T	NA,1	NA,-inf	NA,inf	NA,1.1353	0.000485433	0.00110088
2	chr3:178806023:G:A	178806023	A,NA	G,NA	1,NA	inf,NA	inf,NA	1.4849,NA	0.000480755	0.00109357
2	chr3:178703704:G:A	178703704	A,A	G,G	1,1	-inf,inf	inf,inf	1.39551,0.758271	0.000478456	0.00111433
2	chr3:179042810:T:C	179042810	C,C	T,T	1,1	-inf,-inf	inf,inf	0.432644,1.69338	0.000477677	0.00106854
2	chr3:179462839:A:C	179462839	C,NA	A,NA	1,NA	inf,NA	inf,NA	1.30596,NA	0.000473058	0.00107169
2	chr3:179444528:C:A	179444528	A,A	C,C	1,1	-inf,inf	inf,inf	1.57856,0.0180474	0.000470212	0.00107012
2	chr3:178552874:A:G	178552874	G,G	A,A	1,1	inf,-inf	inf,inf	0.959973,1.89243	0.000468591	0.00110855
2	chr3:178606782:G:C	178606782	C,C	G,G	1,1	-inf,-inf	inf,inf	0.162164,2.05412	0.00046544	0.000861902
2	chr3:179240461:C:G	179240461	NA,G	NA,C	NA,1	NA,inf	NA,inf	NA,1.08131	0.000463978	0.00105727
2	chr3:179083950:T:C	179083950	C,C	T,T	1,1	inf,-inf	inf,inf	0.141596,2.17958	0.000463209	0.00104365
2	chr3:178743202:A:G	178743202	NA,G	NA,A	NA,1	NA,inf	NA,inf	NA,1.1086	0.000461573	0.00104658
2	chr3:178633551:G:A	178633551	A,A	G,G	1,1	-inf,inf	inf,inf	2.80453,0.0092708	0.000461075	0.00108358
2	chr3:179488009:C:A	179488009	NA,A	NA,C	NA,1	NA,inf	NA,inf	NA,1.05958	0.000460493	0.00104738
2	chr3:178668663:A:C	178668663	C,C	A,A	1,1	inf,inf	inf,inf	0.974029,1.56402	0.000460284	0.00117378
2	chr3:178709287:A:G	178709287	G,G	A,A	1,1	-inf,inf	inf,inf	1.34553,0.786751	0.00045999	0.00107155
2	chr3:178698032:C:A	178698032	A,A	C,C	1,1	-inf,inf	inf,inf	1.39224,0.735751	0.000458772	0.00106812
2	chr3:178712406:G:A	178712406	A,A	G,G	1,1	-inf,inf	inf,inf	1.35665,0.793224	0.000456837	0.00108017
2	chr3:178615489:C:T	178615489	T,T	C,C	1,1	-inf,inf	inf,inf	2.75933,0.156763	0.000456578	0.0010935
2	chr3:178691342:T:C	178691342	C,NA	T,NA	1,NA	-inf,NA	inf,NA	1.11949,NA	0.000455477	0.00103847
2	chr3:178651118:G:T	178651118	NA,T	NA,G	NA,1	NA,inf	NA,inf	NA,1.05012	0.000451052	0.00103121
2	chr3:178738935:GAATC:G	178738935	G,G	GAATC,GAATC	1,1	inf,-inf	inf,inf	2.25748,0.584692	0.000441807	0.000994371
2	chr3:179064582:A:G	179064582	G,NA	A,NA	1,NA	inf,NA	inf,NA	1.53965,NA	0.000439159	0.000997632
2	chr3:178613393:CTG:C	178613393	NA,C	NA,CTG	NA,1	NA,-inf	NA,inf	NA,1.05607	0.000437422	0.00100685
2	chr3:178533519:ATTCT:A	178533519	A,A	ATTCT,ATTCT	1,1	-inf,inf	inf,inf	0.0780376,2.15708	0.000435765	0.000784853
2	chr3:178687542:G:A	178687542	A,A	G,G	1,1	-inf,inf	inf,inf	1.34469,0.748286	0.000432381	0.00100688
2	chr3:179162363:C:T	179162363	T,NA	C,NA	1,NA	inf,NA	inf,NA	1.60176,NA	0.000429971	0.000976169
2	chr3:179359567:C:T	179359567	T,T	C,C	1,1	-inf,-inf	inf,inf	0.0660913,1.95163	0.000426782	0.000950412
2	chr3:178639435:A:G	178639435	G,G	A,A	1,1	-inf,inf	inf,inf	2.75757,0.035294	0.000425653	0.00100329
2	chr3:179444562:G:A	179444562	A,A	G,G	1,1	-inf,inf	inf,inf	1.52778,0.0564543	0.000425408	0.000967155
2	chr3:179406925:T:C	179406925	NA,C	NA,T	NA,1	NA,-inf	NA,inf	NA,1.0369	0.00042532	0.000964072
2	chr3:178523699:C:T	178523699	T,T	C,C	1,1	-inf,-inf	inf,inf	1.20254,0.694394	0.000424902	0.000940071
2	chr3:178564591:A:G	178564591	NA,G	NA,A	NA,1	NA,-inf	NA,inf	NA,1.11965	0.000424171	0.000958445
2	chr3:178689996:T:C	178689996	NA,C	NA,T	NA,1	NA,-inf	NA,inf	NA,1.06095	0.000420395	0.000938333
2	chr3:178524038:T:C	178524038	C,C	T,T	1,1	-inf,-inf	inf,inf	1.15574,0.750187	0.000417498	0.000921767
2	chr3:178696758:A:C	178696758	C,C	A,A	1,1	-inf,inf	inf,inf	1.338,0.738498	0.000413791	0.000963248
2	chr3:179394907:G:A	179394907	NA,A	NA,G	NA,1	NA,-inf	NA,inf	NA,1.02523	0.000413757	0.000940136
2	chr3:179340199:TAC:T	179340199	T,NA	TAC,NA	1,NA	inf,NA	inf,NA	1.43084,NA	0.000412965	0.000937951
2	chr3:178643190:C:G	178643190	G,G	C,C	1,1	-inf,-inf	inf,inf	2.72708,0.058609	0.000412669	0.000959511
2	chr3:179303349:A:T	179303349	T,NA	A,NA	1,NA	inf,NA	inf,NA	1.5273,NA	0.0004106	0.000932501
2	chr3:178680678:G:A	178680678	NA,A	NA,G	NA,1	NA,-inf	NA,inf	NA,1.02311	0.000409465	0.000928683
2	chr3:178611516:A:G	178611516	NA,G	NA,A	NA,1	NA,-inf	NA,inf	NA,1.01321	0.000406801	0.000936018
2	chr3:178709554:C:T	178709554	NA,T	NA,C	NA,1	NA,inf	NA,inf	NA,0.988969	0.000406544	0.000925596
2	chr3:178611465:G:T	178611465	NA,T	NA,G	NA,1	NA,-inf	NA,inf	NA,1.01237	0.000406218	0.000934646
2	chr3:178598742:G:A	178598742	A,A	G,G	1,1	inf,-inf	inf,inf	1.05016,1.74264	0.000404652	0.000957459
2	chr3:179429087:A:G	179429087	NA,G	NA,A	NA,1	NA,inf	NA,inf	NA,1.03991	0.000404278	0.000880128
2	chr3:179387362:A:G	179387362	NA,G	NA,A	NA,1	NA,inf	NA,inf	NA,0.983106	0.000400992	0.000929977
2	chr3:179399804:T:A	179399804	NA,A	NA,T	NA,1	NA,inf	NA,inf	NA,0.982074	0.000400222	0.000928175
2	chr3:179324128:G:A	179324128	A,A	G,G	1,1	-inf,inf	inf,inf	0.936225,1.15335	0.000398134	0.000853405
2	chr3:178699247:G:C	178699247	C,C	G,G	1,1	-inf,inf	inf,inf	1.2898,0.769067	0.000397284	0.000925183
2	chr3:179436385:C:T	179436385	NA,T	NA,C	NA,1	NA,inf	NA,inf	NA,0.971726	0.000393418	0.000899908
2	chr3:178539774:G:A	178539774	A,A	G,G	1,1	inf,inf	inf,inf	1.83886,0.460778	0.000393236	0.000922623
2	chr3:179407655:G:C	179407655	NA,C	NA,G	NA,1	NA,-inf	NA,inf	NA,0.992263	0.000392195	0.00089065
2	chr3:178738391:T:C	178738391	NA,C	NA,T	NA,1	NA,-inf	NA,inf	NA,0.974593	0.000391036	0.000878143
2	chr3:179146873:G:A	179146873	NA,A	NA,G	NA,1	NA,-inf	NA,inf	NA,0.950621	0.000389577	0.000879636
2	chr3:179449157:C:T	179449157	NA,T	NA,C	NA,1	NA,-inf	NA,inf	NA,0.95965	0.000387366	0.000881753
2	chr3:178776462:C:T	178776462	T,NA	C,NA	1,NA	-inf,NA	inf,NA	1.03394,NA	0.000386815	0.000880632
2	chr3:178619084:T:C	178619084	NA,C	NA,T	NA,1	NA,-inf	NA,inf	NA,0.981168	0.000385468	0.000886644
2	chr3:178695505:T:G	178695505	NA,G	NA,T	NA,1	NA,-inf	NA,inf	NA,0.985632	0.000385106	0.000873941
2	chr3:178671470:A:G	178671470	NA,G	NA,A	NA,1	NA,inf	NA,inf	NA,1.03132	0.000384746	0.00092127
2	chr3:179384028:G:A	179384028	NA,A	NA,G	NA,1	NA,inf	NA,inf	NA,0.958608	0.000384634	0.000891672
2	chr3:178617659:G:A	178617659	NA,A	NA,G	NA,1	NA,-inf	NA,inf	NA,0.979666	0.000384485	0.000884349
2	chr3:179409431:G:GA	179409431	NA,GA	NA,G	NA,1	NA,inf	NA,inf	NA,1.00855	0.00038326	0.000876811
2	chr3:178627120:T:C	178627120	C,C	T,T	1,1	-inf,-inf	inf,inf	2.67384,0.187121	0.00038296	0.00087197
2	chr3:178537255:G:A	178537255	A,A	G,G	1,1	inf,inf	inf,inf	1.81891,0.469113	0.000378177	0.000887453
2	chr3:178557351:G:A	178557351	NA,A	NA,G	NA,1	NA,inf	NA,inf	NA,1.10938	0.000376578	0.000657564
2	chr3:179028488:A:G	179028488	NA,G	NA,A	NA,1	NA,-inf	NA,inf	NA,0.944502	0.000375621	0.000847559
2	chr3:179368210:A:G	179368210	NA,G	NA,A	NA,1	NA,inf	NA,inf	NA,0.943292	0.000374837	0.0008688
2	chr3:178865236:C:A	178865236	NA,A	NA,C	NA,1	NA,inf	NA,inf	NA,1.10462	0.000373744	0.000727456
2	chr3:179014023:A:C	179014023	C,NA	A,NA	1,NA	inf,NA	inf,NA	1.44834,NA	0.000371104	0.00084302
2	chr3:178722594:C:T	178722594	T,T	C,C	1,1	inf,-inf	inf,inf	2.38893,0.26669	0.000370063	0.000841874
2	chr3:178555107:CCT:C	178555107	C,C	CCT,CCT	1,1	inf,-inf	inf,inf	0.920437,1.78154	0.000369451	0.000872656
2	chr3:178956621:G:C	178956621	C,NA	G,NA	1,NA	inf,NA	inf,NA	1.74227,NA	0.00036832	0.000840705
2	chr3:178888864:T:C	178888864	C,NA	T,NA	1,NA	inf,NA	inf,NA	1.42969,NA	0.000366146	0.000831666
2	chr3:178658170:A:G	178658170	NA,G	NA,A	NA,1	NA,-inf	NA,inf	NA,0.954616	0.000365752	0.000830039
2	chr3:179108122:C:T	179108122	NA,T	NA,C	NA,1	NA,inf	NA,inf	NA,0.954356	0.000365106	0.00083695
2	chr3:178770466:G:A	178770466	NA,A	NA,G	NA,1	NA,-inf	NA,inf	NA,0.998469	0.000364738	0.000809584
2	chr3:178965826:A:G	178965826	NA,G	NA,A	NA,1	NA,-inf	NA,inf	NA,0.989431	0.000364588	0.000822721
2	chr3:179000071:C:G	179000071	NA,G	NA,C	NA,1	NA,inf	NA,inf	NA,1.0224	0.000363833	0.000840587
2	chr3:178860437:G:A	178860437	A,A	G,G	1,1	inf,-inf	inf,inf	1.92908,0.668283	0.000363295	0.000820831
2	chr3:178648303:T:A	178648303	NA,A	NA,T	NA,1	NA,-inf	NA,inf	NA,1.00532	0.000363099	0.000812618
2	chr3:179265576:C:A	179265576	NA,A	NA,C	NA,1	NA,inf	NA,inf	NA,0.996575	0.000361932	0.000833093
2	chr3:178868513:C:T	178868513	NA,T	NA,C	NA,1	NA,-inf	NA,inf	NA,0.934929	0.000361688	0.000819802
2	chr3:178697197:A:G	178697197	G,G	A,A	1,1	-inf,inf	inf,inf	1.25338,0.75345	0.000360882	0.000840068
2	chr3:179077601:G:A	179077601	NA,A	NA,G	NA,1	NA,-inf	NA,inf	NA,1.02396	0.000360702	0.000815591
2	chr3:178834268:C:G	178834268	NA,G	NA,C	NA,1	NA,inf	NA,inf	NA,0.903419	0.000356857	0.000820786
2	chr3:178667964:T:C	178667964	C,C	T,T	1,1	-inf,inf	inf,inf	0.275515,1.84721	0.000355655	0.000790262
2	chr3:178534581:C:T	178534581	T,T	C,C	1,1	inf,inf	inf,inf	1.77574,0.474877	0.000355489	0.000834085
2	chr3:179403631:G:A	179403631	NA,A	NA,G	NA,1	NA,inf	NA,inf	NA,0.962442	0.000355476	0.000812664
2	chr3:178551557:A:C	178551557	NA,C	NA,A	NA,1	NA,inf	NA,inf	NA,1.07205	0.000354797	0.000623357
2	chr3:178656865:A:G	178656865	NA,G	NA,A	NA,1	NA,-inf	NA,inf	NA,0.934848	0.000353509	0.000798137
2	chr3:179118790:GA:G	179118790	NA,G	NA,GA	NA,1	NA,inf	NA,inf	NA,0.933667	0.000352959	0.000809218
2	chr3:179410212:G:A	179410212	NA,A	NA,G	NA,1	NA,inf	NA,inf	NA,0.957591	0.000352491	0.000805757
2	chr3:179495908:A:T	179495908	NA,T	NA,A	NA,1	NA,-inf	NA,inf	NA,0.940697	0.00035144	0.000799301
2	chr3:179132153:G:A	179132153	NA,A	NA,G	NA,1	NA,inf	NA,inf	NA,0.930462	0.000351228	0.000805226
2	chr3:179409862:G:A	179409862	NA,A	NA,G	NA,1	NA,inf	NA,inf	NA,0.953777	0.000350394	0.000801435
2	chr3:178810820:C:T	178810820	NA,T	NA,C	NA,1	NA,inf	NA,inf	NA,0.873934	0.00035001	0.000801377
2	chr3:179128318:G:A	179128318	NA,A	NA,G	NA,1	NA,inf	NA,inf	NA,0.928103	0.000349855	0.000802085
2	chr3:179002558:T:C	179002558	C,C	T,T	1,1	inf,-inf	inf,inf	1.62956,1.36509	0.000349325	0.000797176
2	chr3:179303825:C:T	179303825	NA,T	NA,C	NA,1	NA,inf	NA,inf	NA,0.906966	0.000349063	0.000796089
2	chr3:179330332:A:G	179330332	NA,G	NA,A	NA,1	NA,inf	NA,inf	NA,0.907893	0.000348485	0.000799998
2	chr3:179520243:T:C	179520243	NA,C	NA,T	NA,1	NA,inf	NA,inf	NA,0.913734	0.000345155	0.000790224
2	chr3:179403602:G:A	179403602	NA,A	NA,G	NA,1	NA,inf	NA,inf	NA,0.944245	0.000345036	0.000788706
2	chr3:178905482:A:C	178905482	NA,C	NA,A	NA,1	NA,-inf	NA,inf	NA,0.952781	0.000344217	0.000776863
2	chr3:179400609:A:C	179400609	C,C	A,A	1,1	-inf,inf	inf,inf	1.47524,0.609508	0.000343235	0.000792537
2	chr3:179187327:G:A	179187327	A,A	G,G	1,1	inf,-inf	inf,inf	0.902762,1.65987	0.000342066	0.000772577
2	chr3:178553775:A:T	178553775	NA,T	NA,A	NA,1	NA,inf	NA,inf	NA,1.0477	0.000341172	0.000601158
2	chr3:178650526:T:C	178650526	C,C	T,T	1,1	inf,-inf	inf,inf	2.14277,0.231399	0.00034113	0.000786496
2	chr3:179340427:T:G	179340427	NA,G	NA,T	NA,1	NA,-inf	NA,inf	NA,0.913796	0.000340472	0.000767967
2	chr3:178615051:G:C	178615051	C,C	G,G	1,1	inf,-inf	inf,inf	1.95082,0.551008	0.000339724	0.000778635
2	chr3:179140472:T:C	179140472	NA,C	NA,T	NA,1	NA,inf	NA,inf	NA,0.90788	0.000338697	0.000776378
2	chr3:179386916:C:A	179386916	A,A	C,C	1,1	-inf,inf	inf,inf	0.708439,1.2021	0.000338676	0.000747237
2	chr3:178892568:T:G	178892568	NA,G	NA,T	NA,1	NA,-inf	NA,inf	NA,0.795676	0.000338175	0.000764365
2	chr3:179202314:C:T	179202314	T,T	C,C	1,1	inf,-inf	inf,inf	0.0661692,1.83985	0.000337959	0.000762475
2	chr3:178706105:A:G	178706105	G,G	A,A	1,1	-inf,inf	inf,inf	1.23767,0.730821	0.000337901	0.000786266
2	chr3:179397892:G:A	179397892	NA,A	NA,G	NA,1	NA,-inf	NA,inf	NA,0.906972	0.000337802	0.000763191
2	chr3:178600997:C:T	178600997	T,T	C,C	1,1	-inf,-inf	inf,inf	1.24401,0.604771	0.000337522	0.000726734
2	chr3:179163626:A:G	179163626	NA,G	NA,A	NA,1	NA,inf	NA,inf	NA,0.972617	0.000337012	0.000778389
2	chr3:178718952:TATAAG:T	178718952	NA,T	NA,TATAAG	NA,1	NA,-inf	NA,inf	NA,0.883448	0.000335636	0.0007543
2	chr3:179521400:G:C	179521400	NA,C	NA,G	NA,1	NA,inf	NA,inf	NA,0.871319	0.000334762	0.000757176
2	chr3:179292604:T:C	179292604	NA,C	NA,T	NA,1	NA,inf	NA,inf	NA,0.894276	0.000334293	0.000759789
2	chr3:179111982:G:A	179111982	NA,A	NA,G	NA,1	NA,inf	NA,inf	NA,0.885665	0.000333927	0.000760223
2	chr3:178820019:G:C	178820019	NA,C	NA,G	NA,1	NA,inf	NA,inf	NA,0.863345	0.000333804	0.00076697
2	chr3:179112536:T:C	179112536	NA,C	NA,T	NA,1	NA,inf	NA,inf	NA,0.899554	0.000333731	0.000764915
2	chr3:179366258:C:T	179366258	T,T	C,C	1,1	-inf,inf	inf,inf	0.746643,1.15099	0.00033351	0.000736498
2	chr3:178551951:G:A	178551951	A,A	G,G	1,1	inf,-inf	inf,inf	0.945885,1.7068	0.000333413	0.000786936
2	chr3:179354571:G:A	179354571	NA,A	NA,G	NA,1	NA,-inf	NA,inf	NA,0.899348	0.00033314	0.00075261
2	chr3:179354214:A:G	179354214	NA,G	NA,A	NA,1	NA,-inf	NA,inf	NA,0.898492	0.000332675	0.000751562
2	chr3:179377638:A:G	179377638	NA,G	NA,A	NA,1	NA,-inf	NA,inf	NA,0.898492	0.000332675	0.000751562
2	chr3:179370631:C:T	179370631	NA,T	NA,C	NA,1	NA,-inf	NA,inf	NA,0.898406	0.000332629	0.000751456
2	chr3:179354999:G:C	179354999	NA,C	NA,G	NA,1	NA,-inf	NA,inf	NA,0.897838	0.000332314	0.000750746
2	chr3:179350181:A:G	179350181	NA,G	NA,A	NA,1	NA,-inf	NA,inf	NA,0.89781	0.000332303	0.000750719
2	chr3:179358254:G:A	179358254	NA,A	NA,G	NA,1	NA,inf	NA,inf	NA,0.921235	0.000332034	0.000758937
2	chr3:179143358:T:C	179143358	NA,C	NA,T	NA,1	NA,inf	NA,inf	NA,0.893265	0.000330675	0.000758223
2	chr3:178876484:G:A	178876484	A,NA	G,NA	1,NA	inf,NA	inf,NA	1.43978,NA	0.000330552	0.000750367
2	chr3:178695018:A:G	178695018	G,G	A,A	1,1	inf,inf	inf,inf	1.03036,1.53108	0.000329697	0.000839562
2	chr3:178585191:TATG:T	178585191	NA,T	NA,TATG	NA,1	NA,inf	NA,inf	NA,0.925957	0.000327919	0.000770163
2	chr3:178622896:G:T	178622896	T,T	G,G	1,1	-inf,-inf	inf,inf	2.18898,0.059237	0.000326289	0.000764124
2	chr3:179008240:C:T	179008240	T,T	C,C	1,1	-inf,-inf	inf,inf	0.378478,1.57379	0.000326134	0.000731344
2	chr3:178558223:G:A	178558223	NA,A	NA,G	NA,1	NA,inf	NA,inf	NA,0.829994	0.000326047	0.000749891
2	chr3:178849365:A:T	178849365	T,NA	A,NA	1,NA	inf,NA	inf,NA	1.25166,NA	0.000325932	0.000739118
2	chr3:178590492:T:A	178590492	NA,A	NA,T	NA,1	NA,inf	NA,inf	NA,0.862534	0.000325878	0.000748122
2	chr3:179431289:G:T	179431289	NA,T	NA,G	NA,1	NA,-inf	NA,inf	NA,0.902258	0.00032432	0.000733133
2	chr3:179359091:C:T	179359091	T,T	C,C	1,1	-inf,inf	inf,inf	0.725785,1.15766	0.000323739	0.000714765
2	chr3:178621677:G:A	178621677	NA,A	NA,G	NA,1	NA,-inf	NA,inf	NA,0.950474	0.000322817	0.000730479
2	chr3:178651712:C:T	178651712	NA,T	NA,C	NA,1	NA,inf	NA,inf	NA,0.920933	0.000322561	0.000768511
2	chr3:179363257:G:C	179363257	NA,C	NA,G	NA,1	NA,inf	NA,inf	NA,0.844961	0.000321259	0.000732372
2	chr3:178550527:T:G	178550527	NA,G	NA,T	NA,1	NA,inf	NA,inf	NA,0.820373	0.000320952	0.000738304
2	chr3:179271265:TAAG:T	179271265	NA,T	NA,TAAG	NA,1	NA,inf	NA,inf	NA,0.866595	0.0003208	0.000735179
2	chr3:178653999:G:A	178653999	NA,A	NA,G	NA,1	NA,-inf	NA,inf	NA,0.909539	0.00032031	0.000718347
2	chr3:179345551:A:G	179345551	NA,G	NA,A	NA,1	NA,inf	NA,inf	NA,0.919821	0.000320205	0.00069125
2	chr3:179126677:CT:C	179126677	NA,C	NA,CT	NA,1	NA,inf	NA,inf	NA,0.872539	0.000319528	0.000732259
2	chr3:178836902:T:C	178836902	NA,C	NA,T	NA,1	NA,inf	NA,inf	NA,0.836757	0.00031921	0.000733677
2	chr3:179413275:T:C	179413275	NA,C	NA,T	NA,1	NA,-inf	NA,inf	NA,0.864331	0.000318862	0.000723872
2	chr3:179360527:A:C	179360527	NA,C	NA,A	NA,1	NA,inf	NA,inf	NA,0.895648	0.000318617	0.000728435
2	chr3:179324184:C:T	179324184	NA,T	NA,C	NA,1	NA,inf	NA,inf	NA,0.914906	0.000317691	0.000685929
2	chr3:179134393:T:C	179134393	NA,C	NA,T	NA,1	NA,-inf	NA,inf	NA,0.940504	0.000316659	0.000715438
2	chr3:178526668:G:A	178526668	A,A	G,G	1,1	-inf,-inf	inf,inf	1.06143,0.699218	0.000316424	0.000699524
2	chr3:179387193:A:G	179387193	G,G	A,A	1,1	-inf,inf	inf,inf	0.745582,1.12014	0.000316022	0.000698597
2	chr3:179388146:C:T	179388146	NA,T	NA,C	NA,1	NA,inf	NA,inf	NA,0.889566	0.000315507	0.000721208
2	chr3:178530254:A:G	178530254	G,G	A,A	1,1	-inf,-inf	inf,inf	1.05642,0.704366	0.00031489	0.000696115
2	chr3:179361767:A:G	179361767	NA,G	NA,A	NA,1	NA,inf	NA,inf	NA,0.887168	0.000314301	0.000718442
2	chr3:178652118:G:A	178652118	A,A	G,G	1,1	-inf,-inf	inf,inf	2.71772,0.385233	0.000314142	0.000710591
2	chr3:179384514:A:G	179384514	NA,G	NA,A	NA,1	NA,inf	NA,inf	NA,0.887061	0.000314115	0.000674499
2	chr3:178573509:G:T	178573509	NA,T	NA,G	NA,1	NA,-inf	NA,inf	NA,0.908669	0.000313885	0.000707778
2	chr3:178547507:T:G	178547507	NA,G	NA,T	NA,1	NA,inf	NA,inf	NA,0.991455	0.000313754	0.00055999
2	chr3:179361828:G:A	179361828	NA,A	NA,G	NA,1	NA,inf	NA,inf	NA,0.885927	0.000313681	0.000717018
2	chr3:179361657:C:T	179361657	NA,T	NA,C	NA,1	NA,inf	NA,inf	NA,0.885836	0.000313626	0.000716893
2	chr3:179346147:C:T	179346147	NA,T	NA,C	NA,1	NA,inf	NA,inf	NA,0.906243	0.000313363	0.000676725
2	chr3:179368709:G:A	179368709	NA,A	NA,G	NA,1	NA,inf	NA,inf	NA,0.884943	0.000313183	0.000715876
2	chr3:179377679:A:G	179377679	NA,G	NA,A	NA,1	NA,inf	NA,inf	NA,0.884943	0.000313183	0.000715876
2	chr3:178597668:C:T	178597668	NA,T	NA,C	NA,1	NA,inf	NA,inf	NA,0.896306	0.000312991	0.000734564
2	chr3:178659195:C:T	178659195	NA,T	NA,C	NA,1	NA,inf	NA,inf	NA,0.90261	0.000312974	0.000746296
2	chr3:179323836:CGT:C	179323836	NA,C	NA,CGT	NA,1	NA,inf	NA,inf	NA,0.905222	0.00031287	0.000675783
2	chr3:178649733:T:A	178649733	NA,A	NA,T	NA,1	NA,-inf	NA,inf	NA,0.893059	0.000312865	0.000701661
2	chr3:179310993:C:T	179310993	NA,T	NA,C	NA,1	NA,-inf	NA,inf	NA,0.838998	0.000312799	0.00070684
2	chr3:178706914:C:T	178706914	NA,T	NA,C	NA,1	NA,-inf	NA,inf	NA,0.861706	0.000312794	0.000708689
2	chr3:179356908:C:T	179356908	NA,T	NA,C	NA,1	NA,inf	NA,inf	NA,0.882885	0.000312154	0.000713516
2	chr3:179331637:T:A	179331637	NA,A	NA,T	NA,1	NA,inf	NA,inf	NA,0.90309	0.0003118	0.000673529
2	chr3:179098159:G:A	179098159	NA,A	NA,G	NA,1	NA,inf	NA,inf	NA,0.93194	0.000311764	0.000720059
2	chr3:179324312:C:T	179324312	NA,T	NA,C	NA,1	NA,inf	NA,inf	NA,0.901335	0.000310964	0.000671765
2	chr3:179356480:A:G	179356480	NA,G	NA,A	NA,1	NA,inf	NA,inf	NA,0.836718	0.000310588	0.000712872
2	chr3:179337273:AAAG:A	179337273	NA,A	NA,AAAG	NA,1	NA,-inf	NA,inf	NA,0.856216	0.000310091	0.000699586
2	chr3:179343682:T:G	179343682	NA,G	NA,T	NA,1	NA,inf	NA,inf	NA,0.899058	0.000309835	0.000669386
2	chr3:178549518:G:A	178549518	NA,A	NA,G	NA,1	NA,inf	NA,inf	NA,0.797505	0.00030939	0.00071129
2	chr3:178821486:T:C	178821486	C,NA	T,NA	1,NA	inf,NA	inf,NA	0.637302,NA	0.000309365	0.000697443
2	chr3:178590872:G:A	178590872	A,A	G,G	1,1	inf,-inf	inf,inf	1.13881,1.21875	0.000309059	0.000676529
2	chr3:179330157:C:T	179330157	NA,T	NA,C	NA,1	NA,-inf	NA,inf	NA,0.798136	0.000308823	0.000704749
2	chr3:179335513:T:C	179335513	NA,C	NA,T	NA,1	NA,inf	NA,inf	NA,0.896315	0.000308498	0.000666569
2	chr3:179323566:C:A	179323566	NA,A	NA,C	NA,1	NA,inf	NA,inf	NA,0.894234	0.000307489	0.000664445
2	chr3:178694454:T:C	178694454	C,C	T,T	1,1	inf,inf	inf,inf	0.997014,1.51269	0.000307471	0.000782098
2	chr3:178713973:T:C	178713973	NA,C	NA,T	NA,1	NA,-inf	NA,inf	NA,0.833541	0.000307055	0.000693018
2	chr3:179334407:C:A	179334407	NA,A	NA,C	NA,1	NA,inf	NA,inf	NA,0.893223	0.000307007	0.000663432
2	chr3:179332365:G:A	179332365	NA,A	NA,G	NA,1	NA,inf	NA,inf	NA,0.892061	0.00030644	0.000662236
2	chr3:179324393:A:G	179324393	NA,G	NA,A	NA,1	NA,inf	NA,inf	NA,0.892061	0.00030644	0.000662236
2	chr3:179327572:T:C	179327572	NA,C	NA,T	NA,1	NA,inf	NA,inf	NA,0.891592	0.00030622	0.000661774
2	chr3:178793936:A:C	178793936	C,C	A,A	1,1	inf,-inf	inf,inf	2.31127,0.224831	0.000306152	0.000698167
2	chr3:179020761:G:A	179020761	NA,A	NA,G	NA,1	NA,-inf	NA,inf	NA,0.842607	0.000305533	0.000703049
2	chr3:179181952:T:C	179181952	NA,C	NA,T	NA,1	NA,inf	NA,inf	NA,0.917902	0.000305224	0.000704862
2	chr3:179078434:C:T	179078434	NA,T	NA,C	NA,1	NA,inf	NA,inf	NA,0.914271	0.000304516	0.000703307
2	chr3:179350505:T:C	179350505	C,C	T,T	1,1	-inf,inf	inf,inf	0.698501,1.15189	0.000303805	0.000670755
2	chr3:178778245:C:T	178778245	NA,T	NA,C	NA,1	NA,-inf	NA,inf	NA,0.818565	0.000303355	0.000685078
2	chr3:178904090:T:C	178904090	C,NA	T,NA	1,NA	inf,NA	inf,NA	1.52653,NA	0.000302952	0.000690693
2	chr3:179332146:A:G	179332146	NA,G	NA,A	NA,1	NA,inf	NA,inf	NA,0.88453	0.000302838	0.000654649
2	chr3:179325891:AAAAAT:A	179325891	NA,A	NA,AAAAAT	NA,1	NA,inf	NA,inf	NA,0.884177	0.000302664	0.000654287
2	chr3:179365293:A:G	179365293	NA,G	NA,A	NA,1	NA,inf	NA,inf	NA,0.862021	0.000301986	0.000690117
2	chr3:179389756:A:G	179389756	G,G	A,A	1,1	-inf,inf	inf,inf	0.695658,1.15026	0.000301664	0.000666161
2	chr3:178525476:G:T	178525476	T,T	G,G	1,1	-inf,-inf	inf,inf	1.07202,0.651296	0.000301611	0.000668141
2	chr3:179335980:G:A	179335980	NA,A	NA,G	NA,1	NA,inf	NA,inf	NA,0.881668	0.000301493	0.000651819
2	chr3:178998267:T:C	178998267	NA,C	NA,T	NA,1	NA,-inf	NA,inf	NA,0.879931	0.000301224	0.000679833
2	chr3:179331955:G:A	179331955	NA,A	NA,G	NA,1	NA,inf	NA,inf	NA,0.878947	0.000300207	0.000649107
2	chr3:178745858:C:T	178745858	T,NA	C,NA	1,NA	-inf,NA	inf,NA	1.01891,NA	0.00030011	0.000679292
2	chr3:178729043:C:T	178729043	T,NA	C,NA	1,NA	-inf,NA	inf,NA	1.01873,NA	0.000299948	0.000678917
2	chr3:178701982:C:T	178701982	NA,T	NA,C	NA,1	NA,-inf	NA,inf	NA,0.82326	0.000298876	0.000676833
2	chr3:179401466:AAAC:A	179401466	NA,A	NA,AAAC	NA,1	NA,inf	NA,inf	NA,0.839272	0.00029857	0.000691259
2	chr3:178547799:C:A	178547799	NA,A	NA,C	NA,1	NA,inf	NA,inf	NA,0.958179	0.000297886	0.000534326
2	chr3:179324715:A:G	179324715	NA,G	NA,A	NA,1	NA,inf	NA,inf	NA,0.873657	0.000297726	0.000643881
2	chr3:178917635:T:A	178917635	A,NA	T,NA	1,NA	inf,NA	inf,NA	1.51608,NA	0.0002976	0.000678471
2	chr3:178662930:T:C	178662930	NA,C	NA,T	NA,1	NA,-inf	NA,inf	NA,0.828331	0.00029751	0.000672222
2	chr3:178662896:G:T	178662896	NA,T	NA,G	NA,1	NA,-inf	NA,inf	NA,0.82675	0.00029676	0.000670533
2	chr3:178660823:C:T	178660823	NA,T	NA,C	NA,1	NA,-inf	NA,inf	NA,0.82675	0.00029676	0.000670533
2	chr3:178661668:G:A	178661668	NA,A	NA,G	NA,1	NA,-inf	NA,inf	NA,0.82675	0.00029676	0.000670533
2	chr3:178802243:G:A	178802243	NA,A	NA,G	NA,1	NA,-inf	NA,inf	NA,0.803078	0.000295094	0.000664634
2	chr3:179398772:A:AG	179398772	AG,AG	A,A	1,1	-inf,inf	inf,inf	0.724173,1.10609	0.000294492	0.000650657
2	chr3:179328954:G:T	179328954	NA,T	NA,G	NA,1	NA,inf	NA,inf	NA,0.866605	0.000294448	0.000636946
2	chr3:178934121:C:T	178934121	NA,T	NA,C	NA,1	NA,-inf	NA,inf	NA,0.903186	0.000294289	0.000664093
2	chr3:179046215:G:A	179046215	NA,A	NA,G	NA,1	NA,-inf	NA,inf	NA,0.853107	0.000294199	0.000666969
2	chr3:179384985:A:G	179384985	NA,G	NA,A	NA,1	NA,inf	NA,inf	NA,0.801141	0.000293261	0.000672879
2	chr3:179377884:G:A	179377884	A,A	G,G	1,1	-inf,inf	inf,inf	0.693304,1.13652	0.00029319	0.000647584
2	chr3:179050652:A:G	179050652	NA,G	NA,A	NA,1	NA,-inf	NA,inf	NA,0.820509	0.000293064	0.000662651
2	chr3:178748724:T:C	178748724	NA,C	NA,T	NA,1	NA,-inf	NA,inf	NA,0.795328	0.000292153	0.000659475
2	chr3:179307485:G:A	179307485	NA,A	NA,G	NA,1	NA,-inf	NA,inf	NA,0.81567	0.000291317	0.000657224
2	chr3:179446764:A:G	179446764	G,G	A,A	1,1	-inf,inf	inf,inf	0.804659,1.20363	0.000290855	0.000668323
2	chr3:178608406:G:A	178608406	A,A	G,G	1,1	-inf,inf	inf,inf	0.663535,1.66044	0.000290741	0.000686161
2	chr3:179095133:C:T	179095133	NA,T	NA,C	NA,1	NA,-inf	NA,inf	NA,0.843621	0.000290416	0.000657768
2	chr3:178694750:T:C	178694750	NA,C	NA,T	NA,1	NA,inf	NA,inf	NA,0.857568	0.000289643	0.000681629
2	chr3:179387900:G:T	179387900	T,T	G,G	1,1	-inf,inf	inf,inf	0.706451,1.11477	0.000289534	0.000639785
2	chr3:178626954:C:T	178626954	T,T	C,C	1,1	-inf,-inf	inf,inf	2.68219,0.283992	0.000288317	0.000655419
2	chr3:179403855:A:G	179403855	NA,G	NA,A	NA,1	NA,inf	NA,inf	NA,0.829426	0.000287505	0.000656745
2	chr3:179450318:G:A	179450318	NA,A	NA,G	NA,1	NA,-inf	NA,inf	NA,0.821514	0.000286909	0.000652304
2	chr3:179407749:G:A	179407749	NA,A	NA,G	NA,1	NA,inf	NA,inf	NA,0.828169	0.000286858	0.000655202
2	chr3:178862435:T:C	178862435	NA,C	NA,T	NA,1	NA,-inf	NA,inf	NA,0.885365	0.000286661	0.000647548
2	chr3:178634601:A:G	178634601	G,G	A,A	1,1	-inf,inf	inf,inf	2.10779,0.113185	0.000286071	0.000665693
2	chr3:178637932:T:C	178637932	C,C	T,T	1,1	-inf,inf	inf,inf	2.12475,0.0416615	0.000285948	0.000667055
2	chr3:178571045:C:T	178571045	T,NA	C,NA	1,NA	inf,NA	inf,NA	1.24448,NA	0.000285777	0.000653193
2	chr3:179506738:G:C	179506738	C,NA	G,NA	1,NA	inf,NA	inf,NA	1.43392,NA	0.000284886	0.00064686
2	chr3:179372369:T:A	179372369	A,A	T,T	1,1	-inf,inf	inf,inf	0.695216,1.11595	0.00028376	0.000626975
2	chr3:179432726:A:G	179432726	NA,G	NA,A	NA,1	NA,-inf	NA,inf	NA,0.807451	0.000283538	0.000644363
2	chr3:179078714:G:A	179078714	NA,A	NA,G	NA,1	NA,inf	NA,inf	NA,0.867406	0.000283442	0.00065414
2	chr3:178659387:T:G	178659387	NA,G	NA,T	NA,1	NA,-inf	NA,inf	NA,0.79513	0.000282185	0.000637665
2	chr3:178525221:T:C	178525221	C,C	T,T	1,1	inf,inf	inf,inf	1.6108,0.532935	0.000282079	0.000657852
2	chr3:178529006:T:C	178529006	C,C	T,T	1,1	inf,inf	inf,inf	1.67825,0.441881	0.000281571	0.000656202
2	chr3:179434175:A:C	179434175	NA,C	NA,A	NA,1	NA,inf	NA,inf	NA,0.753822	0.000281544	0.000634706
2	chr3:178588891:A:G	178588891	G,G	A,A	1,1	inf,-inf	inf,inf	1.83965,0.394386	0.000281031	0.000644961
2	chr3:179446392:A:C	179446392	NA,C	NA,A	NA,1	NA,-inf	NA,inf	NA,0.78263	0.000280655	0.000630846
2	chr3:179333071:C:T	179333071	NA,T	NA,C	NA,1	NA,inf	NA,inf	NA,0.832903	0.000279467	0.000605399
2	chr3:179442087:G:A	179442087	A,A	G,G	1,1	-inf,inf	inf,inf	1.22109,0.793522	0.000279154	0.000644791
2	chr3:179411494:T:C	179411494	NA,C	NA,T	NA,1	NA,inf	NA,inf	NA,0.807106	0.000278287	0.000635779
2	chr3:179421656:A:C	179421656	NA,C	NA,A	NA,1	NA,-inf	NA,inf	NA,0.772668	0.000277095	0.000628839
2	chr3:179397780:G:A	179397780	NA,A	NA,G	NA,1	NA,inf	NA,inf	NA,0.808083	0.000276957	0.000596342
2	chr3:179427983:G:C	179427983	NA,C	NA,G	NA,1	NA,-inf	NA,inf	NA,0.797313	0.000276491	0.000628402
2	chr3:179397759:C:T	179397759	NA,T	NA,C	NA,1	NA,-inf	NA,inf	NA,0.791694	0.000276036	0.000627772
2	chr3:178781394:C:T	178781394	T,T	C,C	1,1	inf,-inf	inf,inf	2.11735,0.432679	0.000275193	0.000625153
2	chr3:178762964:G:A	178762964	A,NA	G,NA	1,NA	inf,NA	inf,NA	1.16669,NA	0.000275135	0.000630166
2	chr3:178731273:T:C	178731273	C,C	T,T	1,1	inf,-inf	inf,inf	2.26943,0.115852	0.000274692	0.000641491
2	chr3:178525958:T:C	178525958	C,C	T,T	1,1	inf,inf	inf,inf	1.66057,0.446802	0.000273503	0.000637649
2	chr3:178601289:A:G	178601289	NA,G	NA,A	NA,1	NA,inf	NA,inf	NA,0.755963	0.000273421	0.00064263
2	chr3:178594154:T:C	178594154	C,C	T,T	1,1	inf,-inf	inf,inf	1.07463,1.21517	0.000272965	0.000601459
2	chr3:178635220:T:C	178635220	NA,C	NA,T	NA,1	NA,inf	NA,inf	NA,0.748821	0.000272949	0.00062281
2	chr3:179127376:G:C	179127376	NA,C	NA,G	NA,1	NA,inf	NA,inf	NA,0.772406	0.000272342	0.00062345
2	chr3:178701575:AAAAC:A	178701575	NA,A	NA,AAAAC	NA,1	NA,-inf	NA,inf	NA,0.79538	0.00027226	0.000614206
2	chr3:179087386:C:T	179087386	T,T	C,C	1,1	inf,-inf	inf,inf	0.11589,1.87544	0.000271926	0.000610583
2	chr3:179342495:A:T	179342495	NA,T	NA,A	NA,1	NA,inf	NA,inf	NA,0.817243	0.00027169	0.000589772
2	chr3:178640191:G:A	178640191	NA,A	NA,G	NA,1	NA,-inf	NA,inf	NA,0.774132	0.00027109	0.000612609
2	chr3:178655130:CTCTCTCTCTCTCTA:C	178655130	NA,C	NA,CTCTCTCTCTCTCTA	NA,1	NA,inf	NA,inf	NA,0.804063	0.000270876	0.000629107
2	chr3:179161525:C:T	179161525	T,T	C,C	1,1	inf,-inf	inf,inf	0.809542,1.59229	0.000270766	0.00061148
2	chr3:178637836:C:T	178637836	T,T	C,C	1,1	-inf,inf	inf,inf	2.09035,0.0528234	0.000269959	0.000629275
2	chr3:179385997:G:A	179385997	A,A	G,G	1,1	-inf,inf	inf,inf	0.696923,1.08435	0.00026968	0.000596163
2	chr3:178545428:A:C	178545428	NA,C	NA,A	NA,1	NA,inf	NA,inf	NA,0.888053	0.000269618	0.00049289
2	chr3:178639409:A:G	178639409	G,G	A,A	1,1	-inf,-inf	inf,inf	2.48343,0.128094	0.000269512	0.000617285
2	chr3:178677415:T:C	178677415	NA,C	NA,T	NA,1	NA,-inf	NA,inf	NA,0.788761	0.000269472	0.000608185
2	chr3:179260397:T:C	179260397	NA,C	NA,T	NA,1	NA,inf	NA,inf	NA,0.819067	0.000269234	0.00061785
2	chr3:178547557:T:C	178547557	NA,C	NA,T	NA,1	NA,-inf	NA,inf	NA,0.763722	0.000269029	0.000606405
2	chr3:179110236:A:G	179110236	G,NA	A,NA	1,NA	inf,NA	inf,NA	1.08224,NA	0.000268158	0.000610683
2	chr3:178867441:T:TA	178867441	NA,TA	NA,T	NA,1	NA,inf	NA,inf	NA,0.825922	0.000267998	0.00061563
2	chr3:178741877:T:C	178741877	C,C	T,T	1,1	inf,-inf	inf,inf	2.26233,0.0845896	0.000267456	0.000622737
2	chr3:178703837:T:C	178703837	NA,C	NA,T	NA,1	NA,-inf	NA,inf	NA,0.784162	0.000267352	0.000602988
2	chr3:178676742:TCAATATACTTGCATGCTA:T	178676742	NA,T	NA,TCAATATACTTGCATGCTA	NA,1	NA,-inf	NA,inf	NA,0.782499	0.000266742	0.000601842
2	chr3:179418253:T:C	179418253	NA,C	NA,T	NA,1	NA,-inf	NA,inf	NA,0.748501	0.000266462	0.000604675
2	chr3:178702389:A:T	178702389	NA,T	NA,A	NA,1	NA,-inf	NA,inf	NA,0.78073	0.000265946	0.000599863
2	chr3:179301268:G:T	179301268	T,T	G,G	1,1	inf,-inf	inf,inf	1.70464,0.594714	0.0002659	0.000600594
2	chr3:179473764:C:T	179473764	NA,T	NA,C	NA,1	NA,inf	NA,inf	NA,0.800697	0.000265702	0.000609518
2	chr3:178705173:C:T	178705173	NA,T	NA,C	NA,1	NA,-inf	NA,inf	NA,0.779529	0.000265422	0.000598644
2	chr3:179308057:G:A	179308057	NA,A	NA,G	NA,1	NA,-inf	NA,inf	NA,0.756322	0.000265291	0.000598754
2	chr3:179171333:GC:G	179171333	G,G	GC,GC	1,1	inf,-inf	inf,inf	0.792069,1.5941	0.00026527	0.000599128
2	chr3:178682906:GC:G	178682906	NA,G	NA,GC	NA,1	NA,-inf	NA,inf	NA,0.775923	0.00026408	0.000595862
2	chr3:179024883:G:A	179024883	A,A	G,G	1,1	inf,-inf	inf,inf	1.62172,1.20465	0.000263962	0.000603313
2	chr3:178564162:C:G	178564162	NA,G	NA,C	NA,1	NA,-inf	NA,inf	NA,0.747022	0.000263938	0.000597081
2	chr3:179371027:T:C	179371027	C,C	T,T	1,1	-inf,inf	inf,inf	0.65225,1.12194	0.000263899	0.000583009
2	chr3:178655597:C:T	178655597	NA,T	NA,C	NA,1	NA,-inf	NA,inf	NA,0.73194	0.000263434	0.000587406
2	chr3:178699589:G:A	178699589	NA,A	NA,G	NA,1	NA,-inf	NA,inf	NA,0.773835	0.000263354	0.000594195
2	chr3:178858205:G:A	178858205	NA,A	NA,G	NA,1	NA,inf	NA,inf	NA,0.874496	0.000263108	0.000523943
2	chr3:179411818:A:C	179411818	NA,C	NA,A	NA,1	NA,inf	NA,inf	NA,0.770969	0.000263	0.000600622
2	chr3:179475143:A:G	179475143	G,NA	A,NA	1,NA	inf,NA	inf,NA	0.530062,NA	0.000262615	0.00059649
2	chr3:179307656:C:T	179307656	NA,T	NA,C	NA,1	NA,-inf	NA,inf	NA,0.747327	0.00026195	0.000591283
2	chr3:179416623:T:C	179416623	NA,C	NA,T	NA,1	NA,inf	NA,inf	NA,0.762895	0.00026062	0.000593424
2	chr3:179316745:T:G	179316745	NA,G	NA,T	NA,1	NA,inf	NA,inf	NA,0.725326	0.000260438	0.000593711
2	chr3:179083092:C:T	179083092	T,T	C,C	1,1	inf,-inf	inf,inf	0.192759,1.88302	0.000260366	0.000585714
2	chr3:179326907:G:C	179326907	NA,C	NA,G	NA,1	NA,-inf	NA,inf	NA,0.741329	0.000259834	0.000589857
2	chr3:178746066:G:A	178746066	A,A	G,G	1,1	inf,-inf	inf,inf	2.23174,0.156337	0.000259591	0.000593135
2	chr3:178993917:C:T	178993917	NA,T	NA,C	NA,1	NA,-inf	NA,inf	NA,0.770214	0.000259371	0.000588405
2	chr3:178788563:T:C	178788563	NA,C	NA,T	NA,1	NA,inf	NA,inf	NA,0.69953	0.000259356	0.000591965
2	chr3:178529734:G:A	178529734	A,A	G,G	1,1	inf,-inf	inf,inf	0.886286,1.58734	0.000258589	0.00060964
2	chr3:179436258:C:T	179436258	NA,T	NA,C	NA,1	NA,-inf	NA,inf	NA,0.757647	0.000258506	0.000588436
2	chr3:178686754:G:A	178686754	NA,A	NA,G	NA,1	NA,-inf	NA,inf	NA,0.757433	0.000257927	0.000582316
2	chr3:178772264:T:C	178772264	NA,C	NA,T	NA,1	NA,-inf	NA,inf	NA,0.746195	0.000257146	0.000578521
2	chr3:179377802:C:T	179377802	T,T	C,C	1,1	-inf,-inf	inf,inf	0.00500868,1.70332	0.000256671	0.000573421
2	chr3:179438022:C:T	179438022	NA,T	NA,C	NA,1	NA,-inf	NA,inf	NA,0.752533	0.000256452	0.000583749
2	chr3:179296502:G:A	179296502	NA,A	NA,G	NA,1	NA,-inf	NA,inf	NA,0.713616	0.000255929	0.000576451
2	chr3:179289733:G:A	179289733	NA,A	NA,G	NA,1	NA,-inf	NA,inf	NA,0.713328	0.000255813	0.000576193
2	chr3:178578828:C:A	178578828	NA,A	NA,C	NA,1	NA,-inf	NA,inf	NA,0.731728	0.000255714	0.000576546
2	chr3:178686072:A:T	178686072	NA,T	NA,A	NA,1	NA,-inf	NA,inf	NA,0.751823	0.000254727	0.000575003
2	chr3:179059268:A:G	179059268	G,G	A,A	1,1	inf,inf	inf,inf	5.93269,0.924019	0.000254602	0.00500653
2	chr3:178841870:A:G	178841870	NA,G	NA,A	NA,1	NA,inf	NA,inf	NA,0.833467	0.0002546	0.00048504
2	chr3:178787937:T:C	178787937	NA,C	NA,T	NA,1	NA,inf	NA,inf	NA,0.685801	0.000253688	0.000578962
2	chr3:178550618:T:C	178550618	NA,C	NA,T	NA,1	NA,-inf	NA,inf	NA,0.72471	0.000253044	0.000570526
2	chr3:178679183:A:G	178679183	NA,G	NA,A	NA,1	NA,-inf	NA,inf	NA,0.746856	0.0002528	0.000570672
2	chr3:179006664:T:C	179006664	NA,C	NA,T	NA,1	NA,-inf	NA,inf	NA,0.726531	0.000252676	0.000571217
2	chr3:179036575:G:A	179036575	NA,A	NA,G	NA,1	NA,-inf	NA,inf	NA,0.725478	0.000252414	0.000570636
2	chr3:179030448:G:A	179030448	NA,A	NA,G	NA,1	NA,inf	NA,inf	NA,0.738212	0.000252213	0.000573996
2	chr3:178755434:G:C	178755434	C,C	G,G	1,1	inf,-inf	inf,inf	2.22652,0.121861	0.000252195	0.000577259
2	chr3:179086057:T:C	179086057	C,NA	T,NA	1,NA	inf,NA	inf,NA	0.0887001,NA	0.000252028	0.00057288
2	chr3:178631919:C:T	178631919	NA,T	NA,C	NA,1	NA,-inf	NA,inf	NA,0.727153	0.000252024	0.000569617
2	chr3:178600369:C:T	178600369	NA,T	NA,C	NA,1	NA,inf	NA,inf	NA,0.702034	0.000251829	0.000591014
2	chr3:178554860:T:G	178554860	G,G	T,T	1,1	inf,-inf	inf,inf	1.46179,0.956	0.00025168	0.000608945
2	chr3:179308961:C:CT	179308961	NA,CT	NA,C	NA,1	NA,-inf	NA,inf	NA,0.721986	0.000251527	0.000567792
2	chr3:179308013:C:G	179308013	NA,G	NA,C	NA,1	NA,-inf	NA,inf	NA,0.704843	0.00025064	0.000566958
2	chr3:178746500:G:A	178746500	A,A	G,G	1,1	inf,-inf	inf,inf	2.20615,0.167906	0.000250602	0.000572193
2	chr3:179437306:T:C	179437306	NA,C	NA,T	NA,1	NA,-inf	NA,inf	NA,0.734806	0.000249588	0.000568086
2	chr3:178684576:C:T	178684576	NA,T	NA,C	NA,1	NA,-inf	NA,inf	NA,0.697539	0.000248659	0.000559365
2	chr3:178978570:A:G	178978570	G,G	A,A	1,1	-inf,inf	inf,inf	1.78913,0.523837	0.000248285	0.000531971
2	chr3:178972818:T:G	178972818	NA,G	NA,T	NA,1	NA,inf	NA,inf	NA,0.780006	0.000248125	0.000570655
2	chr3:178930536:T:C	178930536	NA,C	NA,T	NA,1	NA,inf	NA,inf	NA,0.777047	0.000247846	0.000564664
2	chr3:179284298:T:C	179284298	NA,C	NA,T	NA,1	NA,-inf	NA,inf	NA,0.699046	0.000247546	0.00056016
2	chr3:178565418:G:A	178565418	NA,A	NA,G	NA,1	NA,-inf	NA,inf	NA,0.724949	0.000247532	0.000557058
2	chr3:179407153:C:T	179407153	NA,T	NA,C	NA,1	NA,inf	NA,inf	NA,0.671121	0.00024602	0.000554333
2	chr3:179383650:A:G	179383650	NA,G	NA,A	NA,1	NA,inf	NA,inf	NA,0.668378	0.000244757	0.000551591
2	chr3:179307869:T:C	179307869	NA,C	NA,T	NA,1	NA,-inf	NA,inf	NA,0.68911	0.000244651	0.000553425
2	chr3:179307872:A:T	179307872	NA,T	NA,A	NA,1	NA,-inf	NA,inf	NA,0.688904	0.000244577	0.000553268
2	chr3:178858422:G:GATTTTGCATTTTGTT	178858422	GATTTTGCATTTTGTT,GATTTTGCATTTTGTT	G,G	1,1	inf,-inf	inf,inf	1.81417,0.519854	0.000244397	0.000553045
2	chr3:179230408:A:G	179230408	NA,G	NA,A	NA,1	NA,inf	NA,inf	NA,0.771492	0.000243804	0.000557647
2	chr3:178824591:A:G	178824591	NA,G	NA,A	NA,1	NA,-inf	NA,inf	NA,0.698003	0.000242417	0.00054825
2	chr3:179393760:A:G	179393760	NA,G	NA,A	NA,1	NA,-inf	NA,inf	NA,0.751741	0.000242144	0.000548729
2	chr3:178869277:G:A	178869277	NA,A	NA,G	NA,1	NA,inf	NA,inf	NA,0.677923	0.000241984	0.000548935
2	chr3:179399875:G:C	179399875	C,C	G,G	1,1	-inf,-inf	inf,inf	0.01248,1.66577	0.000241967	0.000541437
2	chr3:179466018:T:G	179466018	NA,G	NA,T	NA,1	NA,inf	NA,inf	NA,0.65696	0.000241676	0.00054781
2	chr3:178802577:G:T	178802577	T,NA	G,NA	1,NA	-inf,NA	inf,NA	0.777329,NA	0.000241436	0.000548092
2	chr3:179370842:TTTG:T	179370842	NA,T	NA,TTTG	NA,1	NA,inf	NA,inf	NA,0.657505	0.000240659	0.000542561
2	chr3:179348039:C:T	179348039	NA,T	NA,C	NA,1	NA,-inf	NA,inf	NA,0.754227	0.000240506	0.000545053
2	chr3:179198547:G:T	179198547	NA,T	NA,G	NA,1	NA,inf	NA,inf	NA,0.762022	0.000240404	0.000549809
2	chr3:179285267:A:G	179285267	NA,G	NA,A	NA,1	NA,inf	NA,inf	NA,0.669048	0.000240288	0.000548725
2	chr3:178639126:G:T	178639126	NA,T	NA,G	NA,1	NA,-inf	NA,inf	NA,0.691729	0.000239846	0.000541565
2	chr3:179308522:G:A	179308522	NA,A	NA,G	NA,1	NA,-inf	NA,inf	NA,0.67534	0.000239515	0.000541829
2	chr3:179160216:C:T	179160216	T,T	C,C	1,1	inf,-inf	inf,inf	0.0541681,1.65469	0.00023951	0.000540603
2	chr3:178834046:G:A	178834046	NA,A	NA,G	NA,1	NA,inf	NA,inf	NA,0.667211	0.000238634	0.000541491
2	chr3:179035113:T:C	179035113	C,NA	T,NA	1,NA	inf,NA	inf,NA	1.44244,NA	0.000238622	0.000544048
2	chr3:178961901:G:T	178961901	NA,T	NA,G	NA,1	NA,-inf	NA,inf	NA,0.763606	0.000238104	0.00053774
2	chr3:179309713:A:C	179309713	NA,C	NA,A	NA,1	NA,-inf	NA,inf	NA,0.671182	0.000237998	0.000538405
2	chr3:179447135:C:T	179447135	NA,T	NA,C	NA,1	NA,inf	NA,inf	NA,0.654544	0.000237939	0.000542529
2	chr3:179379744:A:C	179379744	NA,C	NA,A	NA,1	NA,inf	NA,inf	NA,0.695915	0.000237549	0.000517243
2	chr3:179471867:T:C	179471867	NA,C	NA,T	NA,1	NA,inf	NA,inf	NA,0.662125	0.000237536	0.000542379
2	chr3:179070499:ATTG:A	179070499	NA,A	NA,ATTG	NA,1	NA,-inf	NA,inf	NA,0.734396	0.000237164	0.000536612
2	chr3:178887920:A:G	178887920	NA,G	NA,A	NA,1	NA,-inf	NA,inf	NA,0.756405	0.000237104	0.000536558
2	chr3:179308871:C:G	179308871	NA,G	NA,C	NA,1	NA,-inf	NA,inf	NA,0.667283	0.00023659	0.000535223
2	chr3:178934754:G:A	178934754	NA,A	NA,G	NA,1	NA,inf	NA,inf	NA,0.744681	0.000236335	0.000538352
2	chr3:179357950:T:G	179357950	NA,G	NA,T	NA,1	NA,inf	NA,inf	NA,0.645612	0.00023626	0.000532687
2	chr3:179060241:AC:A	179060241	A,A	AC,AC	1,1	inf,inf	inf,inf	5.87693,0.903604	0.000236167	0.00435858
2	chr3:179245276:C:CAT	179245276	NA,CAT	NA,C	NA,1	NA,inf	NA,inf	NA,0.662294	0.000236053	0.000541788
2	chr3:179518618:A:T	179518618	T,T	A,A	1,1	inf,inf	inf,inf	0.988809,0.779798	0.000236016	0.000550293
2	chr3:179419485:A:G	179419485	G,G	A,A	1,1	-inf,inf	inf,inf	1.02154,0.63873	0.00023597	0.000529213
2	chr3:178578055:C:T	178578055	NA,T	NA,C	NA,1	NA,inf	NA,inf	NA,0.657603	0.000235904	0.000552403
2	chr3:178665882:T:C	178665882	C,NA	T,NA	1,NA	-inf,NA	inf,NA	0.772222,NA	0.000235709	0.000535239
2	chr3:179350944:C:T	179350944	T,NA	C,NA	1,NA	-inf,NA	inf,NA	0.695962,NA	0.000235708	0.000534947
2	chr3:179384221:C:T	179384221	NA,T	NA,C	NA,1	NA,inf	NA,inf	NA,0.690087	0.000235486	0.000512885
2	chr3:179084711:A:T	179084711	NA,T	NA,A	NA,1	NA,inf	NA,inf	NA,0.632691	0.000234831	0.000533103
2	chr3:178969644:G:A	178969644	A,A	G,G	1,1	inf,-inf	inf,inf	5.56399,1.97014	0.000234779	0.0120264
2	chr3:179088367:T:C	179088367	NA,C	NA,T	NA,1	NA,inf	NA,inf	NA,0.63227	0.000234677	0.000532751
2	chr3:178661063:G:A	178661063	NA,A	NA,G	NA,1	NA,-inf	NA,inf	NA,0.694968	0.00023462	0.000530508
2	chr3:178969946:C:G	178969946	G,G	C,C	1,1	inf,-inf	inf,inf	5.52601,1.98009	0.00023436	0.0113282
2	chr3:179366654:T:G	179366654	NA,G	NA,T	NA,1	NA,-inf	NA,inf	NA,0.728778	0.000233846	0.000529894
2	chr3:179295998:C:T	179295998	NA,T	NA,C	NA,1	NA,-inf	NA,inf	NA,0.590626	0.000233725	0.000529815
2	chr3:178991676:C:T	178991676	T,T	C,C	1,1	-inf,inf	inf,inf	0.281923,1.73675	0.000233657	0.000502737
2	chr3:179220089:A:G	179220089	G,G	A,A	1,1	-inf,-inf	inf,inf	0.122158,1.53154	0.00023354	0.000528168
2	chr3:179454805:A:G	179454805	G,G	A,A	1,1	inf,-inf	inf,inf	1.38184,0.357837	0.000232976	0.000525891
2	chr3:179382788:A:G	179382788	NA,G	NA,A	NA,1	NA,inf	NA,inf	NA,0.682759	0.000232896	0.000507403
2	chr3:178711785:A:G	178711785	G,G	A,A	1,1	inf,inf	inf,inf	0.153088,1.68321	0.000232842	0.000472795
2	chr3:179384600:G:A	179384600	NA,A	NA,G	NA,1	NA,inf	NA,inf	NA,0.681853	0.00023258	0.000506736
2	chr3:179262802:C:G	179262802	G,NA	C,NA	1,NA	-inf,NA	inf,NA	0.726565,NA	0.000232515	0.000527536
2	chr3:179411985:C:T	179411985	NA,T	NA,C	NA,1	NA,inf	NA,inf	NA,0.647457	0.000232406	0.000529291
2	chr3:179385205:G:A	179385205	NA,A	NA,G	NA,1	NA,inf	NA,inf	NA,0.638798	0.00023202	0.000535555
2	chr3:178858424:A:ATTTGC	178858424	ATTTGC,ATTTGC	A,A	1,1	inf,-inf	inf,inf	1.78916,0.511361	0.000231917	0.000524834
2	chr3:178967082:A:G	178967082	G,G	A,A	1,1	inf,-inf	inf,inf	5.57886,1.95351	0.000231279	0.0120595
2	chr3:179363086:G:A	179363086	NA,A	NA,G	NA,1	NA,-inf	NA,inf	NA,0.720114	0.000230891	0.000523201
2	chr3:179095174:C:T	179095174	T,T	C,C	1,1	inf,-inf	inf,inf	0.220204,1.73692	0.000230681	0.000521882
2	chr3:179355525:A:G	179355525	NA,G	NA,A	NA,1	NA,-inf	NA,inf	NA,0.718836	0.000230485	0.000522299
2	chr3:179375542:A:G	179375542	NA,G	NA,A	NA,1	NA,-inf	NA,inf	NA,0.717845	0.000230112	0.00052147
2	chr3:178668921:C:G	178668921	NA,G	NA,C	NA,1	NA,inf	NA,inf	NA,0.70508	0.000229822	0.000538172
2	chr3:179360740:GTTC:G	179360740	NA,G	NA,GTTC	NA,1	NA,inf	NA,inf	NA,0.673754	0.0002298	0.000500828
2	chr3:179130832:A:G	179130832	G,G	A,A	1,1	inf,-inf	inf,inf	0.193425,1.73177	0.00022978	0.000519983
2	chr3:179359264:G:A	179359264	NA,A	NA,G	NA,1	NA,-inf	NA,inf	NA,0.716625	0.000229735	0.000520613
2	chr3:179198208:G:A	179198208	NA,A	NA,G	NA,1	NA,inf	NA,inf	NA,0.729995	0.000229479	0.000524743
2	chr3:179440346:T:C	179440346	NA,C	NA,T	NA,1	NA,inf	NA,inf	NA,0.624229	0.000229305	0.00051743
2	chr3:179326687:C:T	179326687	NA,T	NA,C	NA,1	NA,-inf	NA,inf	NA,0.657307	0.000228925	0.000519911
2	chr3:178574059:T:G	178574059	G,G	T,T	1,1	inf,-inf	inf,inf	0.834833,1.55808	0.00022882	0.00053884
2	chr3:179265011:A:G	179265011	G,G	A,A	1,1	inf,inf	inf,inf	1.15134,0.572997	0.000228633	0.000510521
2	chr3:179363394:A:G	179363394	NA,G	NA,A	NA,1	NA,-inf	NA,inf	NA,0.712688	0.000228438	0.000517652
2	chr3:178849159:T:C	178849159	NA,C	NA,T	NA,1	NA,inf	NA,inf	NA,0.63763	0.000228168	0.000521837
2	chr3:179342169:G:A	179342169	NA,A	NA,G	NA,1	NA,-inf	NA,inf	NA,0.654929	0.000228151	0.000518173
2	chr3:179236995:T:C	179236995	NA,C	NA,T	NA,1	NA,inf	NA,inf	NA,0.639553	0.000227879	0.000522911
2	chr3:179234232:C:T	179234232	NA,T	NA,C	NA,1	NA,inf	NA,inf	NA,0.639374	0.000227834	0.000522798
2	chr3:179388568:C:T	179388568	NA,T	NA,C	NA,1	NA,inf	NA,inf	NA,0.62204	0.00022783	0.000513764
2	chr3:179048074:A:G	179048074	G,NA	A,NA	1,NA	-inf,NA	inf,NA	0.629089,NA	0.000227594	0.000516788
2	chr3:179265031:T:G	179265031	G,G	T,T	1,1	inf,inf	inf,inf	1.15981,0.557772	0.000227518	0.000508193
2	chr3:178677378:T:C	178677378	NA,C	NA,T	NA,1	NA,-inf	NA,inf	NA,0.636806	0.000227326	0.00051158
2	chr3:179348516:T:C	179348516	C,NA	T,NA	1,NA	-inf,NA	inf,NA	1.44917,NA	0.000227062	0.000516011
2	chr3:179359863:A:G	179359863	NA,G	NA,A	NA,1	NA,inf	NA,inf	NA,0.664746	0.000226747	0.00049439
2	chr3:179177219:T:C	179177219	NA,C	NA,T	NA,1	NA,inf	NA,inf	NA,0.721813	0.000226686	0.000518359
2	chr3:179051713:T:C	179051713	NA,C	NA,T	NA,1	NA,inf	NA,inf	NA,0.618886	0.000226645	0.000516276
2	chr3:179414784:C:T	179414784	T,NA	C,NA	1,NA	inf,NA	inf,NA	0.886018,NA	0.000226604	0.000514138
2	chr3:179325696:A:G	179325696	NA,G	NA,A	NA,1	NA,-inf	NA,inf	NA,0.713376	0.00022642	0.000513373
2	chr3:179518609:G:A	179518609	NA,A	NA,G	NA,1	NA,-inf	NA,inf	NA,0.634632	0.000226218	0.000512269
2	chr3:178667733:G:T	178667733	T,T	G,G	1,1	inf,inf	inf,inf	0.762953,1.464	0.000226012	0.000572854
2	chr3:178620137:C:T	178620137	T,T	C,C	1,1	inf,-inf	inf,inf	1.69098,0.579993	0.000225354	0.000515278
2	chr3:179505268:T:C	179505268	NA,C	NA,T	NA,1	NA,-inf	NA,inf	NA,0.655317	0.000225285	0.000510664
2	chr3:179299214:T:C	179299214	NA,C	NA,T	NA,1	NA,-inf	NA,inf	NA,0.627527	0.000224291	0.000505603
2	chr3:179013709:C:G	179013709	NA,G	NA,C	NA,1	NA,inf	NA,inf	NA,0.611334	0.000224129	0.000510505
2	chr3:179520701:A:G	179520701	G,G	A,A	1,1	inf,-inf	inf,inf	0.555088,1.26292	0.00022408	0.000525393
2	chr3:178624683:C:T	178624683	NA,T	NA,C	NA,1	NA,inf	NA,inf	NA,0.684152	0.00022376	0.000523103
2	chr3:179131234:T:C	179131234	C,C	T,T	1,1	inf,-inf	inf,inf	0.92048,1.40058	0.000223698	0.000505535
2	chr3:178837510:T:C	178837510	NA,C	NA,T	NA,1	NA,inf	NA,inf	NA,0.610398	0.000223622	0.000512096
2	chr3:178696590:C:G	178696590	NA,G	NA,C	NA,1	NA,-inf	NA,inf	NA,0.665604	0.000223543	0.000505004
2	chr3:178553417:T:C	178553417	NA,C	NA,T	NA,1	NA,-inf	NA,inf	NA,0.637908	0.000223275	0.000503941
2	chr3:178556086:G:A	178556086	NA,A	NA,G	NA,1	NA,-inf	NA,inf	NA,0.637555	0.000223244	0.000503864
2	chr3:179144367:G:T	179144367	T,T	G,G	1,1	inf,-inf	inf,inf	0.888665,1.4234	0.000223115	0.000504127
2	chr3:179119055:AATATTTTATATATATTTATATATT:A	179119055	A,A	AATATTTTATATATATTTATATATT,AATATTTTATATATATTTATATATT	1,1	inf,-inf	inf,inf	0.861209,1.44378	0.000223066	0.000503767
2	chr3:178702355:A:T	178702355	NA,T	NA,A	NA,1	NA,-inf	NA,inf	NA,0.64452	0.000222795	0.000503855
2	chr3:179228104:C:G	179228104	NA,G	NA,C	NA,1	NA,inf	NA,inf	NA,0.725286	0.00022272	0.000509519
2	chr3:179414134:T:A	179414134	NA,A	NA,T	NA,1	NA,inf	NA,inf	NA,0.660376	0.000222484	0.000507787
2	chr3:179311255:G:A	179311255	NA,A	NA,G	NA,1	NA,-inf	NA,inf	NA,0.639314	0.000222185	0.000501793
2	chr3:179349066:G:A	179349066	NA,A	NA,G	NA,1	NA,inf	NA,inf	NA,0.650861	0.000222152	0.00048467
2	chr3:178884753:A:G	178884753	NA,G	NA,A	NA,1	NA,-inf	NA,inf	NA,0.667768	0.000222151	0.000501898
2	chr3:178656741:C:T	178656741	NA,T	NA,C	NA,1	NA,-inf	NA,inf	NA,0.661191	0.000221957	0.000501444
2	chr3:178909225:G:A	178909225	NA,A	NA,G	NA,1	NA,inf	NA,inf	NA,0.651306	0.000221867	0.000506714
2	chr3:179461031:G:GC	179461031	NA,GC	NA,G	NA,1	NA,-inf	NA,inf	NA,0.643803	0.000221668	0.000500434
2	chr3:179243558:T:TC	179243558	TC,TC	T,T	1,1	-inf,-inf	inf,inf	0.102888,1.52461	0.000221602	0.00050135
2	chr3:178624614:A:T	178624614	T,T	A,A	1,1	inf,-inf	inf,inf	1.97249,0.145801	0.000221433	0.000509354
2	chr3:179297917:C:T	179297917	NA,T	NA,C	NA,1	NA,inf	NA,inf	NA,0.615822	0.000221329	0.000506187
2	chr3:179284173:G:A	179284173	NA,A	NA,G	NA,1	NA,-inf	NA,inf	NA,0.629663	0.000221317	0.000501299
2	chr3:179029931:C:T	179029931	NA,T	NA,C	NA,1	NA,-inf	NA,inf	NA,0.636376	0.000221125	0.000500171
2	chr3:179243237:G:C	179243237	NA,C	NA,G	NA,1	NA,inf	NA,inf	NA,0.617965	0.000220608	0.000506052
2	chr3:179206591:G:C	179206591	NA,C	NA,G	NA,1	NA,inf	NA,inf	NA,0.702359	0.000220608	0.000504348
2	chr3:179455436:A:T	179455436	T,T	A,A	1,1	inf,-inf	inf,inf	1.3275,0.397956	0.000220304	0.000496096
2	chr3:178999705:T:C	178999705	NA,C	NA,T	NA,1	NA,-inf	NA,inf	NA,0.635693	0.000220232	0.000498074
2	chr3:178837719:T:C	178837719	NA,C	NA,T	NA,1	NA,inf	NA,inf	NA,0.614125	0.000220212	0.00050349
2	chr3:179468363:C:T	179468363	NA,T	NA,C	NA,1	NA,-inf	NA,inf	NA,0.625549	0.000219922	0.000496434
2	chr3:179321190:TA:T	179321190	NA,T	NA,TA	NA,1	NA,-inf	NA,inf	NA,0.633984	0.000219855	0.000497048
2	chr3:178552377:TA:T	178552377	T,NA	TA,NA	1,NA	inf,NA	inf,NA	0.997105,NA	0.000219747	0.000503225
2	chr3:179420934:T:TA	179420934	NA,TA	NA,T	NA,1	NA,inf	NA,inf	NA,0.651305	0.000219715	0.000500697
2	chr3:179495645:G:A	179495645	NA,A	NA,G	NA,1	NA,inf	NA,inf	NA,0.616247	0.000219688	0.000502774
2	chr3:178674439:A:G	178674439	G,G	A,A	1,1	inf,-inf	inf,inf	2.17209,0.130732	0.000219613	0.000506282
2	chr3:179264552:G:A	179264552	NA,A	NA,G	NA,1	NA,inf	NA,inf	NA,0.615987	0.0002193	0.000502684
2	chr3:178662561:A:G	178662561	NA,G	NA,A	NA,1	NA,-inf	NA,inf	NA,0.649854	0.00021864	0.000493977
2	chr3:178660497:T:C	178660497	NA,C	NA,T	NA,1	NA,-inf	NA,inf	NA,0.648358	0.000218606	0.000493898
2	chr3:178657935:C:T	178657935	NA,T	NA,C	NA,1	NA,-inf	NA,inf	NA,0.648358	0.000218606	0.000493898
2	chr3:179517801:C:T	179517801	NA,T	NA,C	NA,1	NA,-inf	NA,inf	NA,0.611172	0.000218416	0.000494642
2	chr3:178843968:T:C	178843968	NA,C	NA,T	NA,1	NA,inf	NA,inf	NA,0.608061	0.000218289	0.000499101
2	chr3:178662080:C:A	178662080	NA,A	NA,C	NA,1	NA,inf	NA,inf	NA,0.667626	0.000218235	0.000510478
2	chr3:178966681:G:A	178966681	A,A	G,G	1,1	inf,-inf	inf,inf	5.44632,1.95459	0.000217915	0.00921839
2	chr3:178662965:A:G	178662965	NA,G	NA,A	NA,1	NA,-inf	NA,inf	NA,0.646032	0.000217861	0.000492217
2	chr3:178533748:G:A	178533748	NA,A	NA,G	NA,1	NA,-inf	NA,inf	NA,0.62365	0.00021774	0.000492248
2	chr3:178576402:G:C	178576402	C,C	G,G	1,1	inf,-inf	inf,inf	0.844793,1.52455	0.000217627	0.000512506
2	chr3:178753032:C:T	178753032	T,NA	C,NA	1,NA	-inf,NA	inf,NA	0.712992,NA	0.000217619	0.000493736
2	chr3:178880221:T:C	178880221	NA,C	NA,T	NA,1	NA,inf	NA,inf	NA,0.585	0.000217309	0.000491967
2	chr3:178880222:G:T	178880222	NA,T	NA,G	NA,1	NA,inf	NA,inf	NA,0.585	0.000217309	0.000491967
2	chr3:178660086:C:A	178660086	NA,A	NA,C	NA,1	NA,-inf	NA,inf	NA,0.645461	0.000217245	0.000490835
2	chr3:178656600:C:A	178656600	A,A	C,C	1,1	inf,-inf	inf,inf	2.09179,0.25538	0.000217222	0.000498559
2	chr3:179298953:G:A	179298953	NA,A	NA,G	NA,1	NA,inf	NA,inf	NA,0.604323	0.000217056	0.000496358
2	chr3:179052342:T:C	179052342	C,C	T,T	1,1	inf,inf	inf,inf	6.52814,0.631661	0.000217046	0.0110062
2	chr3:179238547:C:G	179238547	G,G	C,C	1,1	-inf,-inf	inf,inf	0.0736814,1.5435	0.000217042	0.000491105
2	chr3:178566398:C:T	178566398	T,T	C,C	1,1	-inf,-inf	inf,inf	0.651903,1.08643	0.000216768	0.000459584
2	chr3:178576416:C:T	178576416	NA,T	NA,C	NA,1	NA,inf	NA,inf	NA,0.602148	0.000216756	0.000506548
2	chr3:179423823:T:C	179423823	NA,C	NA,T	NA,1	NA,-inf	NA,inf	NA,0.633625	0.000216589	0.000491879
2	chr3:178672915:T:G	178672915	G,G	T,T	1,1	inf,-inf	inf,inf	0.377965,1.56496	0.000216459	0.000486479
2	chr3:179433181:G:A	179433181	NA,A	NA,G	NA,1	NA,-inf	NA,inf	NA,0.639398	0.000215916	0.000491004
2	chr3:179273658:G:A	179273658	NA,A	NA,G	NA,1	NA,inf	NA,inf	NA,0.596748	0.000215901	0.000493998
2	chr3:178867854:T:C	178867854	NA,C	NA,T	NA,1	NA,inf	NA,inf	NA,0.549649	0.000215885	0.000491931
2	chr3:178979060:T:C	178979060	C,NA	T,NA	1,NA	inf,NA	inf,NA	1.16017,NA	0.000215522	0.000489134
2	chr3:179307926:A:T	179307926	NA,T	NA,A	NA,1	NA,inf	NA,inf	NA,0.708312	0.00021522	0.000445342
2	chr3:178578945:G:A	178578945	NA,A	NA,G	NA,1	NA,inf	NA,inf	NA,0.597182	0.000215196	0.00050297
2	chr3:179397612:G:A	179397612	NA,A	NA,G	NA,1	NA,inf	NA,inf	NA,0.630086	0.000215094	0.000469515
2	chr3:178684140:A:G	178684140	G,NA	A,NA	1,NA	inf,NA	inf,NA	0.56042,NA	0.000214854	0.000484676
2	chr3:179310222:G:A	179310222	NA,A	NA,G	NA,1	NA,inf	NA,inf	NA,0.62883	0.000214846	0.000489716
2	chr3:178702396:T:C	178702396	C,C	T,T	1,1	-inf,inf	inf,inf	0.137178,1.63261	0.000214679	0.000476329
2	chr3:178706317:C:T	178706317	NA,T	NA,C	NA,1	NA,-inf	NA,inf	NA,0.63794	0.00021465	0.000484812
2	chr3:179312069:T:G	179312069	NA,G	NA,T	NA,1	NA,-inf	NA,inf	NA,0.615689	0.00021456	0.000484618
2	chr3:178582359:G:A	178582359	NA,A	NA,G	NA,1	NA,inf	NA,inf	NA,0.594299	0.000214274	0.000500731
2	chr3:179214479:A:G	179214479	G,G	A,A	1,1	inf,-inf	inf,inf	0.654333,1.5599	0.00021413	0.000483428
2	chr3:178652108:AG:A	178652108	A,A	AG,AG	1,1	-inf,-inf	inf,inf	2.34027,0.105947	0.000214005	0.000494202
2	chr3:179054469:G:A	179054469	A,A	G,G	1,1	inf,inf	inf,inf	6.47892,0.643818	0.000213818	0.0101236
2	chr3:178826031:G:A	178826031	NA,A	NA,G	NA,1	NA,inf	NA,inf	NA,0.551913	0.000213274	0.000492094
2	chr3:179326320:C:T	179326320	NA,T	NA,C	NA,1	NA,-inf	NA,inf	NA,0.670698	0.000213206	0.000483387
2	chr3:179298093:T:C	179298093	C,C	T,T	1,1	inf,-inf	inf,inf	2.33542,0.194608	0.000213118	0.000488421
2	chr3:179341300:G:A	179341300	NA,A	NA,G	NA,1	NA,-inf	NA,inf	NA,0.678522	0.000212998	0.000481792
2	chr3:179215955:T:C	179215955	NA,C	NA,T	NA,1	NA,inf	NA,inf	NA,0.594479	0.000212973	0.000488395
2	chr3:179322739:A:G	179322739	NA,G	NA,A	NA,1	NA,inf	NA,inf	NA,0.658839	0.000212779	0.000489054
2	chr3:179321748:G:A	179321748	NA,A	NA,G	NA,1	NA,inf	NA,inf	NA,0.658839	0.000212779	0.000489054
2	chr3:179422853:C:T	179422853	NA,T	NA,C	NA,1	NA,inf	NA,inf	NA,0.628636	0.000212618	0.000484493
2	chr3:178989475:C:T	178989475	T,T	C,C	1,1	inf,-inf	inf,inf	5.9232,1.78404	0.00021243	0.0182436
2	chr3:179193644:A:G	179193644	NA,G	NA,A	NA,1	NA,inf	NA,inf	NA,0.592396	0.000212286	0.000486817
2	chr3:179409193:T:C	179409193	C,NA	T,NA	1,NA	-inf,NA	inf,NA	1.347,NA	0.000212278	0.000482288
2	chr3:179354166:C:T	179354166	NA,T	NA,C	NA,1	NA,-inf	NA,inf	NA,0.660423	0.000211532	0.000479776
2	chr3:178584988:G:C	178584988	C,C	G,G	1,1	inf,-inf	inf,inf	0.78713,1.53975	0.000211044	0.000496878
2	chr3:179283979:A:G	179283979	NA,G	NA,A	NA,1	NA,-inf	NA,inf	NA,0.597461	0.000211025	0.00047803
2	chr3:179403249:T:G	179403249	NA,G	NA,T	NA,1	NA,inf	NA,inf	NA,0.651746	0.000210849	0.000484681
2	chr3:179334134:C:T	179334134	NA,T	NA,C	NA,1	NA,inf	NA,inf	NA,0.65182	0.000210679	0.000484162
2	chr3:179515759:A:G	179515759	NA,G	NA,A	NA,1	NA,inf	NA,inf	NA,0.587989	0.000210635	0.000482039
2	chr3:179058908:TAGG:T	179058908	NA,T	NA,TAGG	NA,1	NA,-inf	NA,inf	NA,0.609438	0.000210476	0.000476491
2	chr3:178674011:T:C	178674011	C,C	T,T	1,1	-inf,inf	inf,inf	0.220537,1.57488	0.000210332	0.000467588
2	chr3:178799450:A:C	178799450	C,C	A,A	1,1	inf,-inf	inf,inf	1.73962,0.642123	0.000210325	0.000472641
2	chr3:179455191:G:T	179455191	T,T	G,G	1,1	inf,-inf	inf,inf	1.30257,0.389286	0.000210174	0.000473244
2	chr3:178564378:G:A	178564378	NA,A	NA,G	NA,1	NA,-inf	NA,inf	NA,0.596574	0.000210122	0.000474365
2	chr3:179057153:A:T	179057153	NA,T	NA,A	NA,1	NA,-inf	NA,inf	NA,0.608009	0.000210037	0.000475499
2	chr3:179448353:T:C	179448353	NA,C	NA,T	NA,1	NA,-inf	NA,inf	NA,0.599593	0.000209952	0.000473934
2	chr3:178850704:T:C	178850704	NA,C	NA,T	NA,1	NA,inf	NA,inf	NA,0.561576	0.000209938	0.000477652
2	chr3:179401611:A:G	179401611	NA,G	NA,A	NA,1	NA,-inf	NA,inf	NA,0.654855	0.000209785	0.000475527
2	chr3:178672247:G:A	178672247	NA,A	NA,G	NA,1	NA,-inf	NA,inf	NA,0.62125	0.000209636	0.000473692
2	chr3:178646492:G:A	178646492	A,NA	G,NA	1,NA	inf,NA	inf,NA	0.955603,NA	0.000209613	0.000478338
2	chr3:179132193:G:A	179132193	NA,A	NA,G	NA,1	NA,-inf	NA,inf	NA,0.647266	0.000209475	0.000473663
2	chr3:179270197:C:T	179270197	NA,T	NA,C	NA,1	NA,inf	NA,inf	NA,0.567848	0.000209344	0.000473264
2	chr3:178898743:T:A	178898743	NA,A	NA,T	NA,1	NA,inf	NA,inf	NA,0.614806	0.000209234	0.000477411
2	chr3:179284637:A:G	179284637	NA,G	NA,A	NA,1	NA,-inf	NA,inf	NA,0.591611	0.000209227	0.000473962
2	chr3:179046675:A:C	179046675	C,C	A,A	1,1	inf,inf	inf,inf	6.47769,0.631791	0.000209126	0.00992708
2	chr3:178654491:A:T	178654491	T,T	A,A	1,1	-inf,-inf	inf,inf	2.3256,0.102229	0.000208982	0.000482714
2	chr3:179346421:C:T	179346421	NA,T	NA,C	NA,1	NA,-inf	NA,inf	NA,0.582695	0.000208931	0.000472862
2	chr3:178635976:A:G	178635976	NA,G	NA,A	NA,1	NA,-inf	NA,inf	NA,0.618421	0.000208867	0.000471776
2	chr3:179343673:G:T	179343673	NA,T	NA,G	NA,1	NA,-inf	NA,inf	NA,0.58199	0.000208713	0.000472371
2	chr3:179192562:T:C	179192562	C,C	T,T	1,1	inf,-inf	inf,inf	0.641194,1.55215	0.000208378	0.000470433
2	chr3:179268578:A:G	179268578	NA,G	NA,A	NA,1	NA,inf	NA,inf	NA,0.564693	0.000208366	0.00047106
2	chr3:179283710:T:C	179283710	NA,C	NA,T	NA,1	NA,-inf	NA,inf	NA,0.588455	0.000208267	0.000471788
2	chr3:178582937:T:C	178582937	C,C	T,T	1,1	inf,-inf	inf,inf	0.773988,1.5391	0.000208248	0.000490241
2	chr3:179285719:G:A	179285719	NA,A	NA,G	NA,1	NA,-inf	NA,inf	NA,0.588283	0.000208213	0.000471667
2	chr3:179286079:G:A	179286079	NA,A	NA,G	NA,1	NA,-inf	NA,inf	NA,0.587792	0.000208062	0.000471327
2	chr3:179345186:A:T	179345186	NA,T	NA,A	NA,1	NA,-inf	NA,inf	NA,0.589872	0.000207941	0.000470323
2	chr3:178650711:G:A	178650711	A,A	G,G	1,1	-inf,-inf	inf,inf	2.32698,0.0886186	0.000207917	0.00048094
2	chr3:179519403:A:G	179519403	NA,G	NA,A	NA,1	NA,inf	NA,inf	NA,0.600942	0.000207883	0.000475091
2	chr3:179419311:T:C	179419311	NA,C	NA,T	NA,1	NA,inf	NA,inf	NA,0.612411	0.000207826	0.000474518
2	chr3:179054957:A:C	179054957	C,C	A,A	1,1	inf,inf	inf,inf	6.42747,0.650239	0.00020771	0.00918069
2	chr3:179138754:T:C	179138754	C,C	T,T	1,1	inf,-inf	inf,inf	0.166136,1.66736	0.000207591	0.000469974
2	chr3:179285446:C:T	179285446	NA,T	NA,C	NA,1	NA,-inf	NA,inf	NA,0.585978	0.000207431	0.000469854
2	chr3:179285609:C:T	179285609	NA,T	NA,C	NA,1	NA,-inf	NA,inf	NA,0.584812	0.000207159	0.000469284
2	chr3:179034120:C:G	179034120	NA,G	NA,C	NA,1	NA,-inf	NA,inf	NA,0.596337	0.000206897	0.000468538
2	chr3:178599686:T:C	178599686	C,C	T,T	1,1	-inf,-inf	inf,inf	1.24528,0.168194	0.000206706	0.000468844
2	chr3:178812796:C:T	178812796	NA,T	NA,C	NA,1	NA,-inf	NA,inf	NA,0.577209	0.000206594	0.000461698
2	chr3:178769080:T:C	178769080	NA,C	NA,T	NA,1	NA,-inf	NA,inf	NA,0.602351	0.000206583	0.000466046
2	chr3:178770829:C:T	178770829	NA,T	NA,C	NA,1	NA,-inf	NA,inf	NA,0.600456	0.000206019	0.000464782
2	chr3:179360672:T:C	179360672	NA,C	NA,T	NA,1	NA,-inf	NA,inf	NA,0.587326	0.000205983	0.000465545
2	chr3:179513369:A:G	179513369	G,G	A,A	1,1	-inf,-inf	inf,inf	0.896668,0.593957	0.000205921	0.000466695
2	chr3:178648028:T:G	178648028	NA,G	NA,T	NA,1	NA,-inf	NA,inf	NA,0.608402	0.000205911	0.000465419
2	chr3:179251573:C:A	179251573	NA,A	NA,C	NA,1	NA,inf	NA,inf	NA,0.581429	0.00020583	0.000469111
2	chr3:179047716:G:A	179047716	A,A	G,G	1,1	inf,inf	inf,inf	6.54703,0.585885	0.000205522	0.0107631
2	chr3:179385870:A:C	179385870	NA,C	NA,A	NA,1	NA,-inf	NA,inf	NA,0.585392	0.000205427	0.000464308
2	chr3:179346549:C:T	179346549	NA,T	NA,C	NA,1	NA,-inf	NA,inf	NA,0.651824	0.000205233	0.000464265
2	chr3:178737448:G:A	178737448	NA,A	NA,G	NA,1	NA,-inf	NA,inf	NA,0.598441	0.000205225	0.000463036
2	chr3:179166372:C:T	179166372	NA,T	NA,C	NA,1	NA,-inf	NA,inf	NA,0.649202	0.000205128	0.000463955
2	chr3:179185048:A:G	179185048	NA,G	NA,A	NA,1	NA,-inf	NA,inf	NA,0.647271	0.000204573	0.000462699
2	chr3:179218425:C:T	179218425	NA,T	NA,C	NA,1	NA,inf	NA,inf	NA,0.566188	0.000204279	0.00046827
2	chr3:179298413:G:A	179298413	NA,A	NA,G	NA,1	NA,-inf	NA,inf	NA,0.564102	0.000204137	0.000460396
2	chr3:179050074:G:A	179050074	NA,A	NA,G	NA,1	NA,-inf	NA,inf	NA,0.588203	0.000204095	0.000462021
2	chr3:179213561:A:G	179213561	NA,G	NA,A	NA,1	NA,inf	NA,inf	NA,0.565228	0.000203992	0.000467614
2	chr3:179426153:A:G	179426153	G,G	A,A	1,1	inf,-inf	inf,inf	1.05417,1.02874	0.000203943	0.000465303
2	chr3:179377277:TTTAA:T	179377277	NA,T	NA,TTTAA	NA,1	NA,-inf	NA,inf	NA,0.579936	0.000203791	0.000460616
2	chr3:178650345:G:A	178650345	A,A	G,G	1,1	-inf,-inf	inf,inf	2.31236,0.0910177	0.00020371	0.000471029
2	chr3:179109827:T:C	179109827	NA,C	NA,T	NA,1	NA,-inf	NA,inf	NA,0.578449	0.000203698	0.000466541
2	chr3:179052335:C:A	179052335	A,A	C,C	1,1	inf,inf	inf,inf	6.3684,0.671139	0.000203669	0.00836864
2	chr3:179195360:C:T	179195360	NA,T	NA,C	NA,1	NA,inf	NA,inf	NA,0.563586	0.000203505	0.000466488
2	chr3:179497630:A:G	179497630	NA,G	NA,A	NA,1	NA,inf	NA,inf	NA,0.563794	0.0002034	0.000465244
2	chr3:179455132:C:T	179455132	NA,T	NA,C	NA,1	NA,inf	NA,inf	NA,0.550426	0.000203283	0.000459542
2	chr3:178932191:C:T	178932191	T,NA	C,NA	1,NA	inf,NA	inf,NA	1.21502,NA	0.000203276	0.000463848
2	chr3:178712472:T:C	178712472	NA,C	NA,T	NA,1	NA,-inf	NA,inf	NA,0.599332	0.00020327	0.000458999
2	chr3:179171362:A:G	179171362	G,G	A,A	1,1	inf,-inf	inf,inf	0.0377953,1.55342	0.000202764	0.000458227
2	chr3:179396887:T:C	179396887	NA,C	NA,T	NA,1	NA,inf	NA,inf	NA,0.624527	0.000202731	0.000465774
2	chr3:178898332:C:T	178898332	NA,T	NA,C	NA,1	NA,inf	NA,inf	NA,0.635618	0.00020266	0.000461261
2	chr3:179517504:G:A	179517504	NA,A	NA,G	NA,1	NA,-inf	NA,inf	NA,0.56024	0.000202612	0.0004589
2	chr3:179049073:A:G	179049073	NA,G	NA,A	NA,1	NA,-inf	NA,inf	NA,0.582305	0.000202435	0.000458269
2	chr3:179049852:C:T	179049852	T,T	C,C	1,1	inf,inf	inf,inf	6.51107,0.592289	0.000202192	0.010082
2	chr3:179221463:A:T	179221463	T,T	A,A	1,1	-inf,-inf	inf,inf	0.0805331,1.4945	0.00020211	0.000457138
2	chr3:179045758:T:C	179045758	NA,C	NA,T	NA,1	NA,-inf	NA,inf	NA,0.580604	0.000201944	0.000457158
2	chr3:178672722:A:G	178672722	NA,G	NA,A	NA,1	NA,-inf	NA,inf	NA,0.557658	0.000201917	0.000452909
2	chr3:179088207:A:G	179088207	G,G	A,A	1,1	inf,-inf	inf,inf	0.154526,1.72884	0.000201808	0.000453874
2	chr3:178909117:G:A	178909117	NA,A	NA,G	NA,1	NA,inf	NA,inf	NA,0.589629	0.000201769	0.000460205
2	chr3:179339223:G:A	179339223	NA,A	NA,G	NA,1	NA,-inf	NA,inf	NA,0.631141	0.000201762	0.000457457
2	chr3:179048441:C:T	179048441	NA,T	NA,C	NA,1	NA,-inf	NA,inf	NA,0.579767	0.000201702	0.000456612
2	chr3:179231093:T:C	179231093	C,C	T,T	1,1	inf,-inf	inf,inf	0.657023,1.52477	0.000201674	0.000455358
2	chr3:178752631:G:A	178752631	NA,A	NA,G	NA,1	NA,-inf	NA,inf	NA,0.553899	0.00020148	0.000455274
2	chr3:179370171:G:A	179370171	NA,A	NA,G	NA,1	NA,inf	NA,inf	NA,0.619948	0.000201475	0.000462854
2	chr3:178736983:T:C	178736983	NA,C	NA,T	NA,1	NA,-inf	NA,inf	NA,0.582228	0.000201304	0.000454316
2	chr3:179189235:A:T	179189235	T,T	A,A	1,1	inf,-inf	inf,inf	0.182546,1.65356	0.000201157	0.00045543
2	chr3:179389270:A:G	179389270	NA,G	NA,A	NA,1	NA,inf	NA,inf	NA,0.617401	0.000200763	0.0004612
2	chr3:178706396:G:C	178706396	C,NA	G,NA	1,NA	-inf,NA	inf,NA	0.612199,NA	0.000200726	0.000455682
2	chr3:179392489:G:C	179392489	NA,C	NA,G	NA,1	NA,inf	NA,inf	NA,0.617221	0.000200714	0.000461086
2	chr3:178589929:A:C	178589929	C,C	A,A	1,1	-inf,-inf	inf,inf	1.24132,0.0942608	0.000200642	0.000458682
2	chr3:178714273:C:T	178714273	NA,T	NA,C	NA,1	NA,-inf	NA,inf	NA,0.544458	0.000200351	0.000451472
2	chr3:178541972:A:G	178541972	NA,G	NA,A	NA,1	NA,-inf	NA,inf	NA,0.561944	0.000200299	0.000452058
2	chr3:179280925:G:A	179280925	NA,A	NA,G	NA,1	NA,-inf	NA,inf	NA,0.561781	0.000200258	0.000453788
2	chr3:179218439:T:G	179218439	G,G	T,T	1,1	-inf,-inf	inf,inf	0.0824841,1.48728	0.000200243	0.000452908
2	chr3:178581508:T:C	178581508	NA,C	NA,T	NA,1	NA,inf	NA,inf	NA,0.547941	0.000200145	0.000466925
2	chr3:179486000:G:A	179486000	NA,A	NA,G	NA,1	NA,inf	NA,inf	NA,0.535366	0.000200142	0.000455953
2	chr3:179226113:C:G	179226113	G,G	C,C	1,1	inf,-inf	inf,inf	0.6608,1.51767	0.000200012	0.000451616
2	chr3:179024384:C:A	179024384	NA,A	NA,C	NA,1	NA,-inf	NA,inf	NA,0.66161	0.000199937	0.00045132
2	chr3:178650637:G:A	178650637	A,A	G,G	1,1	-inf,-inf	inf,inf	2.30182,0.0852678	0.00019986	0.000462352
2	chr3:179250664:G:A	179250664	NA,A	NA,G	NA,1	NA,inf	NA,inf	NA,0.51382	0.000199725	0.000455188
2	chr3:179084334:G:T	179084334	NA,T	NA,G	NA,1	NA,inf	NA,inf	NA,0.528786	0.000199569	0.000452531
2	chr3:178945671:C:T	178945671	NA,T	NA,C	NA,1	NA,-inf	NA,inf	NA,0.637737	0.000199412	0.000450654
2	chr3:179422444:C:T	179422444	NA,T	NA,C	NA,1	NA,-inf	NA,inf	NA,0.555986	0.000199341	0.000450742
2	chr3:178638481:C:T	178638481	T,T	C,C	1,1	-inf,-inf	inf,inf	2.54244,0.104774	0.000199268	0.000458881
2	chr3:179008567:A:C	179008567	NA,C	NA,A	NA,1	NA,-inf	NA,inf	NA,0.571618	0.000199105	0.000450784
2	chr3:179006316:A:G	179006316	NA,G	NA,A	NA,1	NA,-inf	NA,inf	NA,0.570679	0.000198839	0.000450184
2	chr3:178741213:A:G	178741213	NA,G	NA,A	NA,1	NA,-inf	NA,inf	NA,0.573792	0.000198474	0.000447763
2	chr3:179331424:A:G	179331424	NA,G	NA,A	NA,1	NA,-inf	NA,inf	NA,0.618858	0.00019839	0.000449811
2	chr3:179453285:T:A	179453285	NA,A	NA,T	NA,1	NA,-inf	NA,inf	NA,0.561293	0.000198306	0.000448106
2	chr3:179422854:G:A	179422854	NA,A	NA,G	NA,1	NA,-inf	NA,inf	NA,0.572244	0.000198289	0.0004502
2	chr3:178912517:C:T	178912517	NA,T	NA,C	NA,1	NA,inf	NA,inf	NA,0.576825	0.00019814	0.00045206
2	chr3:179517763:C:A	179517763	A,A	C,C	1,1	inf,inf	inf,inf	0.977467,0.684189	0.000198136	0.000460731
2	chr3:178822456:T:C	178822456	NA,C	NA,T	NA,1	NA,inf	NA,inf	NA,0.537919	0.000198121	0.000444061
2	chr3:179453766:G:A	179453766	NA,A	NA,G	NA,1	NA,-inf	NA,inf	NA,0.559616	0.000198095	0.000447311
2	chr3:179336655:A:G	179336655	NA,G	NA,A	NA,1	NA,-inf	NA,inf	NA,0.616374	0.000197734	0.000448319
2	chr3:178800219:G:C	178800219	C,C	G,G	1,1	inf,-inf	inf,inf	1.80823,0.516457	0.00019772	0.000445809
2	chr3:179310019:A:G	179310019	NA,G	NA,A	NA,1	NA,inf	NA,inf	NA,0.526964	0.000197588	0.000445706
2	chr3:178599133:T:G	178599133	G,G	T,T	1,1	-inf,-inf	inf,inf	1.21258,0.176148	0.00019748	0.000447373
2	chr3:178961151:C:A	178961151	A,A	C,C	1,1	inf,-inf	inf,inf	5.45262,1.88684	0.000197478	0.00828707
2	chr3:179425767:A:G	179425767	NA,G	NA,A	NA,1	NA,-inf	NA,inf	NA,0.55173	0.000197388	0.000446837
2	chr3:179396256:C:T	179396256	NA,T	NA,C	NA,1	NA,inf	NA,inf	NA,0.602933	0.000197162	0.000452918
2	chr3:179161526:G:A	179161526	A,A	G,G	1,1	inf,-inf	inf,inf	0.169498,1.63843	0.000196858	0.000445715
2	chr3:178619241:T:C	178619241	NA,C	NA,T	NA,1	NA,-inf	NA,inf	NA,0.541902	0.00019676	0.000443573
2	chr3:179203079:T:C	179203079	NA,C	NA,T	NA,1	NA,inf	NA,inf	NA,0.541279	0.000196659	0.000450844
2	chr3:179168821:C:T	179168821	T,T	C,C	1,1	inf,-inf	inf,inf	0.189842,1.64231	0.000196639	0.000445209
2	chr3:178710714:C:T	178710714	T,T	C,C	1,1	inf,-inf	inf,inf	1.89135,0.542506	0.000196624	0.00044783
2	chr3:179033197:T:C	179033197	NA,C	NA,T	NA,1	NA,-inf	NA,inf	NA,0.560621	0.000196611	0.000445281
2	chr3:178776801:C:T	178776801	NA,T	NA,C	NA,1	NA,-inf	NA,inf	NA,0.567619	0.000196594	0.000443607
2	chr3:178558614:A:T	178558614	NA,T	NA,A	NA,1	NA,-inf	NA,inf	NA,0.549597	0.000196425	0.000443704
2	chr3:179292961:A:T	179292961	NA,T	NA,A	NA,1	NA,-inf	NA,inf	NA,0.532452	0.000196258	0.000442715
2	chr3:178781580:T:C	178781580	NA,C	NA,T	NA,1	NA,-inf	NA,inf	NA,0.5356	0.000196224	0.000443421
2	chr3:178556099:G:A	178556099	NA,A	NA,G	NA,1	NA,inf	NA,inf	NA,0.631324	0.000196126	0.000387015
2	chr3:178993803:A:C	178993803	C,C	A,A	1,1	-inf,inf	inf,inf	1.73723,0.380879	0.000195915	0.000426778
2	chr3:178970447:G:A	178970447	NA,A	NA,G	NA,1	NA,-inf	NA,inf	NA,0.580997	0.000195732	0.000444842
2	chr3:179148539:C:T	179148539	T,T	C,C	1,1	inf,-inf	inf,inf	0.163329,1.63285	0.000195582	0.000442819
2	chr3:178642090:T:C	178642090	NA,C	NA,T	NA,1	NA,inf	NA,inf	NA,0.591417	0.000195533	0.000454738
2	chr3:179187307:G:A	179187307	NA,A	NA,G	NA,1	NA,inf	NA,inf	NA,0.615066	0.000195339	0.00044627
2	chr3:179354652:A:G	179354652	G,NA	A,NA	1,NA	-inf,NA	inf,NA	0.681938,NA	0.000195338	0.000443203
2	chr3:179320244:GC:G	179320244	NA,G	NA,GC	NA,1	NA,-inf	NA,inf	NA,0.607732	0.000195257	0.000442703
2	chr3:179331646:G:A	179331646	NA,A	NA,G	NA,1	NA,-inf	NA,inf	NA,0.539692	0.000195037	0.000442195
2	chr3:179340609:T:C	179340609	NA,C	NA,T	NA,1	NA,-inf	NA,inf	NA,0.60381	0.000194394	0.000440775
2	chr3:179276542:T:TG	179276542	NA,TG	NA,T	NA,1	NA,inf	NA,inf	NA,0.512518	0.000194214	0.000441218
2	chr3:178732250:A:G	178732250	NA,G	NA,A	NA,1	NA,-inf	NA,inf	NA,0.556449	0.000194118	0.000438158
2	chr3:179390675:A:G	179390675	NA,G	NA,A	NA,1	NA,-inf	NA,inf	NA,0.596334	0.000194082	0.000439885
2	chr3:179022828:G:A	179022828	NA,A	NA,G	NA,1	NA,-inf	NA,inf	NA,0.552795	0.000194004	0.000439266
2	chr3:179217255:T:G	179217255	NA,G	NA,T	NA,1	NA,inf	NA,inf	NA,0.531044	0.000193793	0.000444181
2	chr3:179107107:T:C	179107107	NA,C	NA,T	NA,1	NA,inf	NA,inf	NA,0.509015	0.000193537	0.000439006
2	chr3:179522457:T:C	179522457	C,NA	T,NA	1,NA	-inf,NA	inf,NA	0.589234,NA	0.000193478	0.00043895
2	chr3:179173340:C:T	179173340	NA,T	NA,C	NA,1	NA,inf	NA,inf	NA,0.623441	0.000193388	0.000442068
2	chr3:179207948:G:A	179207948	A,A	G,G	1,1	-inf,-inf	inf,inf	0.10759,1.43933	0.000193107	0.000436823
2	chr3:179209471:CCAAT:C	179209471	NA,C	NA,CCAAT	NA,1	NA,inf	NA,inf	NA,0.527537	0.000192835	0.000441966
2	chr3:179426233:G:A	179426233	NA,A	NA,G	NA,1	NA,inf	NA,inf	NA,0.523505	0.000192505	0.000443266
2	chr3:179423292:T:C	179423292	NA,C	NA,T	NA,1	NA,-inf	NA,inf	NA,0.550326	0.000192304	0.000436601
2	chr3:179265541:C:T	179265541	NA,T	NA,C	NA,1	NA,inf	NA,inf	NA,0.51346	0.000192105	0.000434797
2	chr3:179206875:T:C	179206875	NA,C	NA,T	NA,1	NA,inf	NA,inf	NA,0.524549	0.000192023	0.000440091
2	chr3:178668480:G:A	178668480	NA,A	NA,G	NA,1	NA,-inf	NA,inf	NA,0.558916	0.000191998	0.000433843
2	chr3:179025336:C:CA	179025336	NA,CA	NA,C	NA,1	NA,-inf	NA,inf	NA,0.545123	0.000191959	0.000434648
2	chr3:179461229:T:C	179461229	NA,C	NA,T	NA,1	NA,inf	NA,inf	NA,0.507545	0.00019188	0.000436857
2	chr3:179077631:G:A	179077631	NA,A	NA,G	NA,1	NA,-inf	NA,inf	NA,0.543752	0.000191584	0.000432973
2	chr3:179212749:A:G	179212749	G,G	A,A	1,1	-inf,-inf	inf,inf	0.0875372,1.45627	0.000191483	0.000433164
2	chr3:179316991:A:G	179316991	NA,G	NA,A	NA,1	NA,-inf	NA,inf	NA,0.531455	0.000191397	0.000432978
2	chr3:178998799:A:G	178998799	NA,G	NA,A	NA,1	NA,-inf	NA,inf	NA,0.543058	0.000191339	0.000433236
2	chr3:179033410:T:C	179033410	NA,C	NA,T	NA,1	NA,-inf	NA,inf	NA,0.542423	0.00019124	0.000433025
2	chr3:178769678:C:T	178769678	NA,T	NA,C	NA,1	NA,inf	NA,inf	NA,0.51722	0.000191123	0.000436286
2	chr3:179042480:A:G	179042480	NA,G	NA,A	NA,1	NA,-inf	NA,inf	NA,0.541805	0.000191078	0.000432659
2	chr3:178749065:G:A	178749065	NA,A	NA,G	NA,1	NA,-inf	NA,inf	NA,0.547034	0.000191012	0.000431291
2	chr3:179039848:T:A	179039848	NA,A	NA,T	NA,1	NA,-inf	NA,inf	NA,0.541483	0.000190992	0.000432462
2	chr3:179500413:C:T	179500413	NA,T	NA,C	NA,1	NA,inf	NA,inf	NA,0.520004	0.000190985	0.000436647
2	chr3:179043595:T:C	179043595	NA,C	NA,T	NA,1	NA,-inf	NA,inf	NA,0.541381	0.000190965	0.000432402
2	chr3:179027590:TAA:T	179027590	NA,T	NA,TAA	NA,1	NA,-inf	NA,inf	NA,0.540946	0.000190849	0.00043214
2	chr3:179280899:C:T	179280899	NA,T	NA,C	NA,1	NA,-inf	NA,inf	NA,0.526245	0.000190577	0.000431895
2	chr3:179380084:A:G	179380084	NA,G	NA,A	NA,1	NA,-inf	NA,inf	NA,0.532318	0.000190552	0.000430754
2	chr3:178809289:G:A	178809289	NA,A	NA,G	NA,1	NA,inf	NA,inf	NA,0.589796	0.000190547	0.000394579
2	chr3:179412094:T:C	179412094	NA,C	NA,T	NA,1	NA,inf	NA,inf	NA,0.517494	0.000190469	0.000438529
2	chr3:179429064:C:A	179429064	A,A	C,C	1,1	-inf,inf	inf,inf	1.25044,0.270704	0.000190324	0.000428558
2	chr3:179042840:A:C	179042840	C,C	A,A	1,1	inf,inf	inf,inf	6.48884,0.561346	0.000190316	0.00924856
2	chr3:179079349:A:G	179079349	G,G	A,A	1,1	-inf,-inf	inf,inf	0.0742602,1.52283	0.000190311	0.000428636
2	chr3:179289846:C:T	179289846	NA,T	NA,C	NA,1	NA,-inf	NA,inf	NA,0.509656	0.000189903	0.000428448
2	chr3:179104580:A:G	179104580	G,G	A,A	1,1	inf,-inf	inf,inf	0.141412,1.61172	0.000189835	0.000429723
2	chr3:179280239:T:C	179280239	NA,C	NA,T	NA,1	NA,-inf	NA,inf	NA,0.522179	0.000189492	0.000429438
2	chr3:179279859:A:G	179279859	NA,G	NA,A	NA,1	NA,-inf	NA,inf	NA,0.521799	0.000189388	0.000429203
2	chr3:179347513:G:T	179347513	NA,T	NA,G	NA,1	NA,-inf	NA,inf	NA,0.584373	0.000189372	0.000429368
2	chr3:178932802:T:C	178932802	NA,C	NA,T	NA,1	NA,inf	NA,inf	NA,0.532691	0.000189358	0.000431951
2	chr3:178617664:C:T	178617664	T,T	C,C	1,1	-inf,inf	inf,inf	0.827913,1.07738	0.000189244	0.000451562
2	chr3:179283182:G:C	179283182	NA,C	NA,G	NA,1	NA,-inf	NA,inf	NA,0.521243	0.000189244	0.000428878
2	chr3:179280216:T:C	179280216	NA,C	NA,T	NA,1	NA,-inf	NA,inf	NA,0.520892	0.00018915	0.000428664
2	chr3:179278055:G:A	179278055	NA,A	NA,G	NA,1	NA,-inf	NA,inf	NA,0.520843	0.000189137	0.000428636
2	chr3:179281868:T:TAAC	179281868	NA,TAAC	NA,T	NA,1	NA,-inf	NA,inf	NA,0.520843	0.000189137	0.000428636
2	chr3:179281769:A:C	179281769	NA,C	NA,A	NA,1	NA,-inf	NA,inf	NA,0.520784	0.000189121	0.000428599
2	chr3:179416121:G:C	179416121	NA,C	NA,G	NA,1	NA,inf	NA,inf	NA,0.510692	0.000188602	0.000434159
2	chr3:179163354:C:T	179163354	NA,T	NA,C	NA,1	NA,inf	NA,inf	NA,0.524325	0.000188389	0.000430695
2	chr3:179209557:T:C	179209557	C,C	T,T	1,1	-inf,-inf	inf,inf	0.099494,1.43349	0.000188228	0.00042579
2	chr3:179004245:G:A	179004245	A,NA	G,NA	1,NA	-inf,NA	inf,NA	0.561398,NA	0.000188142	0.000427209
2	chr3:178933690:T:C	178933690	NA,C	NA,T	NA,1	NA,inf	NA,inf	NA,0.52802	0.000188135	0.000429147
2	chr3:179154567:C:T	179154567	T,T	C,C	1,1	inf,-inf	inf,inf	0.134588,1.60226	0.000188091	0.000425847
2	chr3:179347551:AG:A	179347551	NA,A	NA,AG	NA,1	NA,-inf	NA,inf	NA,0.578173	0.00018781	0.000425898
2	chr3:179281555:G:A	179281555	NA,A	NA,G	NA,1	NA,-inf	NA,inf	NA,0.514977	0.000187594	0.000425142
2	chr3:178973912:T:C	178973912	C,C	T,T	1,1	-inf,inf	inf,inf	1.64545,0.484936	0.000187275	0.00040289
2	chr3:178753188:A:T	178753188	T,T	A,A	1,1	-inf,-inf	inf,inf	1.51621,0.939106	0.000187209	0.000426712
2	chr3:178896817:A:C	178896817	NA,C	NA,A	NA,1	NA,inf	NA,inf	NA,0.534184	0.000187171	0.000426848
2	chr3:178731946:C:T	178731946	NA,T	NA,C	NA,1	NA,-inf	NA,inf	NA,0.529667	0.000187052	0.000422282
2	chr3:178624721:T:C	178624721	NA,C	NA,T	NA,1	NA,inf	NA,inf	NA,0.511778	0.000186926	0.00042774
2	chr3:179262833:G:A	179262833	A,A	G,G	1,1	inf,-inf	inf,inf	0.801514,1.24419	0.000186846	0.000422811
2	chr3:178984777:G:A	178984777	A,A	G,G	1,1	inf,-inf	inf,inf	5.71746,1.7229	0.000186651	0.0110954
2	chr3:179012395:G:A	179012395	NA,A	NA,G	NA,1	NA,inf	NA,inf	NA,0.503669	0.000186373	0.000426531
2	chr3:179322031:C:T	179322031	NA,T	NA,C	NA,1	NA,-inf	NA,inf	NA,0.569442	0.000186275	0.000422199
2	chr3:178794264:C:G	178794264	NA,G	NA,C	NA,1	NA,-inf	NA,inf	NA,0.494379	0.000186227	0.00042249
2	chr3:178717273:AC:A	178717273	NA,A	NA,AC	NA,1	NA,-inf	NA,inf	NA,0.52735	0.000186109	0.000420037
2	chr3:179384477:T:A	179384477	NA,A	NA,T	NA,1	NA,-inf	NA,inf	NA,0.565666	0.000186025	0.00042163
2	chr3:178754974:G:A	178754974	A,NA	G,NA	1,NA	inf,NA	inf,NA	0.860997,NA	0.000186019	0.00042227
2	chr3:179420472:T:A	179420472	NA,A	NA,T	NA,1	NA,-inf	NA,inf	NA,0.524705	0.00018593	0.000421836
2	chr3:179307232:T:A	179307232	NA,A	NA,T	NA,1	NA,-inf	NA,inf	NA,0.570787	0.000185816	0.000421243
2	chr3:178577453:G:A	178577453	NA,A	NA,G	NA,1	NA,-inf	NA,inf	NA,0.499278	0.000185756	0.000418592
2	chr3:178602635:A:G	178602635	G,G	A,A	1,1	inf,-inf	inf,inf	1.40694,0.480922	0.000185613	0.000424184
2	chr3:178615191:C:T	178615191	NA,T	NA,C	NA,1	NA,inf	NA,inf	NA,0.545646	0.00018554	0.00043113
2	chr3:179384476:T:G	179384476	NA,G	NA,T	NA,1	NA,-inf	NA,inf	NA,0.563495	0.000185491	0.000420423
2	chr3:178823773:G:A	178823773	NA,A	NA,G	NA,1	NA,inf	NA,inf	NA,0.491727	0.000185457	0.000416056
2	chr3:179363158:C:T	179363158	T,T	C,C	1,1	-inf,-inf	inf,inf	0.0208221,1.51898	0.000185454	0.000414653
2	chr3:179287328:G:T	179287328	NA,T	NA,G	NA,1	NA,-inf	NA,inf	NA,0.533355	0.000185268	0.000418254
2	chr3:179384475:T:G	179384475	NA,G	NA,T	NA,1	NA,-inf	NA,inf	NA,0.560951	0.000184855	0.000418984
2	chr3:179316349:A:G	179316349	NA,G	NA,A	NA,1	NA,-inf	NA,inf	NA,0.504494	0.000184826	0.000419979
2	chr3:179337822:C:A	179337822	NA,A	NA,C	NA,1	NA,-inf	NA,inf	NA,0.496574	0.000184728	0.000418138
2	chr3:179384482:ATTTT:A	179384482	NA,A	NA,ATTTT	NA,1	NA,-inf	NA,inf	NA,0.559724	0.000184566	0.000418328
2	chr3:178554379:T:C	178554379	C,C	T,T	1,1	inf,-inf	inf,inf	0.157739,1.55055	0.000184438	0.000452518
2	chr3:179420755:G:A	179420755	NA,A	NA,G	NA,1	NA,inf	NA,inf	NA,0.523296	0.000184385	0.000420059
2	chr3:179127025:C:T	179127025	T,T	C,C	1,1	inf,-inf	inf,inf	0.867742,1.32274	0.00018427	0.000416574
2	chr3:178814821:GT:G	178814821	NA,G	NA,GT	NA,1	NA,-inf	NA,inf	NA,0.512911	0.000184077	0.000418203
2	chr3:178848375:C:A	178848375	NA,A	NA,C	NA,1	NA,-inf	NA,inf	NA,0.495509	0.000183703	0.00041423
2	chr3:179282280:C:T	179282280	NA,T	NA,C	NA,1	NA,-inf	NA,inf	NA,0.498793	0.000183401	0.000415646
2	chr3:178549840:A:T	178549840	NA,T	NA,A	NA,1	NA,-inf	NA,inf	NA,0.491556	0.000183276	0.000417036
2	chr3:178580617:G:A	178580617	NA,A	NA,G	NA,1	NA,-inf	NA,inf	NA,0.489524	0.000183258	0.000412987
2	chr3:179088349:TG:T	179088349	NA,T	NA,TG	NA,1	NA,inf	NA,inf	NA,0.519455	0.000183192	0.00041632
2	chr3:179442147:T:C	179442147	C,NA	T,NA	1,NA	inf,NA	inf,NA	0.738901,NA	0.000182969	0.000415155
2	chr3:178668607:G:A	178668607	A,A	G,G	1,1	inf,-inf	inf,inf	2.03199,0.17957	0.000182842	0.000420888
2	chr3:179280603:A:G	179280603	NA,G	NA,A	NA,1	NA,-inf	NA,inf	NA,0.496267	0.000182798	0.000414286
2	chr3:179216278:C:G	179216278	G,G	C,C	1,1	-inf,-inf	inf,inf	0.0911257,1.42542	0.000182795	0.000413528
2	chr3:178771537:G:A	178771537	A,NA	G,NA	1,NA	-inf,NA	inf,NA	0.412428,NA	0.00018274	0.000415144
2	chr3:178688376:T:C	178688376	C,C	T,T	1,1	inf,-inf	inf,inf	2.0557,0.133174	0.000182601	0.000420633
2	chr3:178578598:A:G	178578598	NA,G	NA,A	NA,1	NA,-inf	NA,inf	NA,0.486825	0.000182601	0.000411537
2	chr3:178633654:G:A	178633654	A,A	G,G	1,1	inf,-inf	inf,inf	1.75114,0.336833	0.000182144	0.000417729
2	chr3:178805681:G:A	178805681	NA,A	NA,G	NA,1	NA,inf	NA,inf	NA,0.555469	0.000182078	0.000378766
2	chr3:179124953:G:T	179124953	NA,T	NA,G	NA,1	NA,inf	NA,inf	NA,0.611425	0.000182062	0.000396847
2	chr3:178692651:G:A	178692651	A,A	G,G	1,1	inf,-inf	inf,inf	2.06219,0.115567	0.000182055	0.000419501
2	chr3:178582568:C:T	178582568	NA,T	NA,C	NA,1	NA,-inf	NA,inf	NA,0.484219	0.000181957	0.0004101
2	chr3:178747315:G:C	178747315	NA,C	NA,G	NA,1	NA,-inf	NA,inf	NA,0.506992	0.000181914	0.000410804
2	chr3:178570290:G:A	178570290	NA,A	NA,G	NA,1	NA,-inf	NA,inf	NA,0.483042	0.000181651	0.000409421
2	chr3:179047938:G:T	179047938	T,T	G,G	1,1	inf,inf	inf,inf	6.39736,0.577843	0.000181587	0.00783135
2	chr3:179423320:C:T	179423320	NA,T	NA,C	NA,1	NA,-inf	NA,inf	NA,0.508595	0.000181529	0.000411948
2	chr3:178662044:C:T	178662044	T,T	C,C	1,1	inf,-inf	inf,inf	2.07661,0.130147	0.00018132	0.000417333
2	chr3:179384478:ACCT:A	179384478	NA,A	NA,ACCT	NA,1	NA,-inf	NA,inf	NA,0.545857	0.000181218	0.000410741
2	chr3:179027034:G:A	179027034	NA,A	NA,G	NA,1	NA,-inf	NA,inf	NA,0.567974	0.00018117	0.000409685
2	chr3:178578866:T:C	178578866	C,C	T,T	1,1	-inf,inf	inf,inf	1.20749,0.0486811	0.000181021	0.000421518
2	chr3:179125895:A:T	179125895	NA,T	NA,A	NA,1	NA,inf	NA,inf	NA,0.606464	0.000180967	0.00039462
2	chr3:178582702:C:A	178582702	NA,A	NA,C	NA,1	NA,-inf	NA,inf	NA,0.480174	0.000180936	0.000407813
2	chr3:178973388:G:C	178973388	C,C	G,G	1,1	inf,-inf	inf,inf	2.20386,0.771241	0.000180886	0.000412045
2	chr3:178581657:A:G	178581657	NA,G	NA,A	NA,1	NA,-inf	NA,inf	NA,0.479955	0.000180881	0.000407691
2	chr3:179131333:G:A	179131333	A,A	G,G	1,1	inf,-inf	inf,inf	0.146086,1.5844	0.000180682	0.000409062
2	chr3:179095163:G:A	179095163	A,NA	G,NA	1,NA	inf,NA	inf,NA	0.86872,NA	0.000180604	0.000410946
2	chr3:179280356:G:C	179280356	NA,C	NA,G	NA,1	NA,-inf	NA,inf	NA,0.487364	0.000180586	0.000409283
2	chr3:178696991:A:C	178696991	C,C	A,A	1,1	-inf,inf	inf,inf	0.124833,1.54024	0.000180524	0.000400871
2	chr3:178765961:T:C	178765961	NA,C	NA,T	NA,1	NA,-inf	NA,inf	NA,0.504804	0.000180486	0.000407385
2	chr3:178917172:A:G	178917172	NA,G	NA,A	NA,1	NA,inf	NA,inf	NA,0.528793	0.000180452	0.000411206
2	chr3:178885296:G:C	178885296	NA,C	NA,G	NA,1	NA,inf	NA,inf	NA,0.547676	0.000180237	0.00041015
2	chr3:179484602:T:G	179484602	NA,G	NA,T	NA,1	NA,-inf	NA,inf	NA,0.474063	0.000180152	0.000407717
2	chr3:178848895:T:G	178848895	NA,G	NA,T	NA,1	NA,inf	NA,inf	NA,0.447526	0.000180116	0.000409615
2	chr3:178974088:CTT:C	178974088	C,C	CTT,CTT	1,1	inf,-inf	inf,inf	5.83599,1.70239	0.000180014	0.0132169
2	chr3:178916681:A:G	178916681	NA,G	NA,A	NA,1	NA,-inf	NA,inf	NA,0.461195	0.000179933	0.000407695
2	chr3:178807833:C:T	178807833	NA,T	NA,C	NA,1	NA,inf	NA,inf	NA,0.547681	0.000179852	0.000375732
2	chr3:178557582:G:A	178557582	NA,A	NA,G	NA,1	NA,-inf	NA,inf	NA,0.502775	0.00017965	0.000405994
2	chr3:178879194:G:T	178879194	NA,T	NA,G	NA,1	NA,inf	NA,inf	NA,0.478316	0.000179588	0.000411254
2	chr3:179500465:A:T	179500465	NA,T	NA,A	NA,1	NA,-inf	NA,inf	NA,0.472091	0.000179188	0.000405522
2	chr3:178652216:G:A	178652216	A,A	G,G	1,1	inf,-inf	inf,inf	1.85729,0.0829916	0.000179148	0.000412843
2	chr3:179471365:TC:T	179471365	NA,T	NA,TC	NA,1	NA,inf	NA,inf	NA,0.456196	0.000179139	0.000406266
2	chr3:178549568:C:T	178549568	T,T	C,C	1,1	inf,inf	inf,inf	1.35684,0.503777	0.000179123	0.000419872
2	chr3:178726463:T:C	178726463	NA,C	NA,T	NA,1	NA,-inf	NA,inf	NA,0.498647	0.000178875	0.000403848
2	chr3:179471069:C:T	179471069	NA,T	NA,C	NA,1	NA,-inf	NA,inf	NA,0.465945	0.000178843	0.000404654
2	chr3:178929359:G:C	178929359	NA,C	NA,G	NA,1	NA,inf	NA,inf	NA,0.474073	0.000178796	0.000409377
2	chr3:178915718:T:C	178915718	NA,C	NA,T	NA,1	NA,-inf	NA,inf	NA,0.45605	0.000178663	0.000404693
2	chr3:178913641:A:G	178913641	NA,G	NA,A	NA,1	NA,-inf	NA,inf	NA,0.455405	0.000178505	0.000404337
2	chr3:178916406:C:T	178916406	NA,T	NA,C	NA,1	NA,-inf	NA,inf	NA,0.454461	0.000178271	0.000403807
2	chr3:178746091:A:C	178746091	NA,C	NA,A	NA,1	NA,-inf	NA,inf	NA,0.491145	0.000178068	0.000402165
2	chr3:179493744:A:C	179493744	NA,C	NA,A	NA,1	NA,-inf	NA,inf	NA,0.467472	0.000177925	0.000402762
2	chr3:179207162:A:T	179207162	T,T	A,A	1,1	-inf,-inf	inf,inf	0.097248,1.40337	0.000177894	0.000402468
2	chr3:178690782:G:C	178690782	C,C	G,G	1,1	-inf,inf	inf,inf	0.118472,1.53749	0.000177856	0.000393658
2	chr3:179415640:A:AAAGT	179415640	AAAGT,AAAGT	A,A	1,1	-inf,inf	inf,inf	0.886018,0.841075	0.000177856	0.000393768
2	chr3:179362820:C:T	179362820	NA,T	NA,C	NA,1	NA,inf	NA,inf	NA,0.452526	0.000177727	0.000401307
2	chr3:179286905:T:G	179286905	NA,G	NA,T	NA,1	NA,-inf	NA,inf	NA,0.477863	0.000177666	0.00040062
2	chr3:179457538:A:G	179457538	NA,G	NA,A	NA,1	NA,-inf	NA,inf	NA,0.477012	0.000177589	0.00040084
2	chr3:179306214:C:T	179306214	NA,T	NA,C	NA,1	NA,-inf	NA,inf	NA,0.534562	0.000177229	0.000401789
2	chr3:178916205:T:C	178916205	NA,C	NA,T	NA,1	NA,-inf	NA,inf	NA,0.449958	0.000177156	0.000401303
2	chr3:178602790:G:A	178602790	A,A	G,G	1,1	-inf,inf	inf,inf	0.619909,1.10793	0.00017708	0.00042281
2	chr3:179458568:G:A	179458568	A,NA	G,NA	1,NA	inf,NA	inf,NA	0.78368,NA	0.000177039	0.00040197
2	chr3:178611888:T:G	178611888	G,G	T,T	1,1	inf,-inf	inf,inf	1.51886,0.506858	0.000176907	0.000404437
2	chr3:179470349:A:G	179470349	NA,G	NA,A	NA,1	NA,inf	NA,inf	NA,0.493461	0.000176644	0.000388856
2	chr3:179334948:T:A	179334948	NA,A	NA,T	NA,1	NA,-inf	NA,inf	NA,0.463919	0.00017662	0.000399862
2	chr3:178868660:A:G	178868660	NA,G	NA,A	NA,1	NA,inf	NA,inf	NA,0.485853	0.000176294	0.000401564
2	chr3:178794136:G:A	178794136	NA,A	NA,G	NA,1	NA,-inf	NA,inf	NA,0.462255	0.000176288	0.000398721
2	chr3:179171475:G:A	179171475	NA,A	NA,G	NA,1	NA,inf	NA,inf	NA,0.475931	0.000176274	0.000402779
2	chr3:179145323:G:A	179145323	NA,A	NA,G	NA,1	NA,inf	NA,inf	NA,0.427974	0.000176195	0.000401107
2	chr3:179493643:G:A	179493643	NA,A	NA,G	NA,1	NA,-inf	NA,inf	NA,0.479515	0.000176188	0.000400371
2	chr3:178742660:A:G	178742660	NA,G	NA,A	NA,1	NA,-inf	NA,inf	NA,0.483252	0.000176179	0.000397917
2	chr3:179286908:A:C	179286908	NA,C	NA,A	NA,1	NA,-inf	NA,inf	NA,0.471075	0.000176051	0.00039701
2	chr3:178574198:A:G	178574198	NA,G	NA,A	NA,1	NA,-inf	NA,inf	NA,0.462438	0.000176035	0.000397675
2	chr3:179310207:G:A	179310207	NA,A	NA,G	NA,1	NA,-inf	NA,inf	NA,0.466996	0.000176002	0.000399254
2	chr3:179289290:C:A	179289290	NA,A	NA,C	NA,1	NA,inf	NA,inf	NA,0.442991	0.000175542	0.000397796
2	chr3:179505250:G:A	179505250	NA,A	NA,G	NA,1	NA,-inf	NA,inf	NA,0.476359	0.000175541	0.00039887
2	chr3:178821221:T:C	178821221	NA,C	NA,T	NA,1	NA,inf	NA,inf	NA,0.439551	0.000175487	0.00040061
2	chr3:178553708:T:A	178553708	A,A	T,T	1,1	inf,inf	inf,inf	1.29139,0.569358	0.000175469	0.000411395
2	chr3:178929651:A:C	178929651	NA,C	NA,A	NA,1	NA,inf	NA,inf	NA,0.458826	0.000175381	0.000401447
2	chr3:178581458:CAA:C	178581458	NA,C	NA,CAA	NA,1	NA,inf	NA,inf	NA,0.429142	0.000175111	0.000400805
2	chr3:179148854:C:T	179148854	NA,T	NA,C	NA,1	NA,inf	NA,inf	NA,0.458144	0.000175103	0.000400576
2	chr3:179402398:T:C	179402398	NA,C	NA,T	NA,1	NA,inf	NA,inf	NA,0.459789	0.000175055	0.00039687
2	chr3:178891610:C:T	178891610	NA,T	NA,C	NA,1	NA,inf	NA,inf	NA,0.483837	0.000174938	0.000398749
2	chr3:178689358:G:A	178689358	A,A	G,G	1,1	inf,-inf	inf,inf	2.02427,0.140488	0.000174843	0.00040265
2	chr3:178769621:A:C	178769621	NA,C	NA,A	NA,1	NA,-inf	NA,inf	NA,0.477244	0.000174788	0.000394807
2	chr3:179499219:G:A	179499219	NA,A	NA,G	NA,1	NA,-inf	NA,inf	NA,0.452036	0.000174263	0.000394465
2	chr3:179344743:A:C	179344743	NA,C	NA,A	NA,1	NA,-inf	NA,inf	NA,0.464666	0.000174198	0.000395413
2	chr3:178675973:G:A	178675973	NA,A	NA,G	NA,1	NA,-inf	NA,inf	NA,0.452912	0.000174015	0.000393317
2	chr3:178938580:A:G	178938580	NA,G	NA,A	NA,1	NA,inf	NA,inf	NA,0.47815	0.000174	0.000396662
2	chr3:179439686:TCTTATGTAAAAATACAGATTCGCTGATTCAGA:T	179439686	NA,T	NA,TCTTATGTAAAAATACAGATTCGCTGATTCAGA	NA,1	NA,inf	NA,inf	NA,0.482627	0.000173728	0.000396038
2	chr3:179479849:C:T	179479849	NA,T	NA,C	NA,1	NA,inf	NA,inf	NA,0.446918	0.000173674	0.000396163
2	chr3:178571737:C:T	178571737	NA,T	NA,C	NA,1	NA,-inf	NA,inf	NA,0.445187	0.000173637	0.000391453
2	chr3:178951791:T:C	178951791	NA,C	NA,T	NA,1	NA,inf	NA,inf	NA,0.42646	0.000173468	0.000393499
2	chr3:178750986:T:C	178750986	NA,C	NA,T	NA,1	NA,-inf	NA,inf	NA,0.471519	0.000173383	0.000391691
2	chr3:178693578:C:G	178693578	NA,G	NA,C	NA,1	NA,-inf	NA,inf	NA,0.450346	0.000173148	0.000391241
2	chr3:179266919:A:C	179266919	NA,C	NA,A	NA,1	NA,inf	NA,inf	NA,0.462343	0.000172908	0.000375987
2	chr3:179321943:A:G	179321943	G,NA	A,NA	1,NA	inf,NA	inf,NA	0.830494,NA	0.000172711	0.000391801
2	chr3:179313283:G:A	179313283	NA,A	NA,G	NA,1	NA,inf	NA,inf	NA,0.442091	0.000172587	0.000394541
2	chr3:179462581:G:A	179462581	NA,A	NA,G	NA,1	NA,-inf	NA,inf	NA,0.438112	0.000172548	0.000390204
2	chr3:179394565:G:A	179394565	A,A	G,G	1,1	inf,-inf	inf,inf	0.0226757,1.4925	0.000172486	0.000385858
2	chr3:179462919:C:T	179462919	NA,T	NA,C	NA,1	NA,-inf	NA,inf	NA,0.43775	0.000172466	0.000390018
2	chr3:179168514:C:T	179168514	NA,T	NA,C	NA,1	NA,inf	NA,inf	NA,0.459118	0.000172408	0.00039388
2	chr3:179427477:T:C	179427477	NA,C	NA,T	NA,1	NA,inf	NA,inf	NA,0.445721	0.00017237	0.000396345
2	chr3:179293047:G:A	179293047	NA,A	NA,G	NA,1	NA,inf	NA,inf	NA,0.428183	0.000172305	0.00038968
2	chr3:179286022:A:G	179286022	G,NA	A,NA	1,NA	-inf,NA	inf,NA	0.546162,NA	0.00017213	0.00039072
2	chr3:179344567:G:T	179344567	NA,T	NA,G	NA,1	NA,-inf	NA,inf	NA,0.455191	0.000172008	0.00039042
2	chr3:178852391:CA:C	178852391	C,C	CA,CA	1,1	inf,-inf	inf,inf	1.76301,0.276565	0.000171812	0.000390298
2	chr3:179066661:C:T	179066661	NA,T	NA,C	NA,1	NA,inf	NA,inf	NA,0.581976	0.000171601	0.000372053
2	chr3:179102002:G:C	179102002	NA,C	NA,G	NA,1	NA,inf	NA,inf	NA,0.563596	0.000171564	0.000375064
2	chr3:179042240:C:T	179042240	T,T	C,C	1,1	inf,inf	inf,inf	6.34574,0.566018	0.00017156	0.00693602
2	chr3:178643477:A:G	178643477	NA,G	NA,A	NA,1	NA,-inf	NA,inf	NA,0.459791	0.000171505	0.000388012
2	chr3:179079383:ACCGCACCCGG:A	179079383	A,A	ACCGCACCCGG,ACCGCACCCGG	1,1	-inf,-inf	inf,inf	0.0708394,1.46638	0.00017142	0.000385971
2	chr3:179039013:C:T	179039013	T,T	C,C	1,1	inf,inf	inf,inf	6.33281,0.570763	0.000171258	0.00679683
2	chr3:178598896:T:C	178598896	NA,C	NA,T	NA,1	NA,-inf	NA,inf	NA,0.465869	0.00017125	0.000386491
2	chr3:179452869:T:G	179452869	G,G	T,T	1,1	inf,-inf	inf,inf	0.512936,0.869581	0.000171169	0.000384345
2	chr3:178857024:C:A	178857024	NA,A	NA,C	NA,1	NA,inf	NA,inf	NA,0.504861	0.000171134	0.000391782
2	chr3:179310593:T:C	179310593	NA,C	NA,T	NA,1	NA,inf	NA,inf	NA,0.49581	0.000171133	0.000373217
2	chr3:179034145:G:A	179034145	NA,A	NA,G	NA,1	NA,inf	NA,inf	NA,0.416168	0.000170967	0.000387959
2	chr3:179435532:T:C	179435532	NA,C	NA,T	NA,1	NA,-inf	NA,inf	NA,0.445574	0.000170956	0.000386679
2	chr3:179078532:T:C	179078532	C,C	T,T	1,1	-inf,-inf	inf,inf	0.0336079,1.50761	0.000170858	0.000384799
2	chr3:178769340:C:T	178769340	NA,T	NA,C	NA,1	NA,inf	NA,inf	NA,0.463393	0.000170787	0.000388602
2	chr3:178552187:G:A	178552187	A,A	G,G	1,1	-inf,-inf	inf,inf	0.62679,0.95273	0.000170783	0.000370594
2	chr3:179520952:A:C	179520952	C,C	A,A	1,1	inf,inf	inf,inf	0.140069,1.55412	0.000170742	0.000393496
2	chr3:178958918:G:A	178958918	A,NA	G,NA	1,NA	-inf,NA	inf,NA	0.50081,NA	0.000170691	0.000387565
2	chr3:178698746:T:C	178698746	C,C	T,T	1,1	-inf,inf	inf,inf	0.154021,1.50256	0.000170383	0.00037872
2	chr3:179113463:C:A	179113463	NA,A	NA,C	NA,1	NA,-inf	NA,inf	NA,0.499888	0.000170217	0.000384134
2	chr3:178979432:G:A	178979432	NA,A	NA,G	NA,1	NA,-inf	NA,inf	NA,0.455869	0.000170203	0.000385656
2	chr3:178605725:T:G	178605725	G,G	T,T	1,1	-inf,-inf	inf,inf	0.142928,1.48511	0.000169955	0.000322463
2	chr3:178995321:C:A	178995321	NA,A	NA,C	NA,1	NA,-inf	NA,inf	NA,0.454204	0.000169833	0.000384821
2	chr3:178955298:C:T	178955298	NA,T	NA,C	NA,1	NA,-inf	NA,inf	NA,0.454115	0.000169813	0.000384777
2	chr3:179456148:G:A	179456148	NA,A	NA,G	NA,1	NA,inf	NA,inf	NA,0.419718	0.000169794	0.000386362
2	chr3:178551368:T:C	178551368	C,C	T,T	1,1	inf,inf	inf,inf	1.27033,0.569365	0.000169789	0.000397997
2	chr3:179506301:G:A	179506301	NA,A	NA,G	NA,1	NA,inf	NA,inf	NA,0.452062	0.000169655	0.000387211
2	chr3:179171407:G:A	179171407	NA,A	NA,G	NA,1	NA,inf	NA,inf	NA,0.399104	0.000169468	0.000385867
2	chr3:178660604:G:T	178660604	NA,T	NA,G	NA,1	NA,-inf	NA,inf	NA,0.462785	0.000169241	0.000382639
2	chr3:178659137:C:A	178659137	NA,A	NA,C	NA,1	NA,-inf	NA,inf	NA,0.462785	0.000169241	0.000382639
2	chr3:179506065:G:A	179506065	NA,A	NA,G	NA,1	NA,-inf	NA,inf	NA,0.452166	0.000169232	0.000382998
2	chr3:179444932:T:C	179444932	NA,C	NA,T	NA,1	NA,inf	NA,inf	NA,0.414495	0.000169051	0.000386738
2	chr3:178780567:T:C	178780567	NA,C	NA,T	NA,1	NA,-inf	NA,inf	NA,0.451871	0.000169004	0.000381828
2	chr3:178961809:A:G	178961809	NA,G	NA,A	NA,1	NA,-inf	NA,inf	NA,0.450171	0.000168947	0.000382821
2	chr3:179026663:C:T	179026663	NA,T	NA,C	NA,1	NA,-inf	NA,inf	NA,0.439949	0.000168888	0.000382484
2	chr3:179039019:C:T	179039019	T,T	C,C	1,1	inf,inf	inf,inf	6.34117,0.557282	0.000168862	0.00679572
2	chr3:178690059:T:G	178690059	G,G	T,T	1,1	inf,-inf	inf,inf	1.99759,0.155383	0.00016882	0.000388636
2	chr3:178986054:G:C	178986054	NA,C	NA,G	NA,1	NA,-inf	NA,inf	NA,0.450254	0.000168452	0.000382009
2	chr3:179058002:A:C	179058002	NA,C	NA,A	NA,1	NA,-inf	NA,inf	NA,0.505668	0.000168384	0.000380538
2	chr3:179171910:G:A	179171910	NA,A	NA,G	NA,1	NA,inf	NA,inf	NA,0.39402	0.00016833	0.000383263
2	chr3:178956184:G:T	178956184	T,NA	G,NA	1,NA	-inf,NA	inf,NA	0.493279,NA	0.00016831	0.000382153
2	chr3:179173834:C:T	179173834	NA,T	NA,C	NA,1	NA,inf	NA,inf	NA,0.393739	0.000168268	0.00038312
2	chr3:178661960:G:A	178661960	NA,A	NA,G	NA,1	NA,-inf	NA,inf	NA,0.458174	0.000168244	0.000380393
2	chr3:178882033:A:G	178882033	NA,G	NA,A	NA,1	NA,inf	NA,inf	NA,0.452332	0.000167886	0.000382539
2	chr3:179442367:G:A	179442367	NA,A	NA,G	NA,1	NA,inf	NA,inf	NA,0.422584	0.000167751	0.000385054
2	chr3:178857139:G:A	178857139	NA,A	NA,G	NA,1	NA,inf	NA,inf	NA,0.487822	0.000167549	0.00038344
2	chr3:178604459:A:G	178604459	G,G	A,A	1,1	-inf,inf	inf,inf	0.645777,1.0496	0.000167537	0.000399564
2	chr3:178925134:A:C	178925134	NA,C	NA,A	NA,1	NA,inf	NA,inf	NA,0.491136	0.000167325	0.00038319
2	chr3:178582362:G:A	178582362	NA,A	NA,G	NA,1	NA,-inf	NA,inf	NA,0.423986	0.000167244	0.000378226
2	chr3:179474372:C:T	179474372	NA,T	NA,C	NA,1	NA,inf	NA,inf	NA,0.405558	0.000167244	0.000379329
2	chr3:178557441:G:A	178557441	NA,A	NA,G	NA,1	NA,-inf	NA,inf	NA,0.431073	0.000167187	0.000377656
2	chr3:179430544:C:G	179430544	G,NA	C,NA	1,NA	inf,NA	inf,NA	0.843278,NA	0.000166959	0.000378921
2	chr3:178650525:C:A	178650525	A,A	C,C	1,1	inf,inf	inf,inf	1.82205,0.00731861	0.000166919	0.000385624
2	chr3:179187276:A:G	179187276	NA,G	NA,A	NA,1	NA,inf	NA,inf	NA,0.387344	0.000166892	0.000379987
2	chr3:178799722:C:T	178799722	NA,T	NA,C	NA,1	NA,-inf	NA,inf	NA,0.446576	0.000166735	0.000376888
2	chr3:179431012:T:G	179431012	NA,G	NA,T	NA,1	NA,-inf	NA,inf	NA,0.479899	0.000166669	0.00037728
2	chr3:178852418:C:T	178852418	NA,T	NA,C	NA,1	NA,inf	NA,inf	NA,0.535922	0.000166427	0.000353982
2	chr3:179517217:T:G	179517217	NA,G	NA,T	NA,1	NA,-inf	NA,inf	NA,0.43388	0.000166282	0.000377794
2	chr3:179246158:TC:T	179246158	T,T	TC,TC	1,1	inf,-inf	inf,inf	0.72056,1.36949	0.000166238	0.000375536
2	chr3:178674899:G:A	178674899	NA,A	NA,G	NA,1	NA,-inf	NA,inf	NA,0.429296	0.000166085	0.000375401
2	chr3:179148348:G:T	179148348	T,NA	G,NA	1,NA	inf,NA	inf,NA	0.953942,NA	0.000166085	0.000376963
2	chr3:178578371:G:A	178578371	A,A	G,G	1,1	-inf,inf	inf,inf	1.16287,0.017074	0.000166074	0.000385001
2	chr3:178870360:G:A	178870360	NA,A	NA,G	NA,1	NA,inf	NA,inf	NA,0.418752	0.000166048	0.000379969
2	chr3:179378056:A:G	179378056	NA,G	NA,A	NA,1	NA,inf	NA,inf	NA,0.431386	0.000165972	0.000379055
2	chr3:178575612:G:A	178575612	NA,A	NA,G	NA,1	NA,-inf	NA,inf	NA,0.437971	0.000165599	0.000373413
2	chr3:178674900:C:A	178674900	NA,A	NA,C	NA,1	NA,-inf	NA,inf	NA,0.4265	0.000165488	0.000374057
2	chr3:178562516:G:A	178562516	NA,A	NA,G	NA,1	NA,-inf	NA,inf	NA,0.422419	0.000165325	0.000373476
2	chr3:179462711:C:T	179462711	NA,T	NA,C	NA,1	NA,inf	NA,inf	NA,0.393798	0.000165313	0.00037506
2	chr3:178987138:A:G	178987138	G,G	A,A	1,1	inf,-inf	inf,inf	5.88927,1.62123	0.000165265	0.0128896
2	chr3:179167766:A:G	179167766	NA,G	NA,A	NA,1	NA,inf	NA,inf	NA,0.380487	0.000165265	0.00037626
2	chr3:178948423:A:G	178948423	NA,G	NA,A	NA,1	NA,inf	NA,inf	NA,0.38643	0.000165206	0.000375708
2	chr3:179330209:C:T	179330209	T,NA	C,NA	1,NA	-inf,NA	inf,NA	0.54684,NA	0.00016511	0.000374316
2	chr3:179150215:T:G	179150215	G,NA	T,NA	1,NA	-inf,NA	inf,NA	0.473665,NA	0.000165039	0.000373979
2	chr3:179471596:G:T	179471596	NA,T	NA,G	NA,1	NA,inf	NA,inf	NA,0.39382	0.000164938	0.000373897
2	chr3:179140527:G:A	179140527	NA,A	NA,G	NA,1	NA,inf	NA,inf	NA,0.411383	0.000164833	0.000375206
2	chr3:179044878:CA:C	179044878	NA,C	NA,CA	NA,1	NA,inf	NA,inf	NA,0.389354	0.000164798	0.000373865
2	chr3:179186020:G:A	179186020	NA,A	NA,G	NA,1	NA,inf	NA,inf	NA,0.377425	0.000164705	0.000374984
2	chr3:179264846:C:T	179264846	T,T	C,C	1,1	inf,inf	inf,inf	1.03981,0.486382	0.000164636	0.00036822
2	chr3:179456394:A:G	179456394	NA,G	NA,A	NA,1	NA,inf	NA,inf	NA,0.396689	0.000164583	0.000374424
2	chr3:178562456:A:T	178562456	NA,T	NA,A	NA,1	NA,-inf	NA,inf	NA,0.418902	0.000164582	0.000371804
2	chr3:178555136:C:A	178555136	A,A	C,C	1,1	inf,inf	inf,inf	1.29503,0.520339	0.000164564	0.000385428
2	chr3:178569580:G:A	178569580	NA,A	NA,G	NA,1	NA,inf	NA,inf	NA,0.404335	0.00016452	0.000373588
2	chr3:179059533:C:T	179059533	NA,T	NA,C	NA,1	NA,inf	NA,inf	NA,0.410265	0.000164299	0.00037562
2	chr3:179472997:A:G	179472997	NA,G	NA,A	NA,1	NA,-inf	NA,inf	NA,0.437411	0.000164266	0.000371598
2	chr3:179404854:G:A	179404854	NA,A	NA,G	NA,1	NA,inf	NA,inf	NA,0.392401	0.000164037	0.000370512
2	chr3:178555172:C:T	178555172	T,T	C,C	1,1	inf,inf	inf,inf	1.30717,0.503298	0.000164019	0.00038405
2	chr3:179167985:T:TC	179167985	NA,TC	NA,T	NA,1	NA,inf	NA,inf	NA,0.374727	0.000163961	0.000373268
2	chr3:179233093:G:A	179233093	NA,A	NA,G	NA,1	NA,inf	NA,inf	NA,0.37474	0.000163937	0.000373191
2	chr3:179155083:A:C	179155083	NA,C	NA,A	NA,1	NA,inf	NA,inf	NA,0.374153	0.000163837	0.000372985
2	chr3:179198195:A:G	179198195	NA,G	NA,A	NA,1	NA,inf	NA,inf	NA,0.374062	0.000163742	0.000372877
2	chr3:179051482:C:T	179051482	NA,T	NA,C	NA,1	NA,inf	NA,inf	NA,0.40747	0.000163735	0.000374322
2	chr3:179047209:C:A	179047209	NA,A	NA,C	NA,1	NA,inf	NA,inf	NA,0.40747	0.000163735	0.000374322
2	chr3:178716557:C:T	178716557	NA,T	NA,C	NA,1	NA,-inf	NA,inf	NA,0.401263	0.000163346	0.00037564
2	chr3:179254788:A:G	179254788	G,G	A,A	1,1	inf,-inf	inf,inf	1.02914,0.263604	0.000163285	0.000374176
2	chr3:178735938:C:T	178735938	T,NA	C,NA	1,NA	inf,NA	inf,NA	0.682786,NA	0.000163219	0.000370739
2	chr3:178583632:G:C	178583632	NA,C	NA,G	NA,1	NA,-inf	NA,inf	NA,0.418586	0.000163185	0.000369603
2	chr3:179474287:C:T	179474287	NA,T	NA,C	NA,1	NA,inf	NA,inf	NA,0.384424	0.000162912	0.000369358
2	chr3:178568909:T:C	178568909	NA,C	NA,T	NA,1	NA,-inf	NA,inf	NA,0.403594	0.000162887	0.000368407
2	chr3:179247596:G:A	179247596	NA,A	NA,G	NA,1	NA,inf	NA,inf	NA,0.368924	0.000162725	0.000370483
2	chr3:179247667:T:A	179247667	NA,A	NA,T	NA,1	NA,inf	NA,inf	NA,0.368773	0.000162693	0.000370411
2	chr3:179519553:C:T	179519553	NA,T	NA,C	NA,1	NA,-inf	NA,inf	NA,0.414978	0.000162643	0.000368953
2	chr3:179174399:G:T	179174399	NA,T	NA,G	NA,1	NA,-inf	NA,inf	NA,0.461523	0.000162546	0.000366942
2	chr3:179338693:G:A	179338693	NA,A	NA,G	NA,1	NA,inf	NA,inf	NA,0.437144	0.000162531	0.000371981
2	chr3:179263448:G:A	179263448	NA,A	NA,G	NA,1	NA,inf	NA,inf	NA,0.389509	0.000162515	0.000367739
2	chr3:179262210:T:C	179262210	NA,C	NA,T	NA,1	NA,inf	NA,inf	NA,0.389509	0.000162515	0.000367739
2	chr3:179261755:T:C	179261755	NA,C	NA,T	NA,1	NA,inf	NA,inf	NA,0.389478	0.000162507	0.000367718
2	chr3:179287679:T:C	179287679	NA,C	NA,T	NA,1	NA,inf	NA,inf	NA,0.505651	0.000162438	0.000341126
2	chr3:179148344:AGT:A	179148344	A,NA	AGT,NA	1,NA	inf,NA	inf,NA	0.938373,NA	0.000162354	0.000368492
2	chr3:178983735:T:C	178983735	C,C	T,T	1,1	inf,-inf	inf,inf	5.85086,1.6209	0.000162224	0.0119051
2	chr3:178613410:CTTACTA:C	178613410	NA,C	NA,CTTACTA	NA,1	NA,-inf	NA,inf	NA,0.398916	0.000162157	0.000365993
2	chr3:179303647:A:G	179303647	NA,G	NA,A	NA,1	NA,-inf	NA,inf	NA,0.404485	0.000161994	0.00036688
2	chr3:179303935:G:A	179303935	A,A	G,G	1,1	inf,-inf	inf,inf	0.910883,1.04726	0.00016197	0.000367067
2	chr3:178924770:G:A	178924770	NA,A	NA,G	NA,1	NA,inf	NA,inf	NA,0.428458	0.000161883	0.000370289
2	chr3:178980732:G:A	178980732	A,A	G,G	1,1	inf,-inf	inf,inf	5.85192,1.62046	0.000161878	0.0119102
2	chr3:179393929:T:C	179393929	NA,C	NA,T	NA,1	NA,-inf	NA,inf	NA,0.406358	0.000161735	0.000365304
2	chr3:178686918:G:A	178686918	NA,A	NA,G	NA,1	NA,-inf	NA,inf	NA,0.407921	0.000161639	0.000365401
2	chr3:178726886:G:C	178726886	NA,C	NA,G	NA,1	NA,inf	NA,inf	NA,0.376312	0.000161638	0.000368605
2	chr3:179154111:A:G	179154111	NA,G	NA,A	NA,1	NA,inf	NA,inf	NA,0.455296	0.000161616	0.000367304
2	chr3:178872029:A:G	178872029	NA,G	NA,A	NA,1	NA,inf	NA,inf	NA,0.46082	0.000161516	0.000369609
2	chr3:178653198:G:A	178653198	NA,A	NA,G	NA,1	NA,inf	NA,inf	NA,0.42432	0.000161506	0.000373234
2	chr3:179111401:T:C	179111401	NA,C	NA,T	NA,1	NA,inf	NA,inf	NA,0.512048	0.000161447	0.000354085
2	chr3:179306148:C:T	179306148	NA,T	NA,C	NA,1	NA,inf	NA,inf	NA,0.448598	0.000161397	0.000353139
2	chr3:178917338:A:C	178917338	NA,C	NA,A	NA,1	NA,inf	NA,inf	NA,0.425958	0.000161384	0.000369132
2	chr3:179434685:C:G	179434685	NA,G	NA,C	NA,1	NA,inf	NA,inf	NA,0.392679	0.000161328	0.000370254
2	chr3:179131332:C:T	179131332	T,T	C,C	1,1	inf,-inf	inf,inf	0.160714,1.52428	0.000161309	0.000365248
2	chr3:179331944:A:G	179331944	NA,G	NA,A	NA,1	NA,-inf	NA,inf	NA,0.400046	0.000161274	0.000366434
2	chr3:178546963:G:T	178546963	T,T	G,G	1,1	inf,inf	inf,inf	1.24902,0.558499	0.000161219	0.000377744
2	chr3:179037328:G:A	179037328	A,A	G,G	1,1	inf,inf	inf,inf	6.24136,0.578858	0.000160895	0.00565327
2	chr3:178969351:G:A	178969351	A,A	G,G	1,1	-inf,inf	inf,inf	0.0760088,1.70076	0.000160838	0.000345991
2	chr3:178542249:G:A	178542249	NA,A	NA,G	NA,1	NA,-inf	NA,inf	NA,0.393379	0.000160816	0.000363139
2	chr3:178706617:C:T	178706617	NA,T	NA,C	NA,1	NA,-inf	NA,inf	NA,0.403792	0.000160812	0.000363657
2	chr3:179129697:T:G	179129697	NA,G	NA,T	NA,1	NA,inf	NA,inf	NA,0.35958	0.000160733	0.000365901
2	chr3:179114464:A:C	179114464	NA,C	NA,A	NA,1	NA,inf	NA,inf	NA,0.3595	0.000160718	0.000365866
2	chr3:178792935:T:C	178792935	NA,C	NA,T	NA,1	NA,-inf	NA,inf	NA,0.409901	0.000160619	0.00036403
2	chr3:179112196:T:C	179112196	NA,C	NA,T	NA,1	NA,inf	NA,inf	NA,0.358855	0.000160581	0.000365553
2	chr3:178655845:A:T	178655845	T,T	A,A	1,1	-inf,-inf	inf,inf	2.23464,0.3654	0.000160477	0.000362239
2	chr3:178978451:G:A	178978451	A,A	G,G	1,1	inf,-inf	inf,inf	5.84998,1.6144	0.000160391	0.0117523
2	chr3:179479910:T:C	179479910	NA,C	NA,T	NA,1	NA,-inf	NA,inf	NA,0.383979	0.000160264	0.000362825
2	chr3:179427863:C:T	179427863	NA,T	NA,C	NA,1	NA,inf	NA,inf	NA,0.386688	0.000160114	0.000367546
2	chr3:179310693:C:T	179310693	NA,T	NA,C	NA,1	NA,inf	NA,inf	NA,0.441053	0.000159948	0.000350165
2	chr3:178546793:A:G	178546793	G,G	A,A	1,1	inf,inf	inf,inf	1.2518,0.549954	0.000159865	0.000374514
2	chr3:178639936:T:C	178639936	NA,C	NA,T	NA,1	NA,-inf	NA,inf	NA,0.389505	0.000159723	0.000360826
2	chr3:179439893:T:C	179439893	NA,C	NA,T	NA,1	NA,inf	NA,inf	NA,0.384826	0.000159712	0.000366456
2	chr3:179308038:CTCTAAT:C	179308038	NA,C	NA,CTCTAAT	NA,1	NA,-inf	NA,inf	NA,0.376852	0.00015959	0.000361627
2	chr3:179309902:A:G	179309902	NA,G	NA,A	NA,1	NA,-inf	NA,inf	NA,0.376616	0.000159543	0.000361522
2	chr3:179308006:T:G	179308006	NA,G	NA,T	NA,1	NA,-inf	NA,inf	NA,0.376033	0.000159424	0.000361249
2	chr3:178649648:T:A	178649648	A,A	T,T	1,1	inf,inf	inf,inf	1.79429,0.00821354	0.000159366	0.000368114
2	chr3:179310825:C:T	179310825	NA,T	NA,C	NA,1	NA,-inf	NA,inf	NA,0.375655	0.000159347	0.00036108
2	chr3:178923632:G:A	178923632	NA,A	NA,G	NA,1	NA,inf	NA,inf	NA,0.414738	0.000159164	0.000363994
2	chr3:179376598:C:G	179376598	G,NA	C,NA	1,NA	-inf,NA	inf,NA	1.1455,NA	0.000159111	0.000361425
2	chr3:178539169:T:G	178539169	G,G	T,T	1,1	-inf,-inf	inf,inf	0.833,0.572675	0.00015904	0.000352998
2	chr3:179364211:A:C	179364211	C,NA	A,NA	1,NA	inf,NA	inf,NA	0.773692,NA	0.000158998	0.000360692
2	chr3:178929912:A:G	178929912	NA,G	NA,A	NA,1	NA,inf	NA,inf	NA,0.374635	0.000158985	0.00036074
2	chr3:178768240:G:C	178768240	NA,C	NA,G	NA,1	NA,inf	NA,inf	NA,0.374439	0.000158941	0.000361554
2	chr3:179137608:G:A	179137608	NA,A	NA,G	NA,1	NA,inf	NA,inf	NA,0.350721	0.000158881	0.00036165
2	chr3:179111688:T:C	179111688	NA,C	NA,T	NA,1	NA,inf	NA,inf	NA,0.350721	0.000158881	0.00036165
2	chr3:179408221:A:C	179408221	NA,C	NA,A	NA,1	NA,-inf	NA,inf	NA,0.391998	0.000158812	0.000358708
2	chr3:179143956:AG:A	179143956	NA,A	NA,AG	NA,1	NA,inf	NA,inf	NA,0.350205	0.000158774	0.000361406
2	chr3:178553608:G:A	178553608	A,A	G,G	1,1	inf,inf	inf,inf	1.28134,0.511019	0.000158713	0.000371595
2	chr3:178679780:A:G	178679780	NA,G	NA,A	NA,1	NA,-inf	NA,inf	NA,0.392186	0.000158485	0.000358307
2	chr3:179477467:T:A	179477467	NA,A	NA,T	NA,1	NA,-inf	NA,inf	NA,0.373434	0.000158142	0.000358036
2	chr3:178875949:G:A	178875949	NA,A	NA,G	NA,1	NA,inf	NA,inf	NA,0.442062	0.000158006	0.00036146
2	chr3:179497572:C:T	179497572	NA,T	NA,C	NA,1	NA,-inf	NA,inf	NA,0.397738	0.000157992	0.000357665
2	chr3:179453438:G:C	179453438	NA,C	NA,G	NA,1	NA,-inf	NA,inf	NA,0.437848	0.000157968	0.000357561
2	chr3:179162502:T:C	179162502	NA,C	NA,T	NA,1	NA,inf	NA,inf	NA,0.345803	0.000157874	0.00035935
2	chr3:178875950:T:G	178875950	NA,G	NA,T	NA,1	NA,inf	NA,inf	NA,0.441107	0.000157829	0.000361047
2	chr3:178554192:T:C	178554192	C,C	T,T	1,1	inf,inf	inf,inf	1.2654,0.525639	0.000157606	0.000369077
2	chr3:179480172:A:G	179480172	NA,G	NA,A	NA,1	NA,-inf	NA,inf	NA,0.370668	0.000157594	0.000356799
2	chr3:179065311:A:C	179065311	NA,C	NA,A	NA,1	NA,-inf	NA,inf	NA,0.449801	0.000157496	0.000356055
2	chr3:178698408:T:C	178698408	NA,C	NA,T	NA,1	NA,-inf	NA,inf	NA,0.386111	0.000157288	0.000355625
2	chr3:179327800:G:A	179327800	NA,A	NA,G	NA,1	NA,-inf	NA,inf	NA,0.379776	0.000157216	0.000357195
2	chr3:179515835:G:A	179515835	NA,A	NA,G	NA,1	NA,-inf	NA,inf	NA,0.376136	0.00015713	0.0003556
2	chr3:179270303:A:G	179270303	G,G	A,A	1,1	inf,inf	inf,inf	2.57721,0.284017	0.000157085	0.00035789
2	chr3:179490972:A:T	179490972	NA,T	NA,A	NA,1	NA,-inf	NA,inf	NA,0.382862	0.000157062	0.000354612
2	chr3:179204586:C:G	179204586	NA,G	NA,C	NA,1	NA,inf	NA,inf	NA,0.341709	0.000157056	0.000357482
2	chr3:179210967:A:G	179210967	NA,G	NA,A	NA,1	NA,inf	NA,inf	NA,0.341709	0.000157056	0.000357482
2	chr3:179193167:A:G	179193167	NA,G	NA,A	NA,1	NA,inf	NA,inf	NA,0.341709	0.000157056	0.000357482
2	chr3:179311720:C:T	179311720	NA,T	NA,C	NA,1	NA,-inf	NA,inf	NA,0.379712	0.000157029	0.000356824
2	chr3:179033141:AG:A	179033141	NA,A	NA,AG	NA,1	NA,-inf	NA,inf	NA,0.382898	0.00015702	0.000355604
2	chr3:178991312:G:A	178991312	A,NA	G,NA	1,NA	-inf,NA	inf,NA	0.455713,NA	0.000156926	0.000356238
2	chr3:178595905:A:T	178595905	T,T	A,A	1,1	-inf,-inf	inf,inf	1.1411,0.0506643	0.000156858	0.000360253
2	chr3:179154600:G:A	179154600	NA,A	NA,G	NA,1	NA,inf	NA,inf	NA,0.372819	0.000156843	0.000358372
2	chr3:179515641:C:T	179515641	T,T	C,C	1,1	inf,inf	inf,inf	0.77704,0.64145	0.000156798	0.000362611
2	chr3:178775388:T:C	178775388	NA,C	NA,T	NA,1	NA,-inf	NA,inf	NA,0.385204	0.000156757	0.000355766
2	chr3:178990933:G:T	178990933	NA,T	NA,G	NA,1	NA,inf	NA,inf	NA,0.349455	0.000156699	0.000355449
2	chr3:179439579:T:G	179439579	NA,G	NA,T	NA,1	NA,inf	NA,inf	NA,0.369406	0.000156662	0.000359333
2	chr3:179057507:T:C	179057507	NA,C	NA,T	NA,1	NA,-inf	NA,inf	NA,0.396179	0.000156546	0.000355661
2	chr3:178980172:G:A	178980172	A,A	G,G	1,1	inf,-inf	inf,inf	5.76565,1.58544	0.000156525	0.00968073
2	chr3:179430937:T:G	179430937	NA,G	NA,T	NA,1	NA,inf	NA,inf	NA,0.36819	0.000156491	0.000359074
2	chr3:178963732:G:A	178963732	A,A	G,G	1,1	-inf,inf	inf,inf	0.0461092,1.69933	0.000156423	0.000336064
2	chr3:179005774:G:T	179005774	T,NA	G,NA	1,NA	-inf,NA	inf,NA	0.462671,NA	0.000156415	0.000355133
2	chr3:179422993:A:G	179422993	NA,G	NA,A	NA,1	NA,-inf	NA,inf	NA,0.43479	0.000156393	0.000353457
2	chr3:178892900:G:GA	178892900	NA,GA	NA,G	NA,1	NA,inf	NA,inf	NA,0.432775	0.000156236	0.000357363
2	chr3:178639930:T:A	178639930	NA,A	NA,T	NA,1	NA,-inf	NA,inf	NA,0.370929	0.000156055	0.000352598
2	chr3:179198716:C:G	179198716	NA,G	NA,C	NA,1	NA,inf	NA,inf	NA,0.336018	0.000155977	0.000355009
2	chr3:178835837:AG:A	178835837	NA,A	NA,AG	NA,1	NA,inf	NA,inf	NA,0.340164	0.000155934	0.000354514
2	chr3:178882708:A:G	178882708	NA,G	NA,A	NA,1	NA,inf	NA,inf	NA,0.431071	0.000155927	0.000356645
2	chr3:178991471:G:A	178991471	NA,A	NA,G	NA,1	NA,inf	NA,inf	NA,0.318496	0.000155898	0.000354696
2	chr3:179226939:G:A	179226939	NA,A	NA,G	NA,1	NA,-inf	NA,inf	NA,0.271585	0.000155871	0.000385016
2	chr3:179424290:G:A	179424290	NA,A	NA,G	NA,1	NA,inf	NA,inf	NA,0.419225	0.000155833	0.000356889
2	chr3:179452172:G:T	179452172	NA,T	NA,G	NA,1	NA,-inf	NA,inf	NA,0.426086	0.000155796	0.000352666
2	chr3:179472361:T:C	179472361	C,NA	T,NA	1,NA	-inf,NA	inf,NA	0.573752,NA	0.000155696	0.000353128
2	chr3:179452171:A:C	179452171	NA,C	NA,A	NA,1	NA,-inf	NA,inf	NA,0.425328	0.000155656	0.000352349
2	chr3:178584977:T:C	178584977	C,C	T,T	1,1	-inf,-inf	inf,inf	1.11628,0.103452	0.000155559	0.000354974
2	chr3:179132699:G:A	179132699	NA,A	NA,G	NA,1	NA,inf	NA,inf	NA,0.333802	0.000155557	0.000354146
2	chr3:178835839:CCA:C	178835839	NA,C	NA,CCA	NA,1	NA,inf	NA,inf	NA,0.338035	0.000155513	0.000353554
2	chr3:179246939:T:C	179246939	NA,C	NA,T	NA,1	NA,-inf	NA,inf	NA,0.438643	0.000155446	0.000351526
2	chr3:179425613:GGT:G	179425613	G,G	GGT,GGT	1,1	-inf,-inf	inf,inf	0.952203,0.603776	0.00015538	0.000343536
2	chr3:178600353:T:G	178600353	G,G	T,T	1,1	inf,inf	inf,inf	1.51093,0.176918	0.000155346	0.0003619
2	chr3:179139167:A:G	179139167	NA,G	NA,A	NA,1	NA,-inf	NA,inf	NA,0.436289	0.000155159	0.000351223
2	chr3:178528083:A:G	178528083	NA,G	NA,A	NA,1	NA,-inf	NA,inf	NA,0.389462	0.000155101	0.000347883
2	chr3:179308792:A:G	179308792	NA,G	NA,A	NA,1	NA,inf	NA,inf	NA,0.414995	0.000155051	0.000340104
2	chr3:179098316:A:G	179098316	NA,G	NA,A	NA,1	NA,inf	NA,inf	NA,0.327861	0.000154926	0.00035271
2	chr3:179133905:A:G	179133905	G,NA	A,NA	1,NA	inf,NA	inf,NA	0.896036,NA	0.00015478	0.000351293
2	chr3:178552693:G:C	178552693	NA,C	NA,G	NA,1	NA,-inf	NA,inf	NA,0.362356	0.000154665	0.00034933
2	chr3:179243055:A:G	179243055	NA,G	NA,A	NA,1	NA,inf	NA,inf	NA,0.332565	0.000154642	0.000352116
2	chr3:178888120:G:A	178888120	NA,A	NA,G	NA,1	NA,-inf	NA,inf	NA,0.345973	0.000154428	0.000348687
2	chr3:179066233:G:A	179066233	NA,A	NA,G	NA,1	NA,-inf	NA,inf	NA,0.368323	0.000154278	0.000349327
2	chr3:179127870:C:A	179127870	NA,A	NA,C	NA,1	NA,-inf	NA,inf	NA,0.430878	0.000154201	0.000349063
2	chr3:179001408:G:A	179001408	A,NA	G,NA	1,NA	-inf,NA	inf,NA	0.116193,NA	0.000153979	0.000349786
2	chr3:178735925:A:G	178735925	NA,G	NA,A	NA,1	NA,-inf	NA,inf	NA,0.362918	0.00015387	0.00034822
2	chr3:179100636:T:C	179100636	NA,C	NA,T	NA,1	NA,-inf	NA,inf	NA,0.4289	0.000153696	0.000347607
2	chr3:179118319:A:C	179118319	C,NA	A,NA	1,NA	inf,NA	inf,NA	0.915782,NA	0.000153692	0.00034879
2	chr3:178593619:A:G	178593619	NA,G	NA,A	NA,1	NA,inf	NA,inf	NA,0.337009	0.000153658	0.000355243
2	chr3:179046833:A:G	179046833	NA,G	NA,A	NA,1	NA,inf	NA,inf	NA,0.380391	0.000153572	0.000348959
2	chr3:179296410:C:T	179296410	NA,T	NA,C	NA,1	NA,-inf	NA,inf	NA,0.375987	0.000153461	0.000347312
2	chr3:179241356:C:T	179241356	T,T	C,C	1,1	-inf,-inf	inf,inf	0.109024,1.3038	0.000153393	0.000347311
2	chr3:179433601:C:T	179433601	NA,T	NA,C	NA,1	NA,inf	NA,inf	NA,0.351675	0.000153357	0.000351648
2	chr3:179064288:G:T	179064288	T,T	G,G	1,1	inf,-inf	inf,inf	1.42935,1.00415	0.000153324	0.000350109
2	chr3:179287060:C:T	179287060	NA,T	NA,C	NA,1	NA,-inf	NA,inf	NA,0.360752	0.000153318	0.000347391
2	chr3:178973317:C:A	178973317	A,A	C,C	1,1	inf,-inf	inf,inf	1.9225,0.611201	0.000153163	0.000348914
2	chr3:179481740:ACT:A	179481740	NA,A	NA,ACT	NA,1	NA,-inf	NA,inf	NA,0.372053	0.000153134	0.00034671
2	chr3:179267095:AG:A	179267095	A,A	AG,AG	1,1	inf,inf	inf,inf	2.95212,0.067373	0.000152789	0.000350829
2	chr3:178622724:A:C	178622724	C,C	A,A	1,1	inf,-inf	inf,inf	1.76602,0.102148	0.000152228	0.00035062
2	chr3:178898786:T:C	178898786	NA,C	NA,T	NA,1	NA,inf	NA,inf	NA,0.342313	0.000152213	0.00034668
2	chr3:178972654:C:T	178972654	NA,T	NA,C	NA,1	NA,-inf	NA,inf	NA,0.365943	0.000152186	0.000344893
2	chr3:179318314:A:G	179318314	NA,G	NA,A	NA,1	NA,-inf	NA,inf	NA,0.351562	0.000151881	0.000345073
2	chr3:179231155:G:T	179231155	NA,T	NA,G	NA,1	NA,inf	NA,inf	NA,0.326389	0.000151791	0.000345302
2	chr3:179426407:AT:A	179426407	NA,A	NA,AT	NA,1	NA,-inf	NA,inf	NA,0.350864	0.000151745	0.000342998
2	chr3:179242374:G:A	179242374	A,NA	G,NA	1,NA	-inf,NA	inf,NA	0.404404,NA	0.000151602	0.000343506
2	chr3:179233939:A:G	179233939	NA,G	NA,A	NA,1	NA,inf	NA,inf	NA,0.325137	0.000151558	0.000344769
2	chr3:178633218:G:T	178633218	NA,T	NA,G	NA,1	NA,-inf	NA,inf	NA,0.346963	0.000151542	0.000342479
2	chr3:178877428:A:C	178877428	NA,C	NA,A	NA,1	NA,inf	NA,inf	NA,0.300326	0.000151542	0.000345256
2	chr3:178634546:G:A	178634546	NA,A	NA,G	NA,1	NA,inf	NA,inf	NA,0.344638	0.000151529	0.000345517
2	chr3:179271479:A:G	179271479	NA,G	NA,A	NA,1	NA,inf	NA,inf	NA,0.368726	0.000151351	0.000340951
2	chr3:178632106:G:A	178632106	NA,A	NA,G	NA,1	NA,-inf	NA,inf	NA,0.345905	0.000151351	0.000342048
2	chr3:178977818:G:A	178977818	NA,A	NA,G	NA,1	NA,inf	NA,inf	NA,0.321208	0.000151233	0.000342803
2	chr3:179317752:C:T	179317752	NA,T	NA,C	NA,1	NA,-inf	NA,inf	NA,0.347008	0.000151057	0.000343194
2	chr3:178622625:C:T	178622625	NA,T	NA,C	NA,1	NA,-inf	NA,inf	NA,0.344426	0.000150969	0.000341178
2	chr3:178962957:C:T	178962957	T,T	C,C	1,1	-inf,inf	inf,inf	0.0516506,1.67739	0.000150867	0.000324723
2	chr3:178700663:G:C	178700663	C,C	G,G	1,1	inf,-inf	inf,inf	1.97988,0.0768844	0.000150691	0.000347111
2	chr3:179344950:T:C	179344950	NA,C	NA,T	NA,1	NA,-inf	NA,inf	NA,0.339853	0.000150664	0.000341416
2	chr3:179334038:G:A	179334038	NA,A	NA,G	NA,1	NA,-inf	NA,inf	NA,0.339803	0.000150656	0.000341397
2	chr3:179332795:A:G	179332795	NA,G	NA,A	NA,1	NA,-inf	NA,inf	NA,0.339803	0.000150656	0.000341397
2	chr3:179331258:A:G	179331258	NA,G	NA,A	NA,1	NA,-inf	NA,inf	NA,0.339599	0.000150619	0.000341314
2	chr3:178722386:G:C	178722386	NA,C	NA,G	NA,1	NA,-inf	NA,inf	NA,0.336168	0.000150559	0.00034554
2	chr3:179509392:C:T	179509392	NA,T	NA,C	NA,1	NA,inf	NA,inf	NA,0.349942	0.000150414	0.000340356
2	chr3:179281509:G:A	179281509	NA,A	NA,G	NA,1	NA,-inf	NA,inf	NA,0.344854	0.000150248	0.000340638
2	chr3:178593027:G:A	178593027	A,A	G,G	1,1	inf,inf	inf,inf	1.38428,0.350296	0.000150203	0.000350786
2	chr3:179339623:C:G	179339623	NA,G	NA,C	NA,1	NA,-inf	NA,inf	NA,0.337256	0.000150178	0.00034033
2	chr3:178725749:T:C	178725749	NA,C	NA,T	NA,1	NA,-inf	NA,inf	NA,0.333755	0.000150109	0.000344513
2	chr3:179431224:C:T	179431224	NA,T	NA,C	NA,1	NA,inf	NA,inf	NA,0.304878	0.000150103	0.000341369
2	chr3:178981895:G:A	178981895	A,A	G,G	1,1	inf,-inf	inf,inf	5.6914,1.58103	0.000150048	0.00825368
2	chr3:179278355:A:G	179278355	NA,G	NA,A	NA,1	NA,-inf	NA,inf	NA,0.343517	0.000150012	0.000340104
2	chr3:178859622:C:T	178859622	NA,T	NA,C	NA,1	NA,-inf	NA,inf	NA,0.366638	0.000149973	0.000339466
2	chr3:179219612:A:G	179219612	NA,G	NA,A	NA,1	NA,inf	NA,inf	NA,0.304081	0.000149828	0.000340936
2	chr3:179013994:C:T	179013994	NA,T	NA,C	NA,1	NA,inf	NA,inf	NA,0.314208	0.000149803	0.000339572
2	chr3:178706931:C:G	178706931	G,G	C,C	1,1	inf,-inf	inf,inf	1.97814,0.0633796	0.000149765	0.000345124
2	chr3:179331723:C:T	179331723	NA,T	NA,C	NA,1	NA,inf	NA,inf	NA,0.362085	0.000149748	0.000340859
3	chr3:178583544:A:T	178583544	T,T	A,A	1,1	-inf,inf	inf,inf	1.85809,3.42377	0.0141693	0.0241841
3	chr3:178663891:C:T	178663891	T,T	C,C	1,1	inf,inf	inf,inf	1.35946,2.61069	0.00861788	0.0138741
3	chr3:179286573:A:G	179286573	NA,G	NA,A	NA,1	NA,inf	NA,inf	NA,2.50803	0.00667655	0.0116058
3	chr3:178706749:G:T	178706749	NA,T	NA,G	NA,1	NA,inf	NA,inf	NA,2.37598	0.00605756	0.00986974
3	chr3:178680695:C:T	178680695	NA,T	NA,C	NA,1	NA,inf	NA,inf	NA,2.32956	0.0055414	0.00904162
3	chr3:178543662:C:T	178543662	T,T	C,C	1,1	-inf,-inf	inf,inf	0.331739,3.06707	0.00547166	0.00983848
3	chr3:178699909:C:T	178699909	NA,T	NA,C	NA,1	NA,inf	NA,inf	NA,2.31962	0.0054411	0.00887839
3	chr3:178699437:T:C	178699437	NA,C	NA,T	NA,1	NA,inf	NA,inf	NA,2.31128	0.00535367	0.00873759
3	chr3:178700893:C:T	178700893	NA,T	NA,C	NA,1	NA,inf	NA,inf	NA,2.2996	0.00523715	0.00855017
3	chr3:178695706:T:C	178695706	NA,C	NA,T	NA,1	NA,inf	NA,inf	NA,2.27888	0.0050357	0.00822543
3	chr3:179520785:T:C	179520785	NA,C	NA,T	NA,1	NA,inf	NA,inf	NA,2.32312	0.00482417	0.00846287
3	chr3:179304015:G:A	179304015	NA,A	NA,G	NA,1	NA,inf	NA,inf	NA,2.30358	0.00464693	0.00806893
3	chr3:178682706:A:AT	178682706	NA,AT	NA,A	NA,1	NA,inf	NA,inf	NA,2.21241	0.00442576	0.00724436
3	chr3:178608500:C:T	178608500	NA,T	NA,C	NA,1	NA,-inf	NA,inf	NA,2.33101	0.00421673	0.00761455
3	chr3:178705514:T:G	178705514	G,G	T,T	1,1	-inf,inf	inf,inf	1.51758,3.0429	0.00390946	0.00675764
3	chr3:178743619:C:T	178743619	T,NA	C,NA	1,NA	-inf,NA	inf,NA	3.69646,NA	0.00386821	0.00685503
3	chr3:179327164:T:C	179327164	NA,C	NA,T	NA,1	NA,inf	NA,inf	NA,2.19127	0.00377667	0.00656615
3	chr3:178599757:C:A	178599757	NA,A	NA,C	NA,1	NA,inf	NA,inf	NA,3.09116	0.00357119	0.0142102
3	chr3:178644626:CAT:C	178644626	NA,C	NA,CAT	NA,1	NA,inf	NA,inf	NA,3.18074	0.00355968	0.015571
3	chr3:178677475:C:T	178677475	NA,T	NA,C	NA,1	NA,inf	NA,inf	NA,2.09139	0.00351481	0.00577222
3	chr3:178643355:C:T	178643355	NA,T	NA,C	NA,1	NA,inf	NA,inf	NA,3.13886	0.00334018	0.0144538
3	chr3:178616225:GT:G	178616225	NA,G	NA,GT	NA,1	NA,inf	NA,inf	NA,3.0062	0.0031515	0.0122557
3	chr3:178800557:G:A	178800557	A,NA	G,NA	1,NA	-inf,NA	inf,NA	3.64077,NA	0.003147	0.00558812
3	chr3:179493713:A:G	179493713	G,NA	A,NA	1,NA	inf,NA	inf,NA	2.05614,NA	0.00306871	0.00548424
3	chr3:178586885:G:A	178586885	NA,A	NA,G	NA,1	NA,inf	NA,inf	NA,1.95447	0.00286905	0.00488355
3	chr3:179101969:C:G	179101969	NA,G	NA,C	NA,1	NA,-inf	NA,inf	NA,2.02229	0.00283659	0.00507479
3	chr3:178681523:C:T	178681523	NA,T	NA,C	NA,1	NA,inf	NA,inf	NA,3.01204	0.00278379	0.0115739
3	chr3:179233833:T:G	179233833	NA,G	NA,T	NA,1	NA,-inf	NA,inf	NA,2.00358	0.00274567	0.00491186
3	chr3:179391113:T:TTTCA	179391113	NA,TTTCA	NA,T	NA,1	NA,inf	NA,inf	NA,2.16661	0.00272734	0.00550353
3	chr3:179391114:G:A	179391114	NA,A	NA,G	NA,1	NA,inf	NA,inf	NA,2.16514	0.00272022	0.00548886
3	chr3:178695685:C:T	178695685	NA,T	NA,C	NA,1	NA,inf	NA,inf	NA,2.98051	0.0026558	0.0109556
3	chr3:178693554:T:C	178693554	NA,C	NA,T	NA,1	NA,inf	NA,inf	NA,2.97584	0.00263714	0.0108663
3	chr3:178707783:G:C	178707783	NA,C	NA,G	NA,1	NA,inf	NA,inf	NA,2.97553	0.00263287	0.0108495
3	chr3:178644380:G:T	178644380	NA,T	NA,G	NA,1	NA,inf	NA,inf	NA,2.95895	0.00263016	0.010734
3	chr3:178690311:G:A	178690311	NA,A	NA,G	NA,1	NA,inf	NA,inf	NA,2.97131	0.0026192	0.0107805
3	chr3:178594392:G:A	178594392	NA,A	NA,G	NA,1	NA,-inf	NA,inf	NA,2.06794	0.00261317	0.00471529
3	chr3:178597521:T:C	178597521	NA,C	NA,T	NA,1	NA,-inf	NA,inf	NA,2.07544	0.00260511	0.00470176
3	chr3:178596336:T:A	178596336	NA,A	NA,T	NA,1	NA,-inf	NA,inf	NA,2.04097	0.00257129	0.00460623
3	chr3:178699877:C:T	178699877	NA,T	NA,C	NA,1	NA,inf	NA,inf	NA,2.9583	0.00256807	0.0105334
3	chr3:178681710:T:C	178681710	NA,C	NA,T	NA,1	NA,inf	NA,inf	NA,2.95671	0.00256157	0.010508
3	chr3:179377491:A:C	179377491	NA,C	NA,A	NA,1	NA,inf	NA,inf	NA,2.13111	0.00256032	0.00516018
3	chr3:178598056:A:AC	178598056	NA,AC	NA,A	NA,1	NA,-inf	NA,inf	NA,2.05547	0.00255461	0.00460963
3	chr3:179396766:A:T	179396766	NA,T	NA,A	NA,1	NA,inf	NA,inf	NA,2.12281	0.00252338	0.00508465
3	chr3:178582313:G:A	178582313	NA,A	NA,G	NA,1	NA,-inf	NA,inf	NA,2.02969	0.00244824	0.00442443
3	chr3:178553428:C:T	178553428	T,T	C,C	1,1	inf,inf	inf,inf	2.99159,0.173179	0.00243996	0.0042084
3	chr3:178692047:T:A	178692047	NA,A	NA,T	NA,1	NA,inf	NA,inf	NA,2.90208	0.00236043	0.00955581
3	chr3:178662571:G:A	178662571	A,A	G,G	1,1	-inf,inf	inf,inf	1.85857,0.975317	0.00230072	0.00401381
3	chr3:178712912:TA:T	178712912	NA,T	NA,TA	NA,1	NA,inf	NA,inf	NA,2.86177	0.00224852	0.00896239
3	chr3:178684132:A:G	178684132	NA,G	NA,A	NA,1	NA,inf	NA,inf	NA,2.86895	0.00224564	0.00901946
3	chr3:179397648:T:C	179397648	NA,C	NA,T	NA,1	NA,inf	NA,inf	NA,2.05323	0.00223104	0.0044845
3	chr3:178711298:G:A	178711298	A,NA	G,NA	1,NA	-inf,NA	inf,NA	3.29335,NA	0.0022282	0.00394789
3	chr3:178637397:T:C	178637397	NA,C	NA,T	NA,1	NA,inf	NA,inf	NA,2.86265	0.00218151	0.00885587
3	chr3:178587581:A:G	178587581	NA,G	NA,A	NA,1	NA,-inf	NA,inf	NA,1.96819	0.00217719	0.0039298
3	chr3:178605526:T:G	178605526	G,G	T,T	1,1	inf,inf	inf,inf	2.9592,0.264167	0.00209939	0.00375928
3	chr3:178668129:C:T	178668129	T,T	C,C	1,1	inf,inf	inf,inf	0.031934,2.73907	0.00202583	0.00372033
3	chr3:179400650:T:C	179400650	NA,C	NA,T	NA,1	NA,inf	NA,inf	NA,1.98271	0.00199782	0.00399575
3	chr3:178678853:A:T	178678853	NA,T	NA,A	NA,1	NA,inf	NA,inf	NA,2.78704	0.00198933	0.00783113
3	chr3:178590694:A:G	178590694	NA,G	NA,A	NA,1	NA,-inf	NA,inf	NA,1.91077	0.00197891	0.00357674
3	chr3:178611613:G:A	178611613	NA,A	NA,G	NA,1	NA,-inf	NA,inf	NA,1.88386	0.00197289	0.00354313
3	chr3:178673834:G:C	178673834	NA,C	NA,G	NA,1	NA,inf	NA,inf	NA,2.77766	0.00196099	0.00770541
3	chr3:178650609:A:C	178650609	NA,C	NA,A	NA,1	NA,inf	NA,inf	NA,2.75752	0.00193174	0.00753649
3	chr3:178641382:T:C	178641382	NA,C	NA,T	NA,1	NA,inf	NA,inf	NA,2.69824	0.00192126	0.00705946
3	chr3:178674203:T:C	178674203	NA,C	NA,T	NA,1	NA,inf	NA,inf	NA,2.75135	0.00188731	0.00736556
3	chr3:178711612:TC:T	178711612	NA,T	NA,TC	NA,1	NA,inf	NA,inf	NA,1.73485	0.00188134	0.00318478
3	chr3:178656114:C:T	178656114	NA,T	NA,C	NA,1	NA,inf	NA,inf	NA,2.75239	0.00186223	0.00734844
3	chr3:178658356:T:C	178658356	C,C	T,T	1,1	-inf,inf	inf,inf	1.77303,0.93985	0.00182233	0.00318239
3	chr3:178613602:A:G	178613602	NA,G	NA,A	NA,1	NA,inf	NA,inf	NA,2.6334	0.00181098	0.00650594
3	chr3:178669000:G:A	178669000	NA,A	NA,G	NA,1	NA,inf	NA,inf	NA,2.71776	0.00179871	0.00695685
3	chr3:178611539:C:T	178611539	NA,T	NA,C	NA,1	NA,inf	NA,inf	NA,2.62616	0.00178894	0.0064207
3	chr3:178630617:A:T	178630617	NA,T	NA,A	NA,1	NA,inf	NA,inf	NA,2.71997	0.0017881	0.00697584
3	chr3:178630623:G:C	178630623	NA,C	NA,G	NA,1	NA,inf	NA,inf	NA,2.71997	0.0017881	0.00697584
3	chr3:178585636:G:T	178585636	NA,T	NA,G	NA,1	NA,-inf	NA,inf	NA,1.85414	0.00178537	0.00321972
3	chr3:178621966:C:T	178621966	NA,T	NA,C	NA,1	NA,inf	NA,inf	NA,2.7116	0.00178235	0.00690098
3	chr3:178630993:T:C	178630993	NA,C	NA,T	NA,1	NA,inf	NA,inf	NA,2.71775	0.00178229	0.00694924
3	chr3:178639719:A:C	178639719	NA,C	NA,A	NA,1	NA,inf	NA,inf	NA,2.71151	0.00176121	0.00686157
3	chr3:178626832:G:C	178626832	NA,C	NA,G	NA,1	NA,inf	NA,inf	NA,2.70712	0.00175479	0.00682366
3	chr3:178632347:T:C	178632347	NA,C	NA,T	NA,1	NA,inf	NA,inf	NA,2.7043	0.00174579	0.00678399
3	chr3:178634274:C:A	178634274	NA,A	NA,C	NA,1	NA,inf	NA,inf	NA,2.7036	0.00174224	0.00677129
3	chr3:179347883:G:T	179347883	NA,T	NA,G	NA,1	NA,inf	NA,inf	NA,1.76788	0.00172823	0.00302321
3	chr3:178649208:A:G	178649208	NA,G	NA,A	NA,1	NA,inf	NA,inf	NA,2.67628	0.00172163	0.00656918
3	chr3:178639639:G:A	178639639	NA,A	NA,G	NA,1	NA,inf	NA,inf	NA,2.69552	0.00172106	0.00667674
3	chr3:178576925:A:C	178576925	NA,C	NA,A	NA,1	NA,-inf	NA,inf	NA,1.81087	0.00164954	0.00297481
3	chr3:178668350:A:C	178668350	C,C	A,A	1,1	-inf,inf	inf,inf	1.91218,0.703626	0.00163773	0.00286558
3	chr3:178668606:C:T	178668606	NA,T	NA,C	NA,1	NA,inf	NA,inf	NA,2.64284	0.00161137	0.00611887
3	chr3:178860662:CT:C	178860662	NA,C	NA,CT	NA,1	NA,-inf	NA,inf	NA,1.6884	0.00159042	0.00282326
3	chr3:178570307:A:T	178570307	NA,T	NA,A	NA,1	NA,-inf	NA,inf	NA,1.78902	0.00158864	0.00286424
3	chr3:179271200:T:C	179271200	NA,C	NA,T	NA,1	NA,inf	NA,inf	NA,1.72058	0.00157509	0.00275142
3	chr3:179294287:G:A	179294287	NA,A	NA,G	NA,1	NA,inf	NA,inf	NA,1.70906	0.00155166	0.00271304
3	chr3:178689141:A:G	178689141	NA,G	NA,A	NA,1	NA,inf	NA,inf	NA,2.61174	0.00152076	0.00577628
3	chr3:178712151:A:T	178712151	T,T	A,A	1,1	inf,inf	inf,inf	1.59007,2.04669	0.00151482	0.00301818
3	chr3:178642053:A:G	178642053	NA,G	NA,A	NA,1	NA,inf	NA,inf	NA,2.49526	0.00146738	0.0050768
3	chr3:178537366:T:G	178537366	NA,G	NA,T	NA,1	NA,-inf	NA,inf	NA,1.70591	0.00145985	0.00262956
3	chr3:179370126:T:C	179370126	NA,C	NA,T	NA,1	NA,inf	NA,inf	NA,1.67377	0.00144459	0.00253145
3	chr3:178534419:T:C	178534419	NA,C	NA,T	NA,1	NA,-inf	NA,inf	NA,1.69332	0.00142849	0.00257285
3	chr3:179396029:C:A	179396029	NA,A	NA,C	NA,1	NA,inf	NA,inf	NA,1.65997	0.00142357	0.00249208
3	chr3:179317845:T:G	179317845	NA,G	NA,T	NA,1	NA,inf	NA,inf	NA,1.65836	0.00140672	0.00246505
3	chr3:178581229:T:A	178581229	NA,A	NA,T	NA,1	NA,inf	NA,inf	NA,2.51953	0.00139361	0.00507813
3	chr3:179482807:G:A	179482807	NA,A	NA,G	NA,1	NA,inf	NA,inf	NA,1.54741	0.00135547	0.00240107
3	chr3:178801694:TACA:T	178801694	NA,T	NA,TACA	NA,1	NA,-inf	NA,inf	NA,1.55418	0.00135173	0.00243663
3	chr3:178712939:T:C	178712939	NA,C	NA,T	NA,1	NA,inf	NA,inf	NA,2.50996	0.00133064	0.0048947
3	chr3:178734287:G:A	178734287	NA,A	NA,G	NA,1	NA,inf	NA,inf	NA,1.54058	0.00132249	0.00229319
3	chr3:178570082:A:AG	178570082	NA,AG	NA,A	NA,1	NA,-inf	NA,inf	NA,1.68341	0.00131898	0.00237761
3	chr3:179458293:G:A	179458293	A,A	G,G	1,1	-inf,inf	inf,inf	2.27729,0.410633	0.00131853	0.00233861
3	chr3:179502990:C:A	179502990	A,NA	C,NA	1,NA	-inf,NA	inf,NA	1.38275,NA	0.00130941	0.00234047
3	chr3:179064485:A:G	179064485	NA,G	NA,A	NA,1	NA,-inf	NA,inf	NA,1.64754	0.00130425	0.00233916
3	chr3:178816188:CTATT:C	178816188	NA,C	NA,CTATT	NA,1	NA,-inf	NA,inf	NA,1.52756	0.00129583	0.00233266
3	chr3:178790350:T:C	178790350	C,C	T,T	1,1	-inf,inf	inf,inf	1.65738,2.40652	0.00125071	0.00217636
3	chr3:179471150:A:G	179471150	NA,G	NA,A	NA,1	NA,inf	NA,inf	NA,1.50064	0.00124749	0.00220851
3	chr3:178613870:T:A	178613870	NA,A	NA,T	NA,1	NA,inf	NA,inf	NA,2.46077	0.00124033	0.00451292
3	chr3:179092721:A:G	179092721	G,G	A,A	1,1	inf,-inf	inf,inf	0.649958,2.59311	0.00122576	0.00221439
3	chr3:178722423:C:T	178722423	NA,T	NA,C	NA,1	NA,inf	NA,inf	NA,1.49559	0.00121839	0.00211375
3	chr3:178636460:TTA:T	178636460	NA,T	NA,TTA	NA,1	NA,inf	NA,inf	NA,2.4205	0.00121001	0.0042955
3	chr3:178638849:A:C	178638849	NA,C	NA,A	NA,1	NA,inf	NA,inf	NA,2.41544	0.00120086	0.00425825
3	chr3:178582812:A:G	178582812	NA,G	NA,A	NA,1	NA,-inf	NA,inf	NA,1.6048	0.0012007	0.00215796
3	chr3:178723402:T:G	178723402	NA,G	NA,T	NA,1	NA,inf	NA,inf	NA,1.48706	0.00119958	0.00208172
3	chr3:178637993:T:A	178637993	NA,A	NA,T	NA,1	NA,inf	NA,inf	NA,2.41378	0.00119806	0.00424655
3	chr3:178639220:A:G	178639220	NA,G	NA,A	NA,1	NA,inf	NA,inf	NA,2.40965	0.00119102	0.00421718
3	chr3:178602051:C:T	178602051	T,T	C,C	1,1	inf,-inf	inf,inf	0.802996,2.90912	0.00119043	0.00318554
3	chr3:178717594:T:G	178717594	G,G	T,T	1,1	inf,-inf	inf,inf	2.54209,0.770457	0.00118786	0.0021402
3	chr3:178623782:T:C	178623782	NA,C	NA,T	NA,1	NA,-inf	NA,inf	NA,1.58448	0.00116973	0.00210194
3	chr3:178784241:C:T	178784241	T,T	C,C	1,1	inf,-inf	inf,inf	2.16231,1.18197	0.00116539	0.0021108
3	chr3:178639234:G:A	178639234	NA,A	NA,G	NA,1	NA,inf	NA,inf	NA,2.3941	0.00116498	0.00410869
3	chr3:178570151:T:G	178570151	NA,G	NA,T	NA,1	NA,inf	NA,inf	NA,2.33318	0.00115751	0.00386616
3	chr3:178795589:T:A	178795589	A,A	T,T	1,1	-inf,inf	inf,inf	1.22187,2.53674	0.00115191	0.00200547
3	chr3:178847814:A:G	178847814	NA,G	NA,A	NA,1	NA,-inf	NA,inf	NA,1.39899	0.00114774	0.00206453
3	chr3:178653935:T:C	178653935	NA,C	NA,T	NA,1	NA,inf	NA,inf	NA,1.4769	0.00114092	0.00196536
3	chr3:178549190:A:T	178549190	T,T	A,A	1,1	inf,-inf	inf,inf	1.2827,1.79704	0.00110363	0.00186047
3	chr3:178717364:G:A	178717364	A,A	G,G	1,1	-inf,-inf	inf,inf	2.21191,1.28852	0.00109919	0.00196378
3	chr3:178714885:C:T	178714885	NA,T	NA,C	NA,1	NA,inf	NA,inf	NA,1.41396	0.00108813	0.00189093
3	chr3:179431159:T:G	179431159	NA,G	NA,T	NA,1	NA,inf	NA,inf	NA,1.3951	0.00108554	0.00192864
3	chr3:178616929:C:T	178616929	T,T	C,C	1,1	-inf,inf	inf,inf	2.8806,0.486239	0.00108287	0.0019251
3	chr3:178586647:T:C	178586647	C,C	T,T	1,1	inf,-inf	inf,inf	0.925883,2.73115	0.00107917	0.00273602
3	chr3:178630322:G:GT	178630322	NA,GT	NA,G	NA,1	NA,inf	NA,inf	NA,2.3265	0.00106998	0.00369456
3	chr3:178605381:T:C	178605381	NA,C	NA,T	NA,1	NA,-inf	NA,inf	NA,1.54267	0.00104628	0.00188324
3	chr3:179475868:T:C	179475868	NA,C	NA,T	NA,1	NA,inf	NA,inf	NA,1.37786	0.00104067	0.00185334
3	chr3:178600696:G:C	178600696	NA,C	NA,G	NA,1	NA,-inf	NA,inf	NA,1.53552	0.00103255	0.00185878
3	chr3:178544902:G:A	178544902	A,A	G,G	1,1	inf,-inf	inf,inf	1.32738,1.72061	0.00101997	0.00172118
3	chr3:178711051:G:A	178711051	NA,A	NA,G	NA,1	NA,inf	NA,inf	NA,1.97993	0.0010048	0.00266419
3	chr3:178602218:GTAAC:G	178602218	G,G	GTAAC,GTAAC	1,1	inf,-inf	inf,inf	2.37636,0.542237	0.000995846	0.00177852
3	chr3:178630367:T:G	178630367	NA,G	NA,T	NA,1	NA,inf	NA,inf	NA,1.37847	0.000983237	0.0016834
3	chr3:178579112:A:G	178579112	NA,G	NA,A	NA,1	NA,inf	NA,inf	NA,2.27056	0.000968415	0.00332502
3	chr3:178806917:T:C	178806917	C,C	T,T	1,1	-inf,inf	inf,inf	1.47323,2.35705	0.000967578	0.00168547
3	chr3:178977207:G:A	178977207	NA,A	NA,G	NA,1	NA,inf	NA,inf	NA,1.4204	0.00095264	0.00167203
3	chr3:179304165:G:A	179304165	NA,A	NA,G	NA,1	NA,inf	NA,inf	NA,1.34382	0.000950279	0.00169188
3	chr3:178712033:G:C	178712033	NA,C	NA,G	NA,1	NA,-inf	NA,inf	NA,1.38289	0.000946424	0.00169341
3	chr3:179270235:T:C	179270235	NA,C	NA,T	NA,1	NA,inf	NA,inf	NA,1.42912	0.000946252	0.00165811
3	chr3:179301682:A:C	179301682	C,C	A,A	1,1	inf,-inf	inf,inf	1.42161,1.55797	0.000945532	0.00169696
3	chr3:178837975:C:T	178837975	NA,T	NA,C	NA,1	NA,inf	NA,inf	NA,1.30846	0.000944017	0.00166747
3	chr3:179212561:G:A	179212561	NA,A	NA,G	NA,1	NA,inf	NA,inf	NA,1.35374	0.000940349	0.00166468
3	chr3:178681160:C:T	178681160	T,T	C,C	1,1	-inf,inf	inf,inf	1.42979,0.945481	0.000933129	0.00163175
3	chr3:178888142:A:G	178888142	NA,G	NA,A	NA,1	NA,-inf	NA,inf	NA,1.40846	0.000929074	0.00165804
3	chr3:179315990:TGTGTGTGTGTGTGA:T	179315990	T,T	TGTGTGTGTGTGTGA,TGTGTGTGTGTGTGA	1,1	-inf,inf	inf,inf	1.14317,1.44159	0.000926912	0.00161933
3	chr3:178896351:T:A	178896351	NA,A	NA,T	NA,1	NA,-inf	NA,inf	NA,1.40688	0.00092614	0.00165284
3	chr3:178878938:T:G	178878938	NA,G	NA,T	NA,1	NA,-inf	NA,inf	NA,1.40578	0.000924777	0.00165036
3	chr3:178613147:C:T	178613147	T,T	C,C	1,1	-inf,inf	inf,inf	2.8801,0.327348	0.000921096	0.00162996
3	chr3:178803552:T:C	178803552	NA,C	NA,T	NA,1	NA,inf	NA,inf	NA,1.34551	0.000917835	0.00159285
3	chr3:179310709:A:G	179310709	NA,G	NA,A	NA,1	NA,inf	NA,inf	NA,1.32096	0.000911481	0.0016229
3	chr3:178756138:T:C	178756138	NA,C	NA,T	NA,1	NA,inf	NA,inf	NA,1.34445	0.000909535	0.00157974
3	chr3:178632456:T:C	178632456	NA,C	NA,T	NA,1	NA,inf	NA,inf	NA,2.20444	0.000900582	0.00301448
3	chr3:178633718:A:G	178633718	NA,G	NA,A	NA,1	NA,inf	NA,inf	NA,2.20444	0.000900582	0.00301448
3	chr3:178629640:A:G	178629640	NA,G	NA,A	NA,1	NA,inf	NA,inf	NA,2.20191	0.000898804	0.00300595
3	chr3:178626144:G:A	178626144	NA,A	NA,G	NA,1	NA,-inf	NA,inf	NA,1.35653	0.000882881	0.00159847
3	chr3:179022430:T:G	179022430	G,G	T,T	1,1	inf,-inf	inf,inf	0.334483,2.64528	0.000882445	0.00161248
3	chr3:178611840:T:C	178611840	NA,C	NA,T	NA,1	NA,-inf	NA,inf	NA,1.41437	0.000866864	0.00155637
3	chr3:178632142:T:C	178632142	NA,C	NA,T	NA,1	NA,inf	NA,inf	NA,2.17609	0.000866527	0.00287853
3	chr3:179423526:G:A	179423526	NA,A	NA,G	NA,1	NA,inf	NA,inf	NA,1.49457	0.000862408	0.0016937
3	chr3:178711064:G:A	178711064	NA,A	NA,G	NA,1	NA,-inf	NA,inf	NA,1.32693	0.000855282	0.00153138
3	chr3:178624604:T:C	178624604	C,C	T,T	1,1	-inf,-inf	inf,inf	2.98801,0.0165162	0.000837408	0.00146438
3	chr3:179023105:T:C	179023105	C,C	T,T	1,1	inf,-inf	inf,inf	0.272192,2.58464	0.000835993	0.00152617
3	chr3:178772603:T:G	178772603	NA,G	NA,T	NA,1	NA,inf	NA,inf	NA,1.22678	0.000833543	0.0014798
3	chr3:179270313:C:T	179270313	NA,T	NA,C	NA,1	NA,inf	NA,inf	NA,1.35329	0.000830731	0.00145588
3	chr3:178544652:G:A	178544652	A,A	G,G	1,1	inf,-inf	inf,inf	2.46765,0.0526567	0.000829173	0.00144762
3	chr3:179233878:T:C	179233878	NA,C	NA,T	NA,1	NA,inf	NA,inf	NA,1.27777	0.000820338	0.00145299
3	chr3:178656095:T:C	178656095	NA,C	NA,T	NA,1	NA,inf	NA,inf	NA,1.88045	0.000819486	0.00212446
3	chr3:178948823:C:T	178948823	NA,T	NA,C	NA,1	NA,inf	NA,inf	NA,1.34075	0.000815963	0.00143089
3	chr3:179357341:T:C	179357341	NA,C	NA,T	NA,1	NA,-inf	NA,inf	NA,1.30529	0.000802875	0.00144328
3	chr3:178616392:A:G	178616392	G,G	A,A	1,1	-inf,inf	inf,inf	2.85879,0.231854	0.000800571	0.00141154
3	chr3:179248942:T:C	179248942	NA,C	NA,T	NA,1	NA,inf	NA,inf	NA,1.2281	0.000799504	0.00140312
3	chr3:178680864:T:G	178680864	G,G	T,T	1,1	-inf,inf	inf,inf	1.27935,1.02334	0.000797291	0.00139355
3	chr3:178768575:T:C	178768575	NA,C	NA,T	NA,1	NA,inf	NA,inf	NA,1.26945	0.000796765	0.00138564
3	chr3:179294923:G:A	179294923	NA,A	NA,G	NA,1	NA,inf	NA,inf	NA,1.22013	0.000795082	0.00141228
3	chr3:179359724:G:A	179359724	NA,A	NA,G	NA,1	NA,-inf	NA,inf	NA,1.26104	0.000789299	0.00141373
3	chr3:178708139:T:C	178708139	NA,C	NA,T	NA,1	NA,inf	NA,inf	NA,1.2515	0.000786633	0.00134102
3	chr3:178701932:G:C	178701932	NA,C	NA,G	NA,1	NA,inf	NA,inf	NA,1.24928	0.000783338	0.00133552
3	chr3:179392175:G:C	179392175	NA,C	NA,G	NA,1	NA,-inf	NA,inf	NA,1.25322	0.000780877	0.00139833
3	chr3:178531737:T:C	178531737	C,NA	T,NA	1,NA	-inf,NA	inf,NA	1.33826,NA	0.000777393	0.00138473
3	chr3:178568476:A:G	178568476	NA,G	NA,A	NA,1	NA,-inf	NA,inf	NA,1.37018	0.000776379	0.00140349
3	chr3:179350949:G:A	179350949	NA,A	NA,G	NA,1	NA,inf	NA,inf	NA,1.1952	0.000768139	0.00134743
3	chr3:178624952:G:A	178624952	A,A	G,G	1,1	-inf,-inf	inf,inf	2.27879,0.670719	0.000765066	0.00146809
3	chr3:179383478:G:GT	179383478	NA,GT	NA,G	NA,1	NA,-inf	NA,inf	NA,1.24076	0.000763888	0.00136793
3	chr3:178618795:T:G	178618795	G,G	T,T	1,1	-inf,inf	inf,inf	2.80379,0.25702	0.000761921	0.00134508
3	chr3:178636837:TCCACCA:T	178636837	T,T	TCCACCA,TCCACCA	1,1	-inf,-inf	inf,inf	2.21057,0.759786	0.000757525	0.00146989
3	chr3:179351166:T:A	179351166	NA,A	NA,T	NA,1	NA,-inf	NA,inf	NA,1.23385	0.000754765	0.00135158
3	chr3:178609211:A:G	178609211	G,G	A,A	1,1	-inf,inf	inf,inf	2.86158,0.0311261	0.000753245	0.0013176
3	chr3:179248826:T:C	179248826	NA,C	NA,T	NA,1	NA,inf	NA,inf	NA,1.19352	0.000752059	0.00132033
3	chr3:179265181:G:T	179265181	T,T	G,G	1,1	inf,inf	inf,inf	1.99703,0.398307	0.000743304	0.00134089
3	chr3:178633232:T:C	178633232	C,C	T,T	1,1	-inf,-inf	inf,inf	2.21454,0.739612	0.000742825	0.00143819
3	chr3:179295493:A:G	179295493	G,G	A,A	1,1	inf,-inf	inf,inf	1.61191,1.19749	0.000741899	0.00132827
3	chr3:179377023:A:G	179377023	NA,G	NA,A	NA,1	NA,inf	NA,inf	NA,1.17197	0.000736737	0.00129273
3	chr3:179211436:C:T	179211436	NA,T	NA,C	NA,1	NA,inf	NA,inf	NA,1.21578	0.000736609	0.0013052
3	chr3:179294109:C:A	179294109	A,A	C,C	1,1	inf,-inf	inf,inf	1.56987,1.23625	0.00073522	0.00131655
3	chr3:178547512:G:A	178547512	NA,A	NA,G	NA,1	NA,inf	NA,inf	NA,1.20513	0.000734819	0.00127427
3	chr3:178536827:G:A	178536827	NA,A	NA,G	NA,1	NA,inf	NA,inf	NA,2.02981	0.000734692	0.00231443
3	chr3:179201659:G:A	179201659	NA,A	NA,G	NA,1	NA,inf	NA,inf	NA,1.2117	0.000733816	0.0012991
3	chr3:178866794:A:G	178866794	G,G	A,A	1,1	inf,-inf	inf,inf	2.23831,0.611808	0.000730898	0.00131461
3	chr3:179377731:C:T	179377731	NA,T	NA,C	NA,1	NA,inf	NA,inf	NA,1.16664	0.000729789	0.00128062
3	chr3:179357947:T:A	179357947	NA,A	NA,T	NA,1	NA,-inf	NA,inf	NA,1.21439	0.000729381	0.00130614
3	chr3:179394073:C:G	179394073	NA,G	NA,C	NA,1	NA,inf	NA,inf	NA,1.16343	0.000725645	0.00127338
3	chr3:178631760:C:T	178631760	T,T	C,C	1,1	-inf,inf	inf,inf	2.86932,0.0997369	0.000723722	0.00125157
3	chr3:179360644:G:A	179360644	NA,A	NA,G	NA,1	NA,inf	NA,inf	NA,1.15683	0.000717127	0.00125857
3	chr3:178668663:A:C	178668663	C,C	A,A	1,1	inf,inf	inf,inf	0.974029,1.56402	0.00071309	0.00117378
3	chr3:178788489:A:G	178788489	G,G	A,A	1,1	inf,-inf	inf,inf	2.17204,0.87682	0.000711681	0.00128799
3	chr3:178687373:T:C	178687373	NA,C	NA,T	NA,1	NA,-inf	NA,inf	NA,1.22162	0.000711423	0.00127362
3	chr3:178708663:G:A	178708663	A,A	G,G	1,1	-inf,inf	inf,inf	1.42109,0.795129	0.000710707	0.001245
3	chr3:178559098:C:T	178559098	T,T	C,C	1,1	inf,inf	inf,inf	2.33102,0.0783101	0.000710269	0.00123522
3	chr3:178602216:G:A	178602216	NA,A	NA,G	NA,1	NA,-inf	NA,inf	NA,1.32825	0.000708635	0.0012812
3	chr3:178886150:G:A	178886150	NA,A	NA,G	NA,1	NA,-inf	NA,inf	NA,1.25164	0.000708554	0.00126508
3	chr3:178668643:T:G	178668643	NA,G	NA,T	NA,1	NA,-inf	NA,inf	NA,1.21739	0.00070623	0.00126468
3	chr3:178660528:A:T	178660528	NA,T	NA,A	NA,1	NA,-inf	NA,inf	NA,1.24045	0.000703734	0.00126744
3	chr3:179386966:G:A	179386966	NA,A	NA,G	NA,1	NA,-inf	NA,inf	NA,1.19315	0.000702813	0.00125857
3	chr3:179373209:A:G	179373209	NA,G	NA,A	NA,1	NA,-inf	NA,inf	NA,1.19291	0.000702557	0.00125808
3	chr3:178560559:T:C	178560559	C,C	T,T	1,1	inf,inf	inf,inf	2.31938,0.0927675	0.000702018	0.00122045
3	chr3:179377700:G:A	179377700	NA,A	NA,G	NA,1	NA,-inf	NA,inf	NA,1.19089	0.000700056	0.00125363
3	chr3:179134614:A:T	179134614	NA,T	NA,A	NA,1	NA,inf	NA,inf	NA,1.1892	0.000699988	0.00123768
3	chr3:179060724:A:G	179060724	G,G	A,A	1,1	-inf,-inf	inf,inf	0.085253,2.24706	0.000699345	0.00126757
3	chr3:179276234:G:A	179276234	NA,A	NA,G	NA,1	NA,-inf	NA,inf	NA,1.12278	0.000699317	0.0012572
3	chr3:179379141:G:A	179379141	NA,A	NA,G	NA,1	NA,-inf	NA,inf	NA,1.19011	0.000698839	0.00125157
3	chr3:179386828:T:C	179386828	NA,C	NA,T	NA,1	NA,-inf	NA,inf	NA,1.18829	0.000696889	0.00124796
3	chr3:178776109:T:C	178776109	NA,C	NA,T	NA,1	NA,-inf	NA,inf	NA,1.18353	0.00069613	0.00125711
3	chr3:178560935:G:A	178560935	A,A	G,G	1,1	inf,inf	inf,inf	2.30654,0.109706	0.000693485	0.00120509
3	chr3:179356749:A:G	179356749	NA,G	NA,A	NA,1	NA,-inf	NA,inf	NA,1.18398	0.000691684	0.00123864
3	chr3:178543067:C:T	178543067	T,T	C,C	1,1	inf,inf	inf,inf	2.37464,0.0427608	0.000690034	0.00120666
3	chr3:179020813:G:A	179020813	NA,A	NA,G	NA,1	NA,-inf	NA,inf	NA,1.25955	0.000689997	0.00123711
3	chr3:178558590:C:T	178558590	T,T	C,C	1,1	inf,inf	inf,inf	2.3138,0.0825381	0.000689832	0.00119971
3	chr3:178725889:T:C	178725889	NA,C	NA,T	NA,1	NA,-inf	NA,inf	NA,1.17863	0.000689722	0.00124265
3	chr3:178655297:G:A	178655297	NA,A	NA,G	NA,1	NA,-inf	NA,inf	NA,1.23071	0.000689042	0.00124989
3	chr3:178561589:T:A	178561589	A,A	T,T	1,1	inf,inf	inf,inf	2.30426,0.0973955	0.000684925	0.0011907
3	chr3:178956091:C:T	178956091	NA,T	NA,C	NA,1	NA,inf	NA,inf	NA,1.24135	0.000683651	0.00120375
3	chr3:179272562:G:A	179272562	NA,A	NA,G	NA,1	NA,inf	NA,inf	NA,1.17688	0.000682539	0.00121963
3	chr3:178567202:T:C	178567202	C,C	T,T	1,1	inf,inf	inf,inf	2.28852,0.128005	0.000680707	0.00118241
3	chr3:178566224:T:C	178566224	C,C	T,T	1,1	inf,inf	inf,inf	2.30741,0.102002	0.00067732	0.00117713
3	chr3:178805547:C:T	178805547	NA,T	NA,C	NA,1	NA,inf	NA,inf	NA,1.59844	0.000674688	0.00151999
3	chr3:178711770:CTA:C	178711770	C,C	CTA,CTA	1,1	inf,-inf	inf,inf	1.96537,1.04413	0.000673574	0.00119956
3	chr3:178658167:G:A	178658167	NA,A	NA,G	NA,1	NA,-inf	NA,inf	NA,1.21311	0.000671621	0.0012095
3	chr3:179445863:T:C	179445863	C,C	T,T	1,1	-inf,inf	inf,inf	1.6388,0.145362	0.000670371	0.00119826
3	chr3:178723407:C:A	178723407	NA,A	NA,C	NA,1	NA,inf	NA,inf	NA,1.18846	0.000669322	0.0011985
3	chr3:178568321:G:A	178568321	NA,A	NA,G	NA,1	NA,-inf	NA,inf	NA,1.2724	0.000668979	0.00121954
3	chr3:178628237:A:G	178628237	G,G	A,A	1,1	-inf,-inf	inf,inf	2.84961,0.00208951	0.000668291	0.00116767
3	chr3:178722908:CCA:C	178722908	NA,C	NA,CCA	NA,1	NA,-inf	NA,inf	NA,1.15025	0.00065649	0.00118268
3	chr3:178726873:A:T	178726873	NA,T	NA,A	NA,1	NA,inf	NA,inf	NA,1.08897	0.000651427	0.00115726
3	chr3:179427146:C:T	179427146	T,T	C,C	1,1	-inf,inf	inf,inf	1.27995,0.699004	0.000650366	0.0011679
3	chr3:178623794:G:A	178623794	A,A	G,G	1,1	-inf,-inf	inf,inf	2.16112,0.706601	0.000649457	0.00125307
3	chr3:178662861:C:T	178662861	NA,T	NA,C	NA,1	NA,-inf	NA,inf	NA,1.1545	0.000644371	0.00115749
3	chr3:178642371:A:C	178642371	C,C	A,A	1,1	-inf,-inf	inf,inf	2.82391,0.0651033	0.0006435	0.00113128
3	chr3:179360613:G:T	179360613	NA,T	NA,G	NA,1	NA,-inf	NA,inf	NA,1.17651	0.00064334	0.00115607
3	chr3:179405641:A:G	179405641	NA,G	NA,A	NA,1	NA,-inf	NA,inf	NA,1.14107	0.000641382	0.00114871
3	chr3:178552874:A:G	178552874	G,G	A,A	1,1	inf,-inf	inf,inf	0.959973,1.89243	0.000638969	0.00110855
3	chr3:179093983:G:A	179093983	A,NA	G,NA	1,NA	-inf,NA	inf,NA	1.10386,NA	0.000638674	0.00114183
3	chr3:179274154:C:T	179274154	NA,T	NA,C	NA,1	NA,-inf	NA,inf	NA,1.14719	0.000637579	0.00114663
3	chr3:178529228:A:G	178529228	NA,G	NA,A	NA,1	NA,inf	NA,inf	NA,1.9228	0.000637362	0.0019523
3	chr3:178703704:G:A	178703704	A,A	G,G	1,1	-inf,inf	inf,inf	1.39551,0.758271	0.000635747	0.00111433
3	chr3:178615489:C:T	178615489	T,T	C,C	1,1	-inf,inf	inf,inf	2.75933,0.156763	0.000635117	0.0010935
3	chr3:178777188:C:A	178777188	NA,A	NA,C	NA,1	NA,-inf	NA,inf	NA,1.12068	0.000628658	0.00113131
3	chr3:178659294:A:G	178659294	NA,G	NA,A	NA,1	NA,-inf	NA,inf	NA,1.17187	0.000626176	0.00112752
3	chr3:178712406:G:A	178712406	A,A	G,G	1,1	-inf,inf	inf,inf	1.35665,0.793224	0.000623232	0.00108017
3	chr3:178567103:C:G	178567103	G,G	C,C	1,1	-inf,-inf	inf,inf	0.758693,1.53156	0.00062166	0.00119303
3	chr3:179204050:T:C	179204050	C,NA	T,NA	1,NA	inf,NA	inf,NA	1.69296,NA	0.000621312	0.00111199
3	chr3:178633551:G:A	178633551	A,A	G,G	1,1	-inf,inf	inf,inf	2.80453,0.0092708	0.000620748	0.00108358
3	chr3:178736137:C:T	178736137	T,T	C,C	1,1	inf,-inf	inf,inf	2.15014,0.779734	0.000615919	0.00111537
3	chr3:178670331:C:A	178670331	NA,A	NA,C	NA,1	NA,inf	NA,inf	NA,1.44507	0.000615505	0.00128357
3	chr3:178662855:T:C	178662855	NA,C	NA,T	NA,1	NA,-inf	NA,inf	NA,1.1353	0.000615191	0.00110088
3	chr3:178806023:G:A	178806023	A,NA	G,NA	1,NA	inf,NA	inf,NA	1.4849,NA	0.000612283	0.00109357
3	chr3:178709287:A:G	178709287	G,G	A,A	1,1	-inf,inf	inf,inf	1.34553,0.786751	0.000611437	0.00107155
3	chr3:178698032:C:A	178698032	A,A	C,C	1,1	-inf,inf	inf,inf	1.39224,0.735751	0.000609216	0.00106812
3	chr3:178825878:T:C	178825878	NA,C	NA,T	NA,1	NA,-inf	NA,inf	NA,1.11051	0.000607182	0.00109395
3	chr3:178638632:A:C	178638632	C,C	A,A	1,1	-inf,-inf	inf,inf	2.20957,0.564588	0.000606077	0.00114526
3	chr3:178637318:C:T	178637318	T,T	C,C	1,1	-inf,-inf	inf,inf	2.20499,0.57039	0.00060529	0.00114467
3	chr3:178642510:C:T	178642510	T,T	C,C	1,1	-inf,-inf	inf,inf	2.21151,0.560876	0.000605036	0.00114265
3	chr3:179040818:T:C	179040818	C,C	T,T	1,1	-inf,-inf	inf,inf	0.40298,1.75341	0.000604173	0.00109302
3	chr3:179444528:C:A	179444528	A,A	C,C	1,1	-inf,inf	inf,inf	1.57856,0.0180474	0.000599922	0.00107012
3	chr3:179462839:A:C	179462839	C,NA	A,NA	1,NA	inf,NA	inf,NA	1.30596,NA	0.000598294	0.00107169
3	chr3:179240461:C:G	179240461	NA,G	NA,C	NA,1	NA,inf	NA,inf	NA,1.08131	0.000592998	0.00105727
3	chr3:179042810:T:C	179042810	C,C	T,T	1,1	-inf,-inf	inf,inf	0.432644,1.69338	0.000590799	0.00106854
3	chr3:179488009:C:A	179488009	NA,A	NA,C	NA,1	NA,inf	NA,inf	NA,1.05958	0.000586635	0.00104738
3	chr3:178743202:A:G	178743202	NA,G	NA,A	NA,1	NA,inf	NA,inf	NA,1.1086	0.000584692	0.00104658
3	chr3:178691342:T:C	178691342	C,NA	T,NA	1,NA	-inf,NA	inf,NA	1.11949,NA	0.000582849	0.00103847
3	chr3:179083950:T:C	179083950	C,C	T,T	1,1	inf,-inf	inf,inf	0.141596,2.17958	0.000580092	0.00104365
3	chr3:178651118:G:T	178651118	NA,T	NA,G	NA,1	NA,inf	NA,inf	NA,1.05012	0.00057985	0.00103121
3	chr3:178639435:A:G	178639435	G,G	A,A	1,1	-inf,inf	inf,inf	2.75757,0.035294	0.000575988	0.00100329
3	chr3:178687542:G:A	178687542	A,A	G,G	1,1	-inf,inf	inf,inf	1.34469,0.748286	0.000574365	0.00100688
3	chr3:178613393:CTG:C	178613393	NA,C	NA,CTG	NA,1	NA,-inf	NA,inf	NA,1.05607	0.000569139	0.00100685
3	chr3:179064582:A:G	179064582	G,NA	A,NA	1,NA	inf,NA	inf,NA	1.53965,NA	0.000557777	0.000997632
3	chr3:178598742:G:A	178598742	A,A	G,G	1,1	inf,-inf	inf,inf	1.05016,1.74264	0.000551896	0.000957459
3	chr3:178738935:GAATC:G	178738935	G,G	GAATC,GAATC	1,1	inf,-inf	inf,inf	2.25748,0.584692	0.000551429	0.000994371
3	chr3:178696758:A:C	178696758	C,C	A,A	1,1	-inf,inf	inf,inf	1.338,0.738498	0.000549312	0.000963248
3	chr3:179162363:C:T	179162363	T,NA	C,NA	1,NA	inf,NA	inf,NA	1.60176,NA	0.000545361	0.000976169
3	chr3:178643190:C:G	178643190	G,G	C,C	1,1	-inf,-inf	inf,inf	2.72708,0.058609	0.000545324	0.000959511
3	chr3:179444562:G:A	179444562	A,A	G,G	1,1	-inf,inf	inf,inf	1.52778,0.0564543	0.000541736	0.000967155
3	chr3:179406925:T:C	179406925	NA,C	NA,T	NA,1	NA,-inf	NA,inf	NA,1.0369	0.000538502	0.000964072
3	chr3:178671470:A:G	178671470	NA,G	NA,A	NA,1	NA,inf	NA,inf	NA,1.03132	0.000536306	0.00092127
3	chr3:178564591:A:G	178564591	NA,G	NA,A	NA,1	NA,-inf	NA,inf	NA,1.11965	0.000534008	0.000958445
3	chr3:178539774:G:A	178539774	A,A	G,G	1,1	inf,inf	inf,inf	1.83886,0.460778	0.000529041	0.000922623
3	chr3:178611516:A:G	178611516	NA,G	NA,A	NA,1	NA,-inf	NA,inf	NA,1.01321	0.000528936	0.000936018
3	chr3:179387362:A:G	179387362	NA,G	NA,A	NA,1	NA,inf	NA,inf	NA,0.983106	0.00052874	0.000929977
3	chr3:178611465:G:T	178611465	NA,T	NA,G	NA,1	NA,-inf	NA,inf	NA,1.01237	0.000528148	0.000934646
3	chr3:178699247:G:C	178699247	C,C	G,G	1,1	-inf,inf	inf,inf	1.2898,0.769067	0.000527751	0.000925183
3	chr3:179399804:T:A	179399804	NA,A	NA,T	NA,1	NA,inf	NA,inf	NA,0.982074	0.000527708	0.000928175
3	chr3:179394907:G:A	179394907	NA,A	NA,G	NA,1	NA,-inf	NA,inf	NA,1.02523	0.000526124	0.000940136
3	chr3:179340199:TAC:T	179340199	T,NA	TAC,NA	1,NA	inf,NA	inf,NA	1.43084,NA	0.000524436	0.000937951
3	chr3:179359567:C:T	179359567	T,T	C,C	1,1	-inf,-inf	inf,inf	0.0660913,1.95163	0.000523442	0.000950412
3	chr3:179303349:A:T	179303349	T,NA	A,NA	1,NA	inf,NA	inf,NA	1.5273,NA	0.000521191	0.000932501
3	chr3:178680678:G:A	178680678	NA,A	NA,G	NA,1	NA,-inf	NA,inf	NA,1.02311	0.000518957	0.000928683
3	chr3:178709554:C:T	178709554	NA,T	NA,C	NA,1	NA,inf	NA,inf	NA,0.988969	0.00051876	0.000925596
3	chr3:178689996:T:C	178689996	NA,C	NA,T	NA,1	NA,-inf	NA,inf	NA,1.06095	0.000517651	0.000938333
3	chr3:178523699:C:T	178523699	T,T	C,C	1,1	-inf,-inf	inf,inf	1.20254,0.694394	0.000515154	0.000940071
3	chr3:178695018:A:G	178695018	G,G	A,A	1,1	inf,inf	inf,inf	1.03036,1.53108	0.000509223	0.000839562
3	chr3:178537255:G:A	178537255	A,A	G,G	1,1	inf,inf	inf,inf	1.81891,0.469113	0.000508928	0.000887453
3	chr3:179384028:G:A	179384028	NA,A	NA,G	NA,1	NA,inf	NA,inf	NA,0.958608	0.000506794	0.000891672
3	chr3:179436385:C:T	179436385	NA,T	NA,C	NA,1	NA,inf	NA,inf	NA,0.971726	0.000506227	0.000899908
3	chr3:178524038:T:C	178524038	C,C	T,T	1,1	-inf,-inf	inf,inf	1.15574,0.750187	0.000504247	0.000921767
3	chr3:178555107:CCT:C	178555107	C,C	CCT,CCT	1,1	inf,-inf	inf,inf	0.920437,1.78154	0.000502407	0.000872656
3	chr3:178619084:T:C	178619084	NA,C	NA,T	NA,1	NA,-inf	NA,inf	NA,0.981168	0.000500899	0.000886644
3	chr3:178617659:G:A	178617659	NA,A	NA,G	NA,1	NA,-inf	NA,inf	NA,0.979666	0.000499587	0.000884349
3	chr3:179407655:G:C	179407655	NA,C	NA,G	NA,1	NA,-inf	NA,inf	NA,0.992263	0.000498204	0.00089065
3	chr3:179449157:C:T	179449157	NA,T	NA,C	NA,1	NA,-inf	NA,inf	NA,0.95965	0.000494113	0.000881753
3	chr3:179368210:A:G	179368210	NA,G	NA,A	NA,1	NA,inf	NA,inf	NA,0.943292	0.00049372	0.0008688
3	chr3:178776462:C:T	178776462	T,NA	C,NA	1,NA	-inf,NA	inf,NA	1.03394,NA	0.00049365	0.000880632
3	chr3:179409431:G:GA	179409431	NA,GA	NA,G	NA,1	NA,inf	NA,inf	NA,1.00855	0.0004933	0.000876811
3	chr3:179146873:G:A	179146873	NA,A	NA,G	NA,1	NA,-inf	NA,inf	NA,0.950621	0.000489823	0.000879636
3	chr3:178695505:T:G	178695505	NA,G	NA,T	NA,1	NA,-inf	NA,inf	NA,0.985632	0.000488576	0.000873941
3	chr3:178627120:T:C	178627120	C,C	T,T	1,1	-inf,-inf	inf,inf	2.67384,0.187121	0.00048752	0.00087197
3	chr3:178738391:T:C	178738391	NA,C	NA,T	NA,1	NA,-inf	NA,inf	NA,0.974593	0.000486846	0.000878143
3	chr3:178697197:A:G	178697197	G,G	A,A	1,1	-inf,inf	inf,inf	1.25338,0.75345	0.000479032	0.000840068
3	chr3:178534581:C:T	178534581	T,T	C,C	1,1	inf,inf	inf,inf	1.77574,0.474877	0.000478262	0.000834085
3	chr3:178786483:G:T	178786483	NA,T	NA,G	NA,1	NA,inf	NA,inf	NA,1.36843	0.00047697	0.00104803
3	chr3:179000071:C:G	179000071	NA,G	NA,C	NA,1	NA,inf	NA,inf	NA,1.0224	0.000476465	0.000840587
3	chr3:179429087:A:G	179429087	NA,G	NA,A	NA,1	NA,inf	NA,inf	NA,1.03991	0.00047565	0.000880128
3	chr3:178694454:T:C	178694454	C,C	T,T	1,1	inf,inf	inf,inf	0.997014,1.51269	0.000474032	0.000782098
3	chr3:178525466:C:A	178525466	NA,A	NA,C	NA,1	NA,inf	NA,inf	NA,1.63438	0.000473447	0.00131143
3	chr3:179028488:A:G	179028488	NA,G	NA,A	NA,1	NA,-inf	NA,inf	NA,0.944502	0.00047168	0.000847559
3	chr3:179108122:C:T	179108122	NA,T	NA,C	NA,1	NA,inf	NA,inf	NA,0.954356	0.000471551	0.00083695
3	chr3:179014023:A:C	179014023	C,NA	A,NA	1,NA	inf,NA	inf,NA	1.44834,NA	0.0004713	0.00084302
3	chr3:178956621:G:C	178956621	C,NA	G,NA	1,NA	inf,NA	inf,NA	1.74227,NA	0.000471275	0.000840705
3	chr3:179265576:C:A	179265576	NA,A	NA,C	NA,1	NA,inf	NA,inf	NA,0.996575	0.000470875	0.000833093
3	chr3:178722594:C:T	178722594	T,T	C,C	1,1	inf,-inf	inf,inf	2.38893,0.26669	0.000470761	0.000841874
3	chr3:178888864:T:C	178888864	C,NA	T,NA	1,NA	inf,NA	inf,NA	1.42969,NA	0.000464926	0.000831666
3	chr3:178658170:A:G	178658170	NA,G	NA,A	NA,1	NA,-inf	NA,inf	NA,0.954616	0.000464032	0.000830039
3	chr3:178834268:C:G	178834268	NA,G	NA,C	NA,1	NA,inf	NA,inf	NA,0.903419	0.000463657	0.000820786
3	chr3:178868513:C:T	178868513	NA,T	NA,C	NA,1	NA,-inf	NA,inf	NA,0.934929	0.000457855	0.000819802
3	chr3:178965826:A:G	178965826	NA,G	NA,A	NA,1	NA,-inf	NA,inf	NA,0.989431	0.00045783	0.000822721
3	chr3:179403631:G:A	179403631	NA,A	NA,G	NA,1	NA,inf	NA,inf	NA,0.962442	0.000456943	0.000812664
3	chr3:178860437:G:A	178860437	A,A	G,G	1,1	inf,-inf	inf,inf	1.92908,0.668283	0.00045671	0.000820831
3	chr3:179118790:GA:G	179118790	NA,G	NA,GA	NA,1	NA,inf	NA,inf	NA,0.933667	0.00045597	0.000809218
3	chr3:179324128:G:A	179324128	A,A	G,G	1,1	-inf,inf	inf,inf	0.936225,1.15335	0.00045519	0.000853405
3	chr3:179077601:G:A	179077601	NA,A	NA,G	NA,1	NA,-inf	NA,inf	NA,1.02396	0.000454568	0.000815591
3	chr3:179132153:G:A	179132153	NA,A	NA,G	NA,1	NA,inf	NA,inf	NA,0.930462	0.00045371	0.000805226
3	chr3:179410212:G:A	179410212	NA,A	NA,G	NA,1	NA,inf	NA,inf	NA,0.957591	0.000453021	0.000805757
3	chr3:178551951:G:A	178551951	A,A	G,G	1,1	inf,-inf	inf,inf	0.945885,1.7068	0.000452781	0.000786936
3	chr3:179128318:G:A	179128318	NA,A	NA,G	NA,1	NA,inf	NA,inf	NA,0.928103	0.000451942	0.000802085
3	chr3:179330332:A:G	179330332	NA,G	NA,A	NA,1	NA,inf	NA,inf	NA,0.907893	0.000451282	0.000799998
3	chr3:178810820:C:T	178810820	NA,T	NA,C	NA,1	NA,inf	NA,inf	NA,0.873934	0.000451103	0.000801377
3	chr3:179409862:G:A	179409862	NA,A	NA,G	NA,1	NA,inf	NA,inf	NA,0.953777	0.000450797	0.000801435
3	chr3:178648303:T:A	178648303	NA,A	NA,T	NA,1	NA,-inf	NA,inf	NA,1.00532	0.000449265	0.000812618
3	chr3:179400609:A:C	179400609	C,C	A,A	1,1	-inf,inf	inf,inf	1.47524,0.609508	0.000449031	0.000792537
3	chr3:178706105:A:G	178706105	G,G	A,A	1,1	-inf,inf	inf,inf	1.23767,0.730821	0.000448211	0.000786266
3	chr3:179495908:A:T	179495908	NA,T	NA,A	NA,1	NA,-inf	NA,inf	NA,0.940697	0.000447579	0.000799301
3	chr3:179303825:C:T	179303825	NA,T	NA,C	NA,1	NA,inf	NA,inf	NA,0.906966	0.000446772	0.000796089
3	chr3:179002558:T:C	179002558	C,C	T,T	1,1	inf,-inf	inf,inf	1.62956,1.36509	0.000446143	0.000797176
3	chr3:178651712:C:T	178651712	NA,T	NA,C	NA,1	NA,inf	NA,inf	NA,0.920933	0.000445732	0.000768511
3	chr3:178650526:T:C	178650526	C,C	T,T	1,1	inf,-inf	inf,inf	2.14277,0.231399	0.00044482	0.000786496
3	chr3:179520243:T:C	179520243	NA,C	NA,T	NA,1	NA,inf	NA,inf	NA,0.913734	0.000444796	0.000790224
3	chr3:178770466:G:A	178770466	NA,A	NA,G	NA,1	NA,-inf	NA,inf	NA,0.998469	0.000444564	0.000809584
3	chr3:178656865:A:G	178656865	NA,G	NA,A	NA,1	NA,-inf	NA,inf	NA,0.934848	0.000444372	0.000798137
3	chr3:179403602:G:A	179403602	NA,A	NA,G	NA,1	NA,inf	NA,inf	NA,0.944245	0.000443427	0.000788706
3	chr3:178585191:TATG:T	178585191	NA,T	NA,TATG	NA,1	NA,inf	NA,inf	NA,0.925957	0.000442017	0.000770163
3	chr3:179163626:A:G	179163626	NA,G	NA,A	NA,1	NA,inf	NA,inf	NA,0.972617	0.000441107	0.000778389
3	chr3:178615051:G:C	178615051	C,C	G,G	1,1	inf,-inf	inf,inf	1.95082,0.551008	0.000438357	0.000778635
3	chr3:179140472:T:C	179140472	NA,C	NA,T	NA,1	NA,inf	NA,inf	NA,0.90788	0.000437398	0.000776378
3	chr3:178622896:G:T	178622896	T,T	G,G	1,1	-inf,-inf	inf,inf	2.18898,0.059237	0.000437366	0.000764124
3	chr3:178667964:T:C	178667964	C,C	T,T	1,1	-inf,inf	inf,inf	0.275515,1.84721	0.000434399	0.000790262
3	chr3:178659195:C:T	178659195	NA,T	NA,C	NA,1	NA,inf	NA,inf	NA,0.90261	0.000433107	0.000746296
3	chr3:178820019:G:C	178820019	NA,C	NA,G	NA,1	NA,inf	NA,inf	NA,0.863345	0.000432901	0.00076697
3	chr3:178905482:A:C	178905482	NA,C	NA,A	NA,1	NA,-inf	NA,inf	NA,0.952781	0.000432352	0.000776863
3	chr3:179112536:T:C	179112536	NA,C	NA,T	NA,1	NA,inf	NA,inf	NA,0.899554	0.000430903	0.000764915
3	chr3:179187327:G:A	179187327	A,A	G,G	1,1	inf,-inf	inf,inf	0.902762,1.65987	0.000429954	0.000772577
3	chr3:179143358:T:C	179143358	NA,C	NA,T	NA,1	NA,inf	NA,inf	NA,0.893265	0.000427268	0.000758223
3	chr3:179340427:T:G	179340427	NA,G	NA,T	NA,1	NA,-inf	NA,inf	NA,0.913796	0.00042723	0.000767967
3	chr3:179358254:G:A	179358254	NA,A	NA,G	NA,1	NA,inf	NA,inf	NA,0.921235	0.000426664	0.000758937
3	chr3:179111982:G:A	179111982	NA,A	NA,G	NA,1	NA,inf	NA,inf	NA,0.885665	0.000426032	0.000760223
3	chr3:178892568:T:G	178892568	NA,G	NA,T	NA,1	NA,-inf	NA,inf	NA,0.795676	0.000425993	0.000764365
3	chr3:179292604:T:C	179292604	NA,C	NA,T	NA,1	NA,inf	NA,inf	NA,0.894276	0.000425216	0.000759789
3	chr3:179397892:G:A	179397892	NA,A	NA,G	NA,1	NA,-inf	NA,inf	NA,0.906972	0.000425122	0.000763191
3	chr3:179202314:C:T	179202314	T,T	C,C	1,1	inf,-inf	inf,inf	0.0661692,1.83985	0.000424287	0.000762475
3	chr3:178558223:G:A	178558223	NA,A	NA,G	NA,1	NA,inf	NA,inf	NA,0.829994	0.000423588	0.000749891
3	chr3:179521400:G:C	179521400	NA,C	NA,G	NA,1	NA,inf	NA,inf	NA,0.871319	0.000422152	0.000757176
3	chr3:178590492:T:A	178590492	NA,A	NA,T	NA,1	NA,inf	NA,inf	NA,0.862534	0.000421985	0.000748122
3	chr3:178597668:C:T	178597668	NA,T	NA,C	NA,1	NA,inf	NA,inf	NA,0.896306	0.00042135	0.000734564
3	chr3:179354571:G:A	179354571	NA,A	NA,G	NA,1	NA,-inf	NA,inf	NA,0.899348	0.000419204	0.00075261
3	chr3:178876484:G:A	178876484	A,NA	G,NA	1,NA	inf,NA	inf,NA	1.43978,NA	0.000419166	0.000750367
3	chr3:179354214:A:G	179354214	NA,G	NA,A	NA,1	NA,-inf	NA,inf	NA,0.898492	0.000418621	0.000751562
3	chr3:179377638:A:G	179377638	NA,G	NA,A	NA,1	NA,-inf	NA,inf	NA,0.898492	0.000418621	0.000751562
3	chr3:179370631:C:T	179370631	NA,T	NA,C	NA,1	NA,-inf	NA,inf	NA,0.898406	0.000418561	0.000751456
3	chr3:178718952:TATAAG:T	178718952	NA,T	NA,TATAAG	NA,1	NA,-inf	NA,inf	NA,0.883448	0.000418417	0.0007543
3	chr3:179354999:G:C	179354999	NA,C	NA,G	NA,1	NA,-inf	NA,inf	NA,0.897838	0.000418167	0.000750746
3	chr3:179350181:A:G	179350181	NA,G	NA,A	NA,1	NA,-inf	NA,inf	NA,0.89781	0.000418152	0.000750719
3	chr3:178550527:T:G	178550527	NA,G	NA,T	NA,1	NA,inf	NA,inf	NA,0.820373	0.000417098	0.000738304
3	chr3:178836902:T:C	178836902	NA,C	NA,T	NA,1	NA,inf	NA,inf	NA,0.836757	0.000414208	0.000733677
3	chr3:179271265:TAAG:T	179271265	NA,T	NA,TAAG	NA,1	NA,inf	NA,inf	NA,0.866595	0.000414145	0.000735179
3	chr3:178849365:A:T	178849365	T,NA	A,NA	1,NA	inf,NA	inf,NA	1.25166,NA	0.00041276	0.000739118
3	chr3:179126677:CT:C	179126677	NA,C	NA,CT	NA,1	NA,inf	NA,inf	NA,0.872539	0.000412457	0.000732259
3	chr3:179363257:G:C	179363257	NA,C	NA,G	NA,1	NA,inf	NA,inf	NA,0.844961	0.000410883	0.000732372
3	chr3:179360527:A:C	179360527	NA,C	NA,A	NA,1	NA,inf	NA,inf	NA,0.895648	0.000409582	0.000728435
3	chr3:179431289:G:T	179431289	NA,T	NA,G	NA,1	NA,-inf	NA,inf	NA,0.902258	0.000408555	0.000733133
3	chr3:179386916:C:A	179386916	A,A	C,C	1,1	-inf,inf	inf,inf	0.708439,1.2021	0.00040848	0.000747237
3	chr3:178697532:G:A	178697532	NA,A	NA,G	NA,1	NA,inf	NA,inf	NA,1.43265	0.00040831	0.00103745
3	chr3:179098159:G:A	179098159	NA,A	NA,G	NA,1	NA,inf	NA,inf	NA,0.93194	0.000408034	0.000720059
3	chr3:178621677:G:A	178621677	NA,A	NA,G	NA,1	NA,-inf	NA,inf	NA,0.950474	0.000407415	0.000730479
3	chr3:179388146:C:T	179388146	NA,T	NA,C	NA,1	NA,inf	NA,inf	NA,0.889566	0.000405466	0.000721208
3	chr3:179008240:C:T	179008240	T,T	C,C	1,1	-inf,-inf	inf,inf	0.378478,1.57379	0.000405081	0.000731344
3	chr3:179413275:T:C	179413275	NA,C	NA,T	NA,1	NA,-inf	NA,inf	NA,0.864331	0.000404772	0.000723872
3	chr3:179361767:A:G	179361767	NA,G	NA,A	NA,1	NA,inf	NA,inf	NA,0.887168	0.000403906	0.000718442
3	chr3:179361828:G:A	179361828	NA,A	NA,G	NA,1	NA,inf	NA,inf	NA,0.885927	0.000403103	0.000717018
3	chr3:179361657:C:T	179361657	NA,T	NA,C	NA,1	NA,inf	NA,inf	NA,0.885836	0.000403032	0.000716893
3	chr3:179366258:C:T	179366258	T,T	C,C	1,1	-inf,inf	inf,inf	0.746643,1.15099	0.000402908	0.000736498
3	chr3:179368709:G:A	179368709	NA,A	NA,G	NA,1	NA,inf	NA,inf	NA,0.884943	0.000402458	0.000715876
3	chr3:179377679:A:G	179377679	NA,G	NA,A	NA,1	NA,inf	NA,inf	NA,0.884943	0.000402458	0.000715876
3	chr3:179356480:A:G	179356480	NA,G	NA,A	NA,1	NA,inf	NA,inf	NA,0.836718	0.000402061	0.000712872
3	chr3:178549518:G:A	178549518	NA,A	NA,G	NA,1	NA,inf	NA,inf	NA,0.797505	0.000401651	0.00071129
3	chr3:179356908:C:T	179356908	NA,T	NA,C	NA,1	NA,inf	NA,inf	NA,0.882885	0.000401128	0.000713516
3	chr3:179181952:T:C	179181952	NA,C	NA,T	NA,1	NA,inf	NA,inf	NA,0.917902	0.000399379	0.000704862
3	chr3:179078434:C:T	179078434	NA,T	NA,C	NA,1	NA,inf	NA,inf	NA,0.914271	0.000398533	0.000703307
3	chr3:179134393:T:C	179134393	NA,C	NA,T	NA,1	NA,-inf	NA,inf	NA,0.940504	0.000398484	0.000715438
3	chr3:178653999:G:A	178653999	NA,A	NA,G	NA,1	NA,-inf	NA,inf	NA,0.909539	0.000397798	0.000718347
3	chr3:179020761:G:A	179020761	NA,A	NA,G	NA,1	NA,-inf	NA,inf	NA,0.842607	0.000397237	0.000703049
3	chr3:178606782:G:C	178606782	C,C	G,G	1,1	-inf,-inf	inf,inf	0.162164,2.05412	0.00039636	0.000861902
3	chr3:179330157:C:T	179330157	NA,T	NA,C	NA,1	NA,-inf	NA,inf	NA,0.798136	0.000395699	0.000704749
3	chr3:178706914:C:T	178706914	NA,T	NA,C	NA,1	NA,-inf	NA,inf	NA,0.861706	0.000395655	0.000708689
3	chr3:178608406:G:A	178608406	A,A	G,G	1,1	-inf,inf	inf,inf	0.663535,1.66044	0.000395016	0.000686161
3	chr3:178652118:G:A	178652118	A,A	G,G	1,1	-inf,-inf	inf,inf	2.71772,0.385233	0.000394261	0.000710591
3	chr3:179310993:C:T	179310993	NA,T	NA,C	NA,1	NA,-inf	NA,inf	NA,0.838998	0.000393812	0.00070684
3	chr3:178573509:G:T	178573509	NA,T	NA,G	NA,1	NA,-inf	NA,inf	NA,0.908669	0.000393651	0.000707778
3	chr3:179401466:AAAC:A	179401466	NA,A	NA,AAAC	NA,1	NA,inf	NA,inf	NA,0.839272	0.000392465	0.000691259
3	chr3:178694750:T:C	178694750	NA,C	NA,T	NA,1	NA,inf	NA,inf	NA,0.857568	0.000391771	0.000681629
3	chr3:178685304:A:G	178685304	NA,G	NA,A	NA,1	NA,inf	NA,inf	NA,1.39979	0.000391427	0.000987307
3	chr3:178793936:A:C	178793936	C,C	A,A	1,1	inf,-inf	inf,inf	2.31127,0.224831	0.000391123	0.000698167
3	chr3:179359091:C:T	179359091	T,T	C,C	1,1	-inf,inf	inf,inf	0.725785,1.15766	0.000390943	0.000714765
3	chr3:179337273:AAAG:A	179337273	NA,A	NA,AAAG	NA,1	NA,-inf	NA,inf	NA,0.856216	0.000389242	0.000699586
3	chr3:178600997:C:T	178600997	T,T	C,C	1,1	-inf,-inf	inf,inf	1.24401,0.604771	0.000389166	0.000726734
3	chr3:178649733:T:A	178649733	NA,A	NA,T	NA,1	NA,-inf	NA,inf	NA,0.893059	0.00038856	0.000701661
3	chr3:178821486:T:C	178821486	C,NA	T,NA	1,NA	inf,NA	inf,NA	0.637302,NA	0.000387997	0.000697443
3	chr3:179365293:A:G	179365293	NA,G	NA,A	NA,1	NA,inf	NA,inf	NA,0.862021	0.0003879	0.000690117
3	chr3:178904090:T:C	178904090	C,NA	T,NA	1,NA	inf,NA	inf,NA	1.52653,NA	0.000386996	0.000690693
3	chr3:178713973:T:C	178713973	NA,C	NA,T	NA,1	NA,-inf	NA,inf	NA,0.833541	0.000385723	0.000693018
3	chr3:178526668:G:A	178526668	A,A	G,G	1,1	-inf,-inf	inf,inf	1.06143,0.699218	0.000383038	0.000699524
3	chr3:179387193:A:G	179387193	G,G	A,A	1,1	-inf,inf	inf,inf	0.745582,1.12014	0.000382491	0.000698597
3	chr3:178778245:C:T	178778245	NA,T	NA,C	NA,1	NA,-inf	NA,inf	NA,0.818565	0.000381473	0.000685078
3	chr3:178530254:A:G	178530254	G,G	A,A	1,1	-inf,-inf	inf,inf	1.05642,0.704366	0.000381162	0.000696115
3	chr3:178637932:T:C	178637932	C,C	T,T	1,1	-inf,inf	inf,inf	2.12475,0.0416615	0.000380685	0.000667055
3	chr3:178917635:T:A	178917635	A,NA	T,NA	1,NA	inf,NA	inf,NA	1.51608,NA	0.000380139	0.000678471
3	chr3:179384985:A:G	179384985	NA,G	NA,A	NA,1	NA,inf	NA,inf	NA,0.801141	0.000379399	0.000672879
3	chr3:178634601:A:G	178634601	G,G	A,A	1,1	-inf,inf	inf,inf	2.10779,0.113185	0.00037921	0.000665693
3	chr3:178745858:C:T	178745858	T,NA	C,NA	1,NA	-inf,NA	inf,NA	1.01891,NA	0.000378922	0.000679292
3	chr3:178729043:C:T	178729043	T,NA	C,NA	1,NA	-inf,NA	inf,NA	1.01873,NA	0.000378708	0.000678917
3	chr3:178998267:T:C	178998267	NA,C	NA,T	NA,1	NA,-inf	NA,inf	NA,0.879931	0.000378335	0.000679833
3	chr3:178701982:C:T	178701982	NA,T	NA,C	NA,1	NA,-inf	NA,inf	NA,0.82326	0.000377724	0.000676833
3	chr3:179446764:A:G	179446764	G,G	A,A	1,1	-inf,inf	inf,inf	0.804659,1.20363	0.000377227	0.000668323
3	chr3:178525221:T:C	178525221	C,C	T,T	1,1	inf,inf	inf,inf	1.6108,0.532935	0.00037548	0.000657852
3	chr3:178662930:T:C	178662930	NA,C	NA,T	NA,1	NA,-inf	NA,inf	NA,0.828331	0.000374474	0.000672222
3	chr3:178529006:T:C	178529006	C,C	T,T	1,1	inf,inf	inf,inf	1.67825,0.441881	0.00037434	0.000656202
3	chr3:178662896:G:T	178662896	NA,T	NA,G	NA,1	NA,-inf	NA,inf	NA,0.82675	0.000373535	0.000670533
3	chr3:178661668:G:A	178661668	NA,A	NA,G	NA,1	NA,-inf	NA,inf	NA,0.82675	0.000373535	0.000670533
3	chr3:178660823:C:T	178660823	NA,T	NA,C	NA,1	NA,-inf	NA,inf	NA,0.82675	0.000373535	0.000670533
3	chr3:179046215:G:A	179046215	NA,A	NA,G	NA,1	NA,-inf	NA,inf	NA,0.853107	0.000372505	0.000666969
3	chr3:179345551:A:G	179345551	NA,G	NA,A	NA,1	NA,inf	NA,inf	NA,0.919821	0.000370849	0.00069125
3	chr3:179078714:G:A	179078714	NA,A	NA,G	NA,1	NA,inf	NA,inf	NA,0.867406	0.00037045	0.00065414
3	chr3:178934121:C:T	178934121	NA,T	NA,C	NA,1	NA,-inf	NA,inf	NA,0.903186	0.000369543	0.000664093
3	chr3:179050652:A:G	179050652	NA,G	NA,A	NA,1	NA,-inf	NA,inf	NA,0.820509	0.000369346	0.000662651
3	chr3:178802243:G:A	178802243	NA,A	NA,G	NA,1	NA,-inf	NA,inf	NA,0.803078	0.000369307	0.000664634
3	chr3:179403855:A:G	179403855	NA,G	NA,A	NA,1	NA,inf	NA,inf	NA,0.829426	0.000369015	0.000656745
3	chr3:178601289:A:G	178601289	NA,G	NA,A	NA,1	NA,inf	NA,inf	NA,0.755963	0.000368986	0.00064263
3	chr3:179407749:G:A	179407749	NA,A	NA,G	NA,1	NA,inf	NA,inf	NA,0.828169	0.000368118	0.000655202
3	chr3:179324184:C:T	179324184	NA,T	NA,C	NA,1	NA,inf	NA,inf	NA,0.914906	0.000368042	0.000685929
3	chr3:178590872:G:A	178590872	A,A	G,G	1,1	inf,-inf	inf,inf	1.13881,1.21875	0.000367185	0.000676529
3	chr3:179095133:C:T	179095133	NA,T	NA,C	NA,1	NA,-inf	NA,inf	NA,0.843621	0.00036709	0.000657768
3	chr3:178748724:T:C	178748724	NA,C	NA,T	NA,1	NA,-inf	NA,inf	NA,0.795328	0.000367077	0.000659475
3	chr3:178571045:C:T	178571045	T,NA	C,NA	1,NA	inf,NA	inf,NA	1.24448,NA	0.000367035	0.000653193
3	chr3:179350505:T:C	179350505	C,C	T,T	1,1	-inf,inf	inf,inf	0.698501,1.15189	0.000366862	0.000670755
3	chr3:178525476:G:T	178525476	T,T	G,G	1,1	-inf,-inf	inf,inf	1.07202,0.651296	0.000366465	0.000668141
3	chr3:178731273:T:C	178731273	C,C	T,T	1,1	inf,-inf	inf,inf	2.26943,0.115852	0.000365962	0.000641491
3	chr3:179307485:G:A	179307485	NA,A	NA,G	NA,1	NA,-inf	NA,inf	NA,0.81567	0.000365663	0.000657224
3	chr3:179442087:G:A	179442087	A,A	G,G	1,1	-inf,inf	inf,inf	1.22109,0.793522	0.000365379	0.000644791
3	chr3:178626954:C:T	178626954	T,T	C,C	1,1	-inf,-inf	inf,inf	2.68219,0.283992	0.000365257	0.000655419
3	chr3:179450318:G:A	179450318	NA,A	NA,G	NA,1	NA,-inf	NA,inf	NA,0.821514	0.000365137	0.000652304
3	chr3:179389756:A:G	179389756	G,G	A,A	1,1	-inf,inf	inf,inf	0.695658,1.15026	0.000364409	0.000666161
3	chr3:178525958:T:C	178525958	C,C	T,T	1,1	inf,inf	inf,inf	1.66057,0.446802	0.00036386	0.000637649
3	chr3:178588891:A:G	178588891	G,G	A,A	1,1	inf,-inf	inf,inf	1.83965,0.394386	0.000363564	0.000644961
3	chr3:179346147:C:T	179346147	NA,T	NA,C	NA,1	NA,inf	NA,inf	NA,0.906243	0.000363167	0.000676725
3	chr3:179323836:CGT:C	179323836	NA,C	NA,CGT	NA,1	NA,inf	NA,inf	NA,0.905222	0.000362718	0.000675783
3	chr3:179331637:T:A	179331637	NA,A	NA,T	NA,1	NA,inf	NA,inf	NA,0.90309	0.000361534	0.000673529
3	chr3:179506738:G:C	179506738	C,NA	G,NA	1,NA	inf,NA	inf,NA	1.43392,NA	0.000361296	0.00064686
3	chr3:178862435:T:C	178862435	NA,C	NA,T	NA,1	NA,-inf	NA,inf	NA,0.885365	0.00036063	0.000647548
3	chr3:179324312:C:T	179324312	NA,T	NA,C	NA,1	NA,inf	NA,inf	NA,0.901335	0.000360607	0.000671765
3	chr3:179432726:A:G	179432726	NA,G	NA,A	NA,1	NA,-inf	NA,inf	NA,0.807451	0.000360576	0.000644363
3	chr3:179384514:A:G	179384514	NA,G	NA,A	NA,1	NA,inf	NA,inf	NA,0.887061	0.000360176	0.000674499
3	chr3:179343682:T:G	179343682	NA,G	NA,T	NA,1	NA,inf	NA,inf	NA,0.899058	0.000359357	0.000669386
3	chr3:178637836:C:T	178637836	T,T	C,C	1,1	-inf,inf	inf,inf	2.09035,0.0528234	0.000358916	0.000629275
3	chr3:178655130:CTCTCTCTCTCTCTA:C	178655130	NA,C	NA,CTCTCTCTCTCTCTA	NA,1	NA,inf	NA,inf	NA,0.804063	0.000358017	0.000629107
3	chr3:179335513:T:C	179335513	NA,C	NA,T	NA,1	NA,inf	NA,inf	NA,0.896315	0.000357877	0.000666569
3	chr3:179411494:T:C	179411494	NA,C	NA,T	NA,1	NA,inf	NA,inf	NA,0.807106	0.00035727	0.000635779
3	chr3:179323566:C:A	179323566	NA,A	NA,C	NA,1	NA,inf	NA,inf	NA,0.894234	0.000356762	0.000664445
3	chr3:178554860:T:G	178554860	G,G	T,T	1,1	inf,-inf	inf,inf	1.46179,0.956	0.000356748	0.000608945
3	chr3:179334407:C:A	179334407	NA,A	NA,C	NA,1	NA,inf	NA,inf	NA,0.893223	0.000356231	0.000663432
3	chr3:179398772:A:AG	179398772	AG,AG	A,A	1,1	-inf,inf	inf,inf	0.724173,1.10609	0.000356078	0.000650657
3	chr3:179332365:G:A	179332365	NA,A	NA,G	NA,1	NA,inf	NA,inf	NA,0.892061	0.000355602	0.000662236
3	chr3:179324393:A:G	179324393	NA,G	NA,A	NA,1	NA,inf	NA,inf	NA,0.892061	0.000355602	0.000662236
3	chr3:179327572:T:C	179327572	NA,C	NA,T	NA,1	NA,inf	NA,inf	NA,0.891592	0.000355359	0.000661774
3	chr3:178659387:T:G	178659387	NA,G	NA,T	NA,1	NA,-inf	NA,inf	NA,0.79513	0.000355249	0.000637665
3	chr3:178762964:G:A	178762964	A,NA	G,NA	1,NA	inf,NA	inf,NA	1.16669,NA	0.000354704	0.000630166
3	chr3:178741877:T:C	178741877	C,C	T,T	1,1	inf,-inf	inf,inf	2.26233,0.0845896	0.000354471	0.000622737
3	chr3:179377884:G:A	179377884	A,A	G,G	1,1	-inf,inf	inf,inf	0.693304,1.13652	0.000354305	0.000647584
3	chr3:178865236:C:A	178865236	NA,A	NA,C	NA,1	NA,inf	NA,inf	NA,1.10462	0.000353516	0.000727456
3	chr3:179434175:A:C	179434175	NA,C	NA,A	NA,1	NA,inf	NA,inf	NA,0.753822	0.000352938	0.000634706
3	chr3:179427983:G:C	179427983	NA,C	NA,G	NA,1	NA,-inf	NA,inf	NA,0.797313	0.000351656	0.000628402
3	chr3:179332146:A:G	179332146	NA,G	NA,A	NA,1	NA,inf	NA,inf	NA,0.88453	0.000351617	0.000654649
3	chr3:179421656:A:C	179421656	NA,C	NA,A	NA,1	NA,-inf	NA,inf	NA,0.772668	0.000351523	0.000628839
3	chr3:179397759:C:T	179397759	NA,T	NA,C	NA,1	NA,-inf	NA,inf	NA,0.791694	0.00035149	0.000627772
3	chr3:179325891:AAAAAT:A	179325891	NA,A	NA,AAAAAT	NA,1	NA,inf	NA,inf	NA,0.884177	0.00035143	0.000654287
3	chr3:179127376:G:C	179127376	NA,C	NA,G	NA,1	NA,inf	NA,inf	NA,0.772406	0.000350859	0.00062345
3	chr3:178529734:G:A	178529734	A,A	G,G	1,1	inf,-inf	inf,inf	0.886286,1.58734	0.000350487	0.00060964
3	chr3:179387900:G:T	179387900	T,T	G,G	1,1	-inf,inf	inf,inf	0.706451,1.11477	0.000350162	0.000639785
3	chr3:179335980:G:A	179335980	NA,A	NA,G	NA,1	NA,inf	NA,inf	NA,0.881668	0.000350133	0.000651819
3	chr3:179446392:A:C	179446392	NA,C	NA,A	NA,1	NA,-inf	NA,inf	NA,0.78263	0.000349946	0.000630846
3	chr3:178635220:T:C	178635220	NA,C	NA,T	NA,1	NA,inf	NA,inf	NA,0.748821	0.000349614	0.00062281
3	chr3:178781394:C:T	178781394	T,T	C,C	1,1	inf,-inf	inf,inf	2.11735,0.432679	0.000349205	0.000625153
3	chr3:178533519:ATTCT:A	178533519	A,A	ATTCT,ATTCT	1,1	-inf,inf	inf,inf	0.0780376,2.15708	0.000348975	0.000784853
3	chr3:179331955:G:A	179331955	NA,A	NA,G	NA,1	NA,inf	NA,inf	NA,0.878947	0.000348708	0.000649107
3	chr3:179260397:T:C	179260397	NA,C	NA,T	NA,1	NA,inf	NA,inf	NA,0.819067	0.000348378	0.00061785
3	chr3:178867441:T:TA	178867441	NA,TA	NA,T	NA,1	NA,inf	NA,inf	NA,0.825922	0.00034739	0.00061563
3	chr3:178710445:G:A	178710445	NA,A	NA,G	NA,1	NA,inf	NA,inf	NA,1.28658	0.000346825	0.000843108
3	chr3:178639409:A:G	178639409	G,G	A,A	1,1	-inf,-inf	inf,inf	2.48343,0.128094	0.000346732	0.000617285
3	chr3:178667733:G:T	178667733	T,T	G,G	1,1	inf,inf	inf,inf	0.762953,1.464	0.000346447	0.000572854
3	chr3:179324715:A:G	179324715	NA,G	NA,A	NA,1	NA,inf	NA,inf	NA,0.873657	0.000345962	0.000643881
3	chr3:179473764:C:T	179473764	NA,T	NA,C	NA,1	NA,inf	NA,inf	NA,0.800697	0.00034359	0.000609518
3	chr3:179372369:T:A	179372369	A,A	T,T	1,1	-inf,inf	inf,inf	0.695216,1.11595	0.000343126	0.000626975
3	chr3:179328954:G:T	179328954	NA,T	NA,G	NA,1	NA,inf	NA,inf	NA,0.866605	0.000342306	0.000636946
3	chr3:179110236:A:G	179110236	G,NA	A,NA	1,NA	inf,NA	inf,NA	1.08224,NA	0.000342232	0.000610683
3	chr3:178701575:AAAAC:A	178701575	NA,A	NA,AAAAC	NA,1	NA,-inf	NA,inf	NA,0.79538	0.000341709	0.000614206
3	chr3:178640191:G:A	178640191	NA,A	NA,G	NA,1	NA,-inf	NA,inf	NA,0.774132	0.00034129	0.000612609
3	chr3:179161525:C:T	179161525	T,T	C,C	1,1	inf,-inf	inf,inf	0.809542,1.59229	0.000340272	0.00061148
3	chr3:178600369:C:T	178600369	NA,T	NA,C	NA,1	NA,inf	NA,inf	NA,0.702034	0.000338973	0.000591014
3	chr3:178677415:T:C	178677415	NA,C	NA,T	NA,1	NA,-inf	NA,inf	NA,0.788761	0.000338477	0.000608185
3	chr3:179087386:C:T	179087386	T,T	C,C	1,1	inf,-inf	inf,inf	0.11589,1.87544	0.000338403	0.000610583
3	chr3:179024883:G:A	179024883	A,A	G,G	1,1	inf,-inf	inf,inf	1.62172,1.20465	0.000338044	0.000603313
3	chr3:179418253:T:C	179418253	NA,C	NA,T	NA,1	NA,-inf	NA,inf	NA,0.748501	0.000337998	0.000604675
3	chr3:179411818:A:C	179411818	NA,C	NA,A	NA,1	NA,inf	NA,inf	NA,0.770969	0.000337406	0.000600622
3	chr3:178547557:T:C	178547557	NA,C	NA,T	NA,1	NA,-inf	NA,inf	NA,0.763722	0.000337139	0.000606405
3	chr3:178703837:T:C	178703837	NA,C	NA,T	NA,1	NA,-inf	NA,inf	NA,0.784162	0.000335402	0.000602988
3	chr3:178676742:TCAATATACTTGCATGCTA:T	178676742	NA,T	NA,TCAATATACTTGCATGCTA	NA,1	NA,-inf	NA,inf	NA,0.782499	0.000334866	0.000601842
3	chr3:179301268:G:T	179301268	T,T	G,G	1,1	inf,-inf	inf,inf	1.70464,0.594714	0.000334236	0.000600594
3	chr3:179475143:A:G	179475143	G,NA	A,NA	1,NA	inf,NA	inf,NA	0.530062,NA	0.000333803	0.00059649
3	chr3:178702389:A:T	178702389	NA,T	NA,A	NA,1	NA,-inf	NA,inf	NA,0.78073	0.000333683	0.000599863
3	chr3:179171333:GC:G	179171333	G,G	GC,GC	1,1	inf,-inf	inf,inf	0.792069,1.5941	0.000333425	0.000599128
3	chr3:179308057:G:A	179308057	NA,A	NA,G	NA,1	NA,-inf	NA,inf	NA,0.756322	0.000333232	0.000598754
3	chr3:179316745:T:G	179316745	NA,G	NA,T	NA,1	NA,inf	NA,inf	NA,0.725326	0.000333053	0.000593711
3	chr3:178705173:C:T	178705173	NA,T	NA,C	NA,1	NA,-inf	NA,inf	NA,0.779529	0.000332989	0.000598644
3	chr3:178564162:C:G	178564162	NA,G	NA,C	NA,1	NA,-inf	NA,inf	NA,0.747022	0.00033292	0.000597081
3	chr3:178746066:G:A	178746066	A,A	G,G	1,1	inf,-inf	inf,inf	2.23174,0.156337	0.0003328	0.000593135
3	chr3:179416623:T:C	179416623	NA,C	NA,T	NA,1	NA,inf	NA,inf	NA,0.762895	0.000332589	0.000593424
3	chr3:178788563:T:C	178788563	NA,C	NA,T	NA,1	NA,inf	NA,inf	NA,0.69953	0.000332379	0.000591965
3	chr3:178682906:GC:G	178682906	NA,G	NA,GC	NA,1	NA,-inf	NA,inf	NA,0.775923	0.00033155	0.000595862
3	chr3:178699589:G:A	178699589	NA,A	NA,G	NA,1	NA,-inf	NA,inf	NA,0.773835	0.000330608	0.000594195
3	chr3:179326907:G:C	179326907	NA,C	NA,G	NA,1	NA,-inf	NA,inf	NA,0.741329	0.000329789	0.000589857
3	chr3:179436258:C:T	179436258	NA,T	NA,C	NA,1	NA,-inf	NA,inf	NA,0.757647	0.000329687	0.000588436
3	chr3:179307656:C:T	179307656	NA,T	NA,C	NA,1	NA,-inf	NA,inf	NA,0.747327	0.000329104	0.000591283
3	chr3:178993917:C:T	178993917	NA,T	NA,C	NA,1	NA,-inf	NA,inf	NA,0.770214	0.00032879	0.000588405
3	chr3:178594154:T:C	178594154	C,C	T,T	1,1	inf,-inf	inf,inf	1.07463,1.21517	0.000328235	0.000601459
3	chr3:179438022:C:T	179438022	NA,T	NA,C	NA,1	NA,-inf	NA,inf	NA,0.752533	0.000327055	0.000583749
3	chr3:179385997:G:A	179385997	A,A	G,G	1,1	-inf,inf	inf,inf	0.696923,1.08435	0.000326393	0.000596163
3	chr3:179333071:C:T	179333071	NA,T	NA,C	NA,1	NA,inf	NA,inf	NA,0.832903	0.000325744	0.000605399
3	chr3:179083092:C:T	179083092	T,T	C,C	1,1	inf,-inf	inf,inf	0.192759,1.88302	0.000325058	0.000585714
3	chr3:178787937:T:C	178787937	NA,C	NA,T	NA,1	NA,inf	NA,inf	NA,0.685801	0.000325047	0.000578962
3	chr3:178755434:G:C	178755434	C,C	G,G	1,1	inf,-inf	inf,inf	2.22652,0.121861	0.000324338	0.000577259
3	chr3:178686754:G:A	178686754	NA,A	NA,G	NA,1	NA,-inf	NA,inf	NA,0.757433	0.000324161	0.000582316
3	chr3:178655597:C:T	178655597	NA,T	NA,C	NA,1	NA,-inf	NA,inf	NA,0.73194	0.00032376	0.000587406
3	chr3:178972818:T:G	178972818	NA,G	NA,T	NA,1	NA,inf	NA,inf	NA,0.780006	0.000322298	0.000570655
3	chr3:179030448:G:A	179030448	NA,A	NA,G	NA,1	NA,inf	NA,inf	NA,0.738212	0.000321536	0.000573996
3	chr3:178772264:T:C	178772264	NA,C	NA,T	NA,1	NA,-inf	NA,inf	NA,0.746195	0.000321147	0.000578521
3	chr3:178746500:G:A	178746500	A,A	G,G	1,1	inf,-inf	inf,inf	2.20615,0.167906	0.000320877	0.000572193
3	chr3:179086057:T:C	179086057	C,NA	T,NA	1,NA	inf,NA	inf,NA	0.0887001,NA	0.000320835	0.00057288
3	chr3:178578828:C:A	178578828	NA,A	NA,C	NA,1	NA,-inf	NA,inf	NA,0.731728	0.000320604	0.000576546
3	chr3:179296502:G:A	179296502	NA,A	NA,G	NA,1	NA,-inf	NA,inf	NA,0.713616	0.000320294	0.000576451
3	chr3:179289733:G:A	179289733	NA,A	NA,G	NA,1	NA,-inf	NA,inf	NA,0.713328	0.000320151	0.000576193
3	chr3:178686072:A:T	178686072	NA,T	NA,A	NA,1	NA,-inf	NA,inf	NA,0.751823	0.000320048	0.000575003
3	chr3:179397780:G:A	179397780	NA,A	NA,G	NA,1	NA,inf	NA,inf	NA,0.808083	0.000319189	0.000596342
3	chr3:179371027:T:C	179371027	C,C	T,T	1,1	-inf,inf	inf,inf	0.65225,1.12194	0.000319018	0.000583009
3	chr3:179006664:T:C	179006664	NA,C	NA,T	NA,1	NA,-inf	NA,inf	NA,0.726531	0.00031832	0.000571217
3	chr3:179437306:T:C	179437306	NA,C	NA,T	NA,1	NA,-inf	NA,inf	NA,0.734806	0.000318261	0.000568086
3	chr3:179036575:G:A	179036575	NA,A	NA,G	NA,1	NA,-inf	NA,inf	NA,0.725478	0.000318001	0.000570636
3	chr3:179342495:A:T	179342495	NA,T	NA,A	NA,1	NA,inf	NA,inf	NA,0.817243	0.000317892	0.000589772
3	chr3:178679183:A:G	178679183	NA,G	NA,A	NA,1	NA,-inf	NA,inf	NA,0.746856	0.000317646	0.000570672
3	chr3:178631919:C:T	178631919	NA,T	NA,C	NA,1	NA,-inf	NA,inf	NA,0.727153	0.000317375	0.000569617
3	chr3:178550618:T:C	178550618	NA,C	NA,T	NA,1	NA,-inf	NA,inf	NA,0.72471	0.000317255	0.000570526
3	chr3:179377802:C:T	179377802	T,T	C,C	1,1	-inf,-inf	inf,inf	0.00500868,1.70332	0.000316569	0.000573421
3	chr3:178930536:T:C	178930536	NA,C	NA,T	NA,1	NA,inf	NA,inf	NA,0.777047	0.00031655	0.000564664
3	chr3:178578055:C:T	178578055	NA,T	NA,C	NA,1	NA,inf	NA,inf	NA,0.657603	0.000316297	0.000552403
3	chr3:179308013:C:G	179308013	NA,G	NA,C	NA,1	NA,-inf	NA,inf	NA,0.704843	0.000316114	0.000566958
3	chr3:179308961:C:CT	179308961	NA,CT	NA,C	NA,1	NA,-inf	NA,inf	NA,0.721986	0.000316042	0.000567792
3	chr3:179518618:A:T	179518618	T,T	A,A	1,1	inf,inf	inf,inf	0.988809,0.779798	0.00031411	0.000550293
3	chr3:179230408:A:G	179230408	NA,G	NA,A	NA,1	NA,inf	NA,inf	NA,0.771492	0.000313587	0.000557647
3	chr3:179284298:T:C	179284298	NA,C	NA,T	NA,1	NA,-inf	NA,inf	NA,0.699046	0.000312391	0.00056016
3	chr3:179059268:A:G	179059268	G,G	A,A	1,1	inf,inf	inf,inf	5.93269,0.924019	0.000311064	0.00500653
3	chr3:178684576:C:T	178684576	NA,T	NA,C	NA,1	NA,-inf	NA,inf	NA,0.697539	0.00031048	0.000559365
3	chr3:178574059:T:G	178574059	G,G	T,T	1,1	inf,-inf	inf,inf	0.834833,1.55808	0.000309523	0.00053884
3	chr3:178565418:G:A	178565418	NA,A	NA,G	NA,1	NA,-inf	NA,inf	NA,0.724949	0.000309305	0.000557058
3	chr3:179198547:G:T	179198547	NA,T	NA,G	NA,1	NA,inf	NA,inf	NA,0.762022	0.000309151	0.000549809
3	chr3:179307869:T:C	179307869	NA,C	NA,T	NA,1	NA,-inf	NA,inf	NA,0.68911	0.000308573	0.000553425
3	chr3:179307872:A:T	179307872	NA,T	NA,A	NA,1	NA,-inf	NA,inf	NA,0.688904	0.000308489	0.000553268
3	chr3:179285267:A:G	179285267	NA,G	NA,A	NA,1	NA,inf	NA,inf	NA,0.669048	0.000308225	0.000548725
3	chr3:178668921:C:G	178668921	NA,G	NA,C	NA,1	NA,inf	NA,inf	NA,0.70508	0.000308157	0.000538172
3	chr3:179407153:C:T	179407153	NA,T	NA,C	NA,1	NA,inf	NA,inf	NA,0.671121	0.000308105	0.000554333
3	chr3:178858422:G:GATTTTGCATTTTGTT	178858422	GATTTTGCATTTTGTT,GATTTTGCATTTTGTT	G,G	1,1	inf,-inf	inf,inf	1.81417,0.519854	0.000308081	0.000553045
3	chr3:178869277:G:A	178869277	NA,A	NA,G	NA,1	NA,inf	NA,inf	NA,0.677923	0.000306731	0.000548935
3	chr3:179383650:A:G	179383650	NA,G	NA,A	NA,1	NA,inf	NA,inf	NA,0.668378	0.000306627	0.000551591
3	chr3:178802577:G:T	178802577	T,NA	G,NA	1,NA	-inf,NA	inf,NA	0.777329,NA	0.000306493	0.000548092
3	chr3:179393760:A:G	179393760	NA,G	NA,A	NA,1	NA,-inf	NA,inf	NA,0.751741	0.000306351	0.000548729
3	chr3:179466018:T:G	179466018	NA,G	NA,T	NA,1	NA,inf	NA,inf	NA,0.65696	0.000305925	0.00054781
3	chr3:178824591:A:G	178824591	NA,G	NA,A	NA,1	NA,-inf	NA,inf	NA,0.698003	0.000305612	0.00054825
3	chr3:179245276:C:CAT	179245276	NA,CAT	NA,C	NA,1	NA,inf	NA,inf	NA,0.662294	0.000305542	0.000541788
3	chr3:179035113:T:C	179035113	C,NA	T,NA	1,NA	inf,NA	inf,NA	1.44244,NA	0.000304766	0.000544048
3	chr3:179471867:T:C	179471867	NA,C	NA,T	NA,1	NA,inf	NA,inf	NA,0.662125	0.000304626	0.000542379
3	chr3:179447135:C:T	179447135	NA,T	NA,C	NA,1	NA,inf	NA,inf	NA,0.654544	0.00030439	0.000542529
3	chr3:179348039:C:T	179348039	NA,T	NA,C	NA,1	NA,-inf	NA,inf	NA,0.754227	0.000304313	0.000545053
3	chr3:179385205:G:A	179385205	NA,A	NA,G	NA,1	NA,inf	NA,inf	NA,0.638798	0.000303335	0.000535555
3	chr3:178834046:G:A	178834046	NA,A	NA,G	NA,1	NA,inf	NA,inf	NA,0.667211	0.000302637	0.000541491
3	chr3:179308522:G:A	179308522	NA,A	NA,G	NA,1	NA,-inf	NA,inf	NA,0.67534	0.000302115	0.000541829
3	chr3:178934754:G:A	178934754	NA,A	NA,G	NA,1	NA,inf	NA,inf	NA,0.744681	0.000301759	0.000538352
3	chr3:179370842:TTTG:T	179370842	NA,T	NA,TTTG	NA,1	NA,inf	NA,inf	NA,0.657505	0.000301697	0.000542561
3	chr3:178639126:G:T	178639126	NA,T	NA,G	NA,1	NA,-inf	NA,inf	NA,0.691729	0.000301509	0.000541565
3	chr3:179520701:A:G	179520701	G,G	A,A	1,1	inf,-inf	inf,inf	0.555088,1.26292	0.000301111	0.000525393
3	chr3:179160216:C:T	179160216	T,T	C,C	1,1	inf,-inf	inf,inf	0.0541681,1.65469	0.000300901	0.000540603
3	chr3:179309713:A:C	179309713	NA,C	NA,A	NA,1	NA,-inf	NA,inf	NA,0.671182	0.000300209	0.000538405
3	chr3:178961901:G:T	178961901	NA,T	NA,G	NA,1	NA,-inf	NA,inf	NA,0.763606	0.000299406	0.00053774
3	chr3:178665882:T:C	178665882	C,NA	T,NA	1,NA	-inf,NA	inf,NA	0.772222,NA	0.000299367	0.000535239
3	chr3:179399875:G:C	179399875	C,C	G,G	1,1	-inf,-inf	inf,inf	0.01248,1.66577	0.000299296	0.000541437
3	chr3:179070499:ATTG:A	179070499	NA,A	NA,ATTG	NA,1	NA,-inf	NA,inf	NA,0.734396	0.000299211	0.000536612
3	chr3:178887920:A:G	178887920	NA,G	NA,A	NA,1	NA,-inf	NA,inf	NA,0.756405	0.000299207	0.000536558
3	chr3:178624683:C:T	178624683	NA,T	NA,C	NA,1	NA,inf	NA,inf	NA,0.684152	0.000299153	0.000523103
3	chr3:179350944:C:T	179350944	T,NA	C,NA	1,NA	-inf,NA	inf,NA	0.695962,NA	0.000299102	0.000534947
3	chr3:179308871:C:G	179308871	NA,G	NA,C	NA,1	NA,-inf	NA,inf	NA,0.667283	0.000298435	0.000535223
3	chr3:179084711:A:T	179084711	NA,T	NA,A	NA,1	NA,inf	NA,inf	NA,0.632691	0.000298064	0.000533103
3	chr3:179088367:T:C	179088367	NA,C	NA,T	NA,1	NA,inf	NA,inf	NA,0.63227	0.000297866	0.000532751
3	chr3:179411985:C:T	179411985	NA,T	NA,C	NA,1	NA,inf	NA,inf	NA,0.647457	0.00029668	0.000529291
3	chr3:179357950:T:G	179357950	NA,G	NA,T	NA,1	NA,inf	NA,inf	NA,0.645612	0.000296224	0.000532687
3	chr3:179295998:C:T	179295998	NA,T	NA,C	NA,1	NA,-inf	NA,inf	NA,0.590626	0.000295908	0.000529815
3	chr3:179366654:T:G	179366654	NA,G	NA,T	NA,1	NA,-inf	NA,inf	NA,0.728778	0.00029582	0.000529894
3	chr3:178661063:G:A	178661063	NA,A	NA,G	NA,1	NA,-inf	NA,inf	NA,0.694968	0.000295671	0.000530508
3	chr3:179198208:G:A	179198208	NA,A	NA,G	NA,1	NA,inf	NA,inf	NA,0.729995	0.000295019	0.000524743
3	chr3:179262802:C:G	179262802	G,NA	C,NA	1,NA	-inf,NA	inf,NA	0.726565,NA	0.00029487	0.000527536
3	chr3:179236995:T:C	179236995	NA,C	NA,T	NA,1	NA,inf	NA,inf	NA,0.639553	0.000294842	0.000522911
3	chr3:179234232:C:T	179234232	NA,T	NA,C	NA,1	NA,inf	NA,inf	NA,0.639374	0.000294774	0.000522798
3	chr3:179220089:A:G	179220089	G,G	A,A	1,1	-inf,-inf	inf,inf	0.122158,1.53154	0.000294491	0.000528168
3	chr3:178576402:G:C	178576402	C,C	G,G	1,1	inf,-inf	inf,inf	0.844793,1.52455	0.000294399	0.000512506
3	chr3:178849159:T:C	178849159	NA,C	NA,T	NA,1	NA,inf	NA,inf	NA,0.63763	0.000293449	0.000521837
3	chr3:179419485:A:G	179419485	G,G	A,A	1,1	-inf,inf	inf,inf	1.02154,0.63873	0.000293143	0.000529213
3	chr3:179454805:A:G	179454805	G,G	A,A	1,1	inf,-inf	inf,inf	1.38184,0.357837	0.000292745	0.000525891
3	chr3:178858424:A:ATTTGC	178858424	ATTTGC,ATTTGC	A,A	1,1	inf,-inf	inf,inf	1.78916,0.511361	0.000292379	0.000524834
3	chr3:179363086:G:A	179363086	NA,A	NA,G	NA,1	NA,-inf	NA,inf	NA,0.720114	0.000292083	0.000523201
3	chr3:178662080:C:A	178662080	NA,A	NA,C	NA,1	NA,inf	NA,inf	NA,0.667626	0.000292056	0.000510478
3	chr3:179355525:A:G	179355525	NA,G	NA,A	NA,1	NA,-inf	NA,inf	NA,0.718836	0.000291589	0.000522299
3	chr3:179177219:T:C	179177219	NA,C	NA,T	NA,1	NA,inf	NA,inf	NA,0.721813	0.000291431	0.000518359
3	chr3:179375542:A:G	179375542	NA,G	NA,A	NA,1	NA,-inf	NA,inf	NA,0.717845	0.000291132	0.00052147
3	chr3:179095174:C:T	179095174	T,T	C,C	1,1	inf,-inf	inf,inf	0.220204,1.73692	0.000290945	0.000521882
3	chr3:179326687:C:T	179326687	NA,T	NA,C	NA,1	NA,-inf	NA,inf	NA,0.657307	0.000290771	0.000519911
3	chr3:179359264:G:A	179359264	NA,A	NA,G	NA,1	NA,-inf	NA,inf	NA,0.716625	0.000290653	0.000520613
3	chr3:179130832:A:G	179130832	G,G	A,A	1,1	inf,-inf	inf,inf	0.193425,1.73177	0.000289958	0.000519983
3	chr3:179342169:G:A	179342169	NA,A	NA,G	NA,1	NA,-inf	NA,inf	NA,0.654929	0.000289808	0.000518173
3	chr3:178576416:C:T	178576416	NA,T	NA,C	NA,1	NA,inf	NA,inf	NA,0.602148	0.000289599	0.000506548
3	chr3:178620137:C:T	178620137	T,T	C,C	1,1	inf,-inf	inf,inf	1.69098,0.579993	0.000289537	0.000515278
3	chr3:179051713:T:C	179051713	NA,C	NA,T	NA,1	NA,inf	NA,inf	NA,0.618886	0.00028943	0.000516276
3	chr3:179048074:A:G	179048074	G,NA	A,NA	1,NA	-inf,NA	inf,NA	0.629089,NA	0.000289074	0.000516788
3	chr3:179363394:A:G	179363394	NA,G	NA,A	NA,1	NA,-inf	NA,inf	NA,0.712688	0.00028899	0.000517652
3	chr3:179060241:AC:A	179060241	A,A	AC,AC	1,1	inf,inf	inf,inf	5.87693,0.903604	0.000288828	0.00435858
3	chr3:178837510:T:C	178837510	NA,C	NA,T	NA,1	NA,inf	NA,inf	NA,0.610398	0.000288265	0.000512096
3	chr3:179348516:T:C	179348516	C,NA	T,NA	1,NA	-inf,NA	inf,NA	1.44917,NA	0.00028822	0.000516011
3	chr3:179440346:T:C	179440346	NA,C	NA,T	NA,1	NA,inf	NA,inf	NA,0.624229	0.000287925	0.00051743
3	chr3:178578945:G:A	178578945	NA,A	NA,G	NA,1	NA,inf	NA,inf	NA,0.597182	0.000287581	0.00050297
3	chr3:178624614:A:T	178624614	T,T	A,A	1,1	inf,-inf	inf,inf	1.97249,0.145801	0.000287512	0.000509354
3	chr3:179414784:C:T	179414784	T,NA	C,NA	1,NA	inf,NA	inf,NA	0.886018,NA	0.000287311	0.000514138
3	chr3:179325696:A:G	179325696	NA,G	NA,A	NA,1	NA,-inf	NA,inf	NA,0.713376	0.000286729	0.000513373
3	chr3:179228104:C:G	179228104	NA,G	NA,C	NA,1	NA,inf	NA,inf	NA,0.725286	0.000286554	0.000509519
3	chr3:178582359:G:A	178582359	NA,A	NA,G	NA,1	NA,inf	NA,inf	NA,0.594299	0.000286265	0.000500731
3	chr3:179013709:C:G	179013709	NA,G	NA,C	NA,1	NA,inf	NA,inf	NA,0.611334	0.000286176	0.000510505
3	chr3:178674439:A:G	178674439	G,G	A,A	1,1	inf,-inf	inf,inf	2.17209,0.130732	0.000286039	0.000506282
3	chr3:179518609:G:A	179518609	NA,A	NA,G	NA,1	NA,-inf	NA,inf	NA,0.634632	0.000285843	0.000512269
3	chr3:179388568:C:T	179388568	NA,T	NA,C	NA,1	NA,inf	NA,inf	NA,0.62204	0.000285736	0.000513764
3	chr3:178584988:G:C	178584988	C,C	G,G	1,1	inf,-inf	inf,inf	0.78713,1.53975	0.000285385	0.000496878
3	chr3:179243237:G:C	179243237	NA,C	NA,G	NA,1	NA,inf	NA,inf	NA,0.617965	0.000285259	0.000506052
3	chr3:179505268:T:C	179505268	NA,C	NA,T	NA,1	NA,-inf	NA,inf	NA,0.655317	0.000285164	0.000510664
3	chr3:179414134:T:A	179414134	NA,A	NA,T	NA,1	NA,inf	NA,inf	NA,0.660376	0.000285106	0.000507787
3	chr3:179297917:C:T	179297917	NA,T	NA,C	NA,1	NA,inf	NA,inf	NA,0.615822	0.000284654	0.000506187
3	chr3:178909225:G:A	178909225	NA,A	NA,G	NA,1	NA,inf	NA,inf	NA,0.651306	0.000284624	0.000506714
3	chr3:178677378:T:C	178677378	NA,C	NA,T	NA,1	NA,-inf	NA,inf	NA,0.636806	0.000284043	0.00051158
3	chr3:179206591:G:C	179206591	NA,C	NA,G	NA,1	NA,inf	NA,inf	NA,0.702359	0.000283504	0.000504348
3	chr3:178552377:TA:T	178552377	T,NA	TA,NA	1,NA	inf,NA	inf,NA	0.997105,NA	0.000283238	0.000503225
3	chr3:178978570:A:G	178978570	G,G	A,A	1,1	-inf,inf	inf,inf	1.78913,0.523837	0.000283233	0.000531971
3	chr3:179264552:G:A	179264552	NA,A	NA,G	NA,1	NA,inf	NA,inf	NA,0.615987	0.000283196	0.000502684
3	chr3:178837719:T:C	178837719	NA,C	NA,T	NA,1	NA,inf	NA,inf	NA,0.614125	0.000283064	0.00050349
3	chr3:179495645:G:A	179495645	NA,A	NA,G	NA,1	NA,inf	NA,inf	NA,0.616247	0.000282879	0.000502774
3	chr3:179265011:A:G	179265011	G,G	A,A	1,1	inf,inf	inf,inf	1.15134,0.572997	0.000281746	0.000510521
3	chr3:178582937:T:C	178582937	C,C	T,T	1,1	inf,-inf	inf,inf	0.773988,1.5391	0.000281553	0.000490241
3	chr3:179131234:T:C	179131234	C,C	T,T	1,1	inf,-inf	inf,inf	0.92048,1.40058	0.000281439	0.000505535
3	chr3:178696590:C:G	178696590	NA,G	NA,C	NA,1	NA,-inf	NA,inf	NA,0.665604	0.000281252	0.000505004
3	chr3:179299214:T:C	179299214	NA,C	NA,T	NA,1	NA,-inf	NA,inf	NA,0.627527	0.000281103	0.000505603
3	chr3:178557351:G:A	178557351	NA,A	NA,G	NA,1	NA,inf	NA,inf	NA,1.10938	0.000280861	0.000657564
3	chr3:178702355:A:T	178702355	NA,T	NA,A	NA,1	NA,-inf	NA,inf	NA,0.64452	0.000280857	0.000503855
3	chr3:179420934:T:TA	179420934	NA,TA	NA,T	NA,1	NA,inf	NA,inf	NA,0.651305	0.000280788	0.000500697
3	chr3:178656600:C:A	178656600	A,A	C,C	1,1	inf,-inf	inf,inf	2.09179,0.25538	0.000280767	0.000498559
3	chr3:179144367:G:T	179144367	T,T	G,G	1,1	inf,-inf	inf,inf	0.888665,1.4234	0.00028062	0.000504127
3	chr3:178843968:T:C	178843968	NA,C	NA,T	NA,1	NA,inf	NA,inf	NA,0.608061	0.000280599	0.000499101
3	chr3:179265031:T:G	179265031	G,G	T,T	1,1	inf,inf	inf,inf	1.15981,0.557772	0.000280534	0.000508193
3	chr3:178553417:T:C	178553417	NA,C	NA,T	NA,1	NA,-inf	NA,inf	NA,0.637908	0.000280459	0.000503941
3	chr3:178556086:G:A	178556086	NA,A	NA,G	NA,1	NA,-inf	NA,inf	NA,0.637555	0.000280414	0.000503864
3	chr3:179119055:AATATTTTATATATATTTATATATT:A	179119055	A,A	AATATTTTATATATATTTATATATT,AATATTTTATATATATTTATATATT	1,1	inf,-inf	inf,inf	0.861209,1.44378	0.000280314	0.000503767
3	chr3:179284173:G:A	179284173	NA,A	NA,G	NA,1	NA,-inf	NA,inf	NA,0.629663	0.000279776	0.000501299
3	chr3:179243558:T:TC	179243558	TC,TC	T,T	1,1	-inf,-inf	inf,inf	0.102888,1.52461	0.000279608	0.00050135
3	chr3:178884753:A:G	178884753	NA,G	NA,A	NA,1	NA,-inf	NA,inf	NA,0.667768	0.000279527	0.000501898
3	chr3:179379744:A:C	179379744	NA,C	NA,A	NA,1	NA,inf	NA,inf	NA,0.695915	0.000279505	0.000517243
3	chr3:178652108:AG:A	178652108	A,A	AG,AG	1,1	-inf,-inf	inf,inf	2.34027,0.105947	0.000279422	0.000494202
3	chr3:179311255:G:A	179311255	NA,A	NA,G	NA,1	NA,-inf	NA,inf	NA,0.639314	0.000279403	0.000501793
3	chr3:178656741:C:T	178656741	NA,T	NA,C	NA,1	NA,-inf	NA,inf	NA,0.661191	0.000279278	0.000501444
3	chr3:179298953:G:A	179298953	NA,A	NA,G	NA,1	NA,inf	NA,inf	NA,0.604323	0.000279101	0.000496358
3	chr3:179029931:C:T	179029931	NA,T	NA,C	NA,1	NA,-inf	NA,inf	NA,0.636376	0.000278843	0.000500171
3	chr3:178826031:G:A	178826031	NA,A	NA,G	NA,1	NA,inf	NA,inf	NA,0.551913	0.000278627	0.000492094
3	chr3:179461031:G:GC	179461031	NA,GC	NA,G	NA,1	NA,-inf	NA,inf	NA,0.643803	0.000278561	0.000500434
3	chr3:178969644:G:A	178969644	A,A	G,G	1,1	inf,-inf	inf,inf	5.56399,1.97014	0.000278265	0.0120264
3	chr3:179273658:G:A	179273658	NA,A	NA,G	NA,1	NA,inf	NA,inf	NA,0.596748	0.000277913	0.000493998
3	chr3:178969946:C:G	178969946	G,G	C,C	1,1	inf,-inf	inf,inf	5.52601,1.98009	0.000277641	0.0113282
3	chr3:178999705:T:C	178999705	NA,C	NA,T	NA,1	NA,-inf	NA,inf	NA,0.635693	0.000277639	0.000498074
3	chr3:179384221:C:T	179384221	NA,T	NA,C	NA,1	NA,inf	NA,inf	NA,0.690087	0.000277211	0.000512885
3	chr3:179321190:TA:T	179321190	NA,T	NA,TA	NA,1	NA,-inf	NA,inf	NA,0.633984	0.000276986	0.000497048
3	chr3:179468363:C:T	179468363	NA,T	NA,C	NA,1	NA,-inf	NA,inf	NA,0.625549	0.000276304	0.000496434
3	chr3:179321748:G:A	179321748	NA,A	NA,G	NA,1	NA,inf	NA,inf	NA,0.658839	0.000276078	0.000489054
3	chr3:179322739:A:G	179322739	NA,G	NA,A	NA,1	NA,inf	NA,inf	NA,0.658839	0.000276078	0.000489054
3	chr3:179517801:C:T	179517801	NA,T	NA,C	NA,1	NA,-inf	NA,inf	NA,0.611172	0.000276023	0.000494642
3	chr3:178753032:C:T	178753032	T,NA	C,NA	1,NA	-inf,NA	inf,NA	0.712992,NA	0.000275962	0.000493736
3	chr3:178867854:T:C	178867854	NA,C	NA,T	NA,1	NA,inf	NA,inf	NA,0.549649	0.000275854	0.000491931
3	chr3:179455436:A:T	179455436	T,T	A,A	1,1	inf,-inf	inf,inf	1.3275,0.397956	0.000275627	0.000496096
3	chr3:179215955:T:C	179215955	NA,C	NA,T	NA,1	NA,inf	NA,inf	NA,0.594479	0.00027524	0.000488395
3	chr3:178662561:A:G	178662561	NA,G	NA,A	NA,1	NA,-inf	NA,inf	NA,0.649854	0.000275131	0.000493977
3	chr3:178660497:T:C	178660497	NA,C	NA,T	NA,1	NA,-inf	NA,inf	NA,0.648358	0.000275087	0.000493898
3	chr3:178657935:C:T	178657935	NA,T	NA,C	NA,1	NA,-inf	NA,inf	NA,0.648358	0.000275087	0.000493898
3	chr3:179423823:T:C	179423823	NA,C	NA,T	NA,1	NA,-inf	NA,inf	NA,0.633625	0.000275077	0.000491879
3	chr3:179433181:G:A	179433181	NA,A	NA,G	NA,1	NA,-inf	NA,inf	NA,0.639398	0.000274875	0.000491004
3	chr3:179310222:G:A	179310222	NA,A	NA,G	NA,1	NA,inf	NA,inf	NA,0.62883	0.000274657	0.000489716
3	chr3:178880221:T:C	178880221	NA,C	NA,T	NA,1	NA,inf	NA,inf	NA,0.585	0.000274463	0.000491967
3	chr3:178880222:G:T	178880222	NA,T	NA,G	NA,1	NA,inf	NA,inf	NA,0.585	0.000274463	0.000491967
3	chr3:178967082:A:G	178967082	G,G	A,A	1,1	inf,-inf	inf,inf	5.57886,1.95351	0.000274412	0.0120595
3	chr3:179193644:A:G	179193644	NA,G	NA,A	NA,1	NA,inf	NA,inf	NA,0.592396	0.000274349	0.000486817
3	chr3:179382788:A:G	179382788	NA,G	NA,A	NA,1	NA,inf	NA,inf	NA,0.682759	0.00027432	0.000507403
3	chr3:178533748:G:A	178533748	NA,A	NA,G	NA,1	NA,-inf	NA,inf	NA,0.62365	0.000274311	0.000492248
3	chr3:179298093:T:C	179298093	C,C	T,T	1,1	inf,-inf	inf,inf	2.33542,0.194608	0.00027416	0.000488421
3	chr3:178662965:A:G	178662965	NA,G	NA,A	NA,1	NA,-inf	NA,inf	NA,0.646032	0.000274152	0.000492217
3	chr3:179384600:G:A	179384600	NA,A	NA,G	NA,1	NA,inf	NA,inf	NA,0.681853	0.000273968	0.000506736
3	chr3:179238547:C:G	179238547	G,G	C,C	1,1	-inf,-inf	inf,inf	0.0736814,1.5435	0.000273918	0.000491105
3	chr3:179403249:T:G	179403249	NA,G	NA,T	NA,1	NA,inf	NA,inf	NA,0.651746	0.000273635	0.000484681
3	chr3:178660086:C:A	178660086	NA,A	NA,C	NA,1	NA,-inf	NA,inf	NA,0.645461	0.000273385	0.000490835
3	chr3:179334134:C:T	179334134	NA,T	NA,C	NA,1	NA,inf	NA,inf	NA,0.65182	0.000273288	0.000484162
3	chr3:178979060:T:C	178979060	C,NA	T,NA	1,NA	inf,NA	inf,NA	1.16017,NA	0.000273202	0.000489134
3	chr3:178654491:A:T	178654491	T,T	A,A	1,1	-inf,-inf	inf,inf	2.3256,0.102229	0.000272978	0.000482714
3	chr3:178650711:G:A	178650711	A,A	G,G	1,1	-inf,-inf	inf,inf	2.32698,0.0886186	0.000272269	0.00048094
3	chr3:179422853:C:T	179422853	NA,T	NA,C	NA,1	NA,inf	NA,inf	NA,0.628636	0.000271686	0.000484493
3	chr3:179515759:A:G	179515759	NA,G	NA,A	NA,1	NA,inf	NA,inf	NA,0.587989	0.000271202	0.000482039
3	chr3:179360740:GTTC:G	179360740	NA,G	NA,GTTC	NA,1	NA,inf	NA,inf	NA,0.673754	0.000270842	0.000500828
3	chr3:179052342:T:C	179052342	C,C	T,T	1,1	inf,inf	inf,inf	6.52814,0.631661	0.000270144	0.0110062
3	chr3:179326320:C:T	179326320	NA,T	NA,C	NA,1	NA,-inf	NA,inf	NA,0.670698	0.000269968	0.000483387
3	chr3:178706317:C:T	178706317	NA,T	NA,C	NA,1	NA,-inf	NA,inf	NA,0.63794	0.000269958	0.000484812
3	chr3:179312069:T:G	179312069	NA,G	NA,T	NA,1	NA,-inf	NA,inf	NA,0.615689	0.000269857	0.000484618
3	chr3:178672915:T:G	178672915	G,G	T,T	1,1	inf,-inf	inf,inf	0.377965,1.56496	0.000269755	0.000486479
3	chr3:178684140:A:G	178684140	G,NA	A,NA	1,NA	inf,NA	inf,NA	0.56042,NA	0.000269702	0.000484676
3	chr3:179409193:T:C	179409193	C,NA	T,NA	1,NA	-inf,NA	inf,NA	1.347,NA	0.000269411	0.000482288
3	chr3:179214479:A:G	179214479	G,G	A,A	1,1	inf,-inf	inf,inf	0.654333,1.5599	0.000268962	0.000483428
3	chr3:178991676:C:T	178991676	T,T	C,C	1,1	-inf,inf	inf,inf	0.281923,1.73675	0.000268864	0.000502737
3	chr3:179341300:G:A	179341300	NA,A	NA,G	NA,1	NA,-inf	NA,inf	NA,0.678522	0.000268581	0.000481792
3	chr3:178646492:G:A	178646492	A,NA	G,NA	1,NA	inf,NA	inf,NA	0.955603,NA	0.000268478	0.000478338
3	chr3:178551557:A:C	178551557	NA,C	NA,A	NA,1	NA,inf	NA,inf	NA,1.07205	0.000268432	0.000623357
3	chr3:179354166:C:T	179354166	NA,T	NA,C	NA,1	NA,-inf	NA,inf	NA,0.660423	0.000268031	0.000479776
3	chr3:178898743:T:A	178898743	NA,A	NA,T	NA,1	NA,inf	NA,inf	NA,0.614806	0.000267962	0.000477411
3	chr3:178554379:T:C	178554379	C,C	T,T	1,1	inf,-inf	inf,inf	0.157739,1.55055	0.000267824	0.000452518
3	chr3:178850704:T:C	178850704	NA,C	NA,T	NA,1	NA,inf	NA,inf	NA,0.561576	0.00026751	0.000477652
3	chr3:179359863:A:G	179359863	NA,G	NA,A	NA,1	NA,inf	NA,inf	NA,0.664746	0.000267458	0.00049439
3	chr3:179519403:A:G	179519403	NA,G	NA,A	NA,1	NA,inf	NA,inf	NA,0.600942	0.000267001	0.000475091
3	chr3:179283979:A:G	179283979	NA,G	NA,A	NA,1	NA,-inf	NA,inf	NA,0.597461	0.000266807	0.00047803
3	chr3:178581508:T:C	178581508	NA,C	NA,T	NA,1	NA,inf	NA,inf	NA,0.547941	0.000266596	0.000466925
3	chr3:178650345:G:A	178650345	A,A	G,G	1,1	-inf,-inf	inf,inf	2.31236,0.0910177	0.000266585	0.000471029
3	chr3:179419311:T:C	179419311	NA,C	NA,T	NA,1	NA,inf	NA,inf	NA,0.612411	0.000266503	0.000474518
3	chr3:179054469:G:A	179054469	A,A	G,G	1,1	inf,inf	inf,inf	6.47892,0.643818	0.000265934	0.0101236
3	chr3:179058908:TAGG:T	179058908	NA,T	NA,TAGG	NA,1	NA,-inf	NA,inf	NA,0.609438	0.000265816	0.000476491
3	chr3:179401611:A:G	179401611	NA,G	NA,A	NA,1	NA,-inf	NA,inf	NA,0.654855	0.000265532	0.000475527
3	chr3:179057153:A:T	179057153	NA,T	NA,A	NA,1	NA,-inf	NA,inf	NA,0.608009	0.000265263	0.000475499
3	chr3:179284637:A:G	179284637	NA,G	NA,A	NA,1	NA,-inf	NA,inf	NA,0.591611	0.000264538	0.000473962
3	chr3:178564378:G:A	178564378	NA,A	NA,G	NA,1	NA,-inf	NA,inf	NA,0.596574	0.000264046	0.000474365
3	chr3:179132193:G:A	179132193	NA,A	NA,G	NA,1	NA,-inf	NA,inf	NA,0.647266	0.000263974	0.000473663
3	chr3:178672247:G:A	178672247	NA,A	NA,G	NA,1	NA,-inf	NA,inf	NA,0.62125	0.000263856	0.000473692
3	chr3:179218425:C:T	179218425	NA,T	NA,C	NA,1	NA,inf	NA,inf	NA,0.566188	0.000263813	0.00046827
3	chr3:179448353:T:C	179448353	NA,C	NA,T	NA,1	NA,-inf	NA,inf	NA,0.599593	0.000263784	0.000473934
3	chr3:179346421:C:T	179346421	NA,T	NA,C	NA,1	NA,-inf	NA,inf	NA,0.582695	0.000263748	0.000472862
3	chr3:179270197:C:T	179270197	NA,T	NA,C	NA,1	NA,inf	NA,inf	NA,0.567848	0.000263729	0.000473264
3	chr3:179343673:G:T	179343673	NA,T	NA,G	NA,1	NA,-inf	NA,inf	NA,0.58199	0.000263474	0.000472371
3	chr3:179213561:A:G	179213561	NA,G	NA,A	NA,1	NA,inf	NA,inf	NA,0.565228	0.000263445	0.000467614
3	chr3:179283710:T:C	179283710	NA,C	NA,T	NA,1	NA,-inf	NA,inf	NA,0.588455	0.000263324	0.000471788
3	chr3:179285719:G:A	179285719	NA,A	NA,G	NA,1	NA,-inf	NA,inf	NA,0.588283	0.000263258	0.000471667
3	chr3:179251573:C:A	179251573	NA,A	NA,C	NA,1	NA,inf	NA,inf	NA,0.581429	0.000263078	0.000469111
3	chr3:179286079:G:A	179286079	NA,A	NA,G	NA,1	NA,-inf	NA,inf	NA,0.587792	0.000263068	0.000471327
3	chr3:179455191:G:T	179455191	T,T	G,G	1,1	inf,-inf	inf,inf	1.30257,0.389286	0.000262912	0.000473244
3	chr3:179396887:T:C	179396887	NA,C	NA,T	NA,1	NA,inf	NA,inf	NA,0.624527	0.000262853	0.000465774
3	chr3:179195360:C:T	179195360	NA,T	NA,C	NA,1	NA,inf	NA,inf	NA,0.563586	0.000262806	0.000466488
3	chr3:178635976:A:G	178635976	NA,G	NA,A	NA,1	NA,-inf	NA,inf	NA,0.618421	0.000262709	0.000471776
3	chr3:179109827:T:C	179109827	NA,C	NA,T	NA,1	NA,-inf	NA,inf	NA,0.578449	0.000262634	0.000466541
3	chr3:179268578:A:G	179268578	NA,G	NA,A	NA,1	NA,inf	NA,inf	NA,0.564693	0.000262504	0.00047106
3	chr3:179517763:C:A	179517763	A,A	C,C	1,1	inf,inf	inf,inf	0.977467,0.684189	0.000262446	0.000460731
3	chr3:179349066:G:A	179349066	NA,A	NA,G	NA,1	NA,inf	NA,inf	NA,0.650861	0.000262335	0.00048467
3	chr3:179285446:C:T	179285446	NA,T	NA,C	NA,1	NA,-inf	NA,inf	NA,0.585978	0.000262227	0.000469854
3	chr3:179345186:A:T	179345186	NA,T	NA,A	NA,1	NA,-inf	NA,inf	NA,0.589872	0.000262187	0.000470323
3	chr3:179138754:T:C	179138754	C,C	T,T	1,1	inf,-inf	inf,inf	0.166136,1.66736	0.000262166	0.000469974
3	chr3:178617664:C:T	178617664	T,T	C,C	1,1	-inf,inf	inf,inf	0.827913,1.07738	0.000262121	0.000451562
3	chr3:178599686:T:C	178599686	C,C	T,T	1,1	-inf,-inf	inf,inf	1.24528,0.168194	0.000262065	0.000468844
3	chr3:179285609:C:T	179285609	NA,T	NA,C	NA,1	NA,-inf	NA,inf	NA,0.584812	0.000261929	0.000469284
3	chr3:178799450:A:C	178799450	C,C	A,A	1,1	inf,-inf	inf,inf	1.73962,0.642123	0.000261826	0.000472641
3	chr3:178650637:G:A	178650637	A,A	G,G	1,1	-inf,-inf	inf,inf	2.30182,0.0852678	0.000261772	0.000462352
3	chr3:179192562:T:C	179192562	C,C	T,T	1,1	inf,-inf	inf,inf	0.641194,1.55215	0.000261729	0.000470433
3	chr3:179497630:A:G	179497630	NA,G	NA,A	NA,1	NA,inf	NA,inf	NA,0.563794	0.000261649	0.000465244
3	chr3:178702396:T:C	178702396	C,C	T,T	1,1	-inf,inf	inf,inf	0.137178,1.63261	0.000261488	0.000476329
3	chr3:179034120:C:G	179034120	NA,G	NA,C	NA,1	NA,-inf	NA,inf	NA,0.596337	0.000261444	0.000468538
3	chr3:179370171:G:A	179370171	NA,A	NA,G	NA,1	NA,inf	NA,inf	NA,0.619948	0.000261189	0.000462854
3	chr3:179426153:A:G	179426153	G,G	A,A	1,1	inf,-inf	inf,inf	1.05417,1.02874	0.000261069	0.000465303
3	chr3:179513369:A:G	179513369	G,G	A,A	1,1	-inf,-inf	inf,inf	0.896668,0.593957	0.000260689	0.000466695
3	chr3:178858205:G:A	178858205	NA,A	NA,G	NA,1	NA,inf	NA,inf	NA,0.874496	0.000260662	0.000523943
3	chr3:179389270:A:G	179389270	NA,G	NA,A	NA,1	NA,inf	NA,inf	NA,0.617401	0.000260247	0.0004612
3	chr3:179046675:A:C	179046675	C,C	A,A	1,1	inf,inf	inf,inf	6.47769,0.631791	0.000260225	0.00992708
3	chr3:179392489:G:C	179392489	NA,C	NA,G	NA,1	NA,inf	NA,inf	NA,0.617221	0.000260183	0.000461086
3	chr3:178932191:C:T	178932191	T,NA	C,NA	1,NA	inf,NA	inf,NA	1.21502,NA	0.000260156	0.000463848
3	chr3:178553775:A:T	178553775	NA,T	NA,A	NA,1	NA,inf	NA,inf	NA,1.0477	0.000259859	0.000601158
3	chr3:179360672:T:C	179360672	NA,C	NA,T	NA,1	NA,-inf	NA,inf	NA,0.587326	0.000259365	0.000465545
3	chr3:178648028:T:G	178648028	NA,G	NA,T	NA,1	NA,-inf	NA,inf	NA,0.608402	0.00025931	0.000465419
3	chr3:178769080:T:C	178769080	NA,C	NA,T	NA,1	NA,-inf	NA,inf	NA,0.602351	0.000259263	0.000466046
3	chr3:178642090:T:C	178642090	NA,C	NA,T	NA,1	NA,inf	NA,inf	NA,0.591417	0.000259024	0.000454738
3	chr3:179346549:C:T	179346549	NA,T	NA,C	NA,1	NA,-inf	NA,inf	NA,0.651824	0.000258825	0.000464265
3	chr3:179385870:A:C	179385870	NA,C	NA,A	NA,1	NA,-inf	NA,inf	NA,0.585392	0.000258684	0.000464308
3	chr3:179166372:C:T	179166372	NA,T	NA,C	NA,1	NA,-inf	NA,inf	NA,0.649202	0.000258625	0.000463955
3	chr3:178770829:C:T	178770829	NA,T	NA,C	NA,1	NA,-inf	NA,inf	NA,0.600456	0.000258563	0.000464782
3	chr3:178898332:C:T	178898332	NA,T	NA,C	NA,1	NA,inf	NA,inf	NA,0.635618	0.000258377	0.000461261
3	chr3:178966681:G:A	178966681	A,A	G,G	1,1	inf,-inf	inf,inf	5.44632,1.95459	0.000258361	0.00921839
3	chr3:178638481:C:T	178638481	T,T	C,C	1,1	-inf,-inf	inf,inf	2.54244,0.104774	0.000258328	0.000458881
3	chr3:178909117:G:A	178909117	NA,A	NA,G	NA,1	NA,inf	NA,inf	NA,0.589629	0.000258227	0.000460205
3	chr3:179054957:A:C	179054957	C,C	A,A	1,1	inf,inf	inf,inf	6.42747,0.650239	0.000258188	0.00918069
3	chr3:178589929:A:C	178589929	C,C	A,A	1,1	-inf,-inf	inf,inf	1.24132,0.0942608	0.000257969	0.000458682
3	chr3:179185048:A:G	179185048	NA,G	NA,A	NA,1	NA,-inf	NA,inf	NA,0.647271	0.000257924	0.000462699
3	chr3:179050074:G:A	179050074	NA,A	NA,G	NA,1	NA,-inf	NA,inf	NA,0.588203	0.000257731	0.000462021
3	chr3:178737448:G:A	178737448	NA,A	NA,G	NA,1	NA,-inf	NA,inf	NA,0.598441	0.000257611	0.000463036
3	chr3:178674011:T:C	178674011	C,C	T,T	1,1	-inf,inf	inf,inf	0.220537,1.57488	0.000257091	0.000467588
3	chr3:179377277:TTTAA:T	179377277	NA,T	NA,TTTAA	NA,1	NA,-inf	NA,inf	NA,0.579936	0.000256629	0.000460616
3	chr3:179047716:G:A	179047716	A,A	G,G	1,1	inf,inf	inf,inf	6.54703,0.585885	0.000256273	0.0107631
3	chr3:179517504:G:A	179517504	NA,A	NA,G	NA,1	NA,-inf	NA,inf	NA,0.56024	0.000256095	0.0004589
3	chr3:179455132:C:T	179455132	NA,T	NA,C	NA,1	NA,inf	NA,inf	NA,0.550426	0.000256072	0.000459542
3	chr3:179298413:G:A	179298413	NA,A	NA,G	NA,1	NA,-inf	NA,inf	NA,0.564102	0.000256064	0.000460396
3	chr3:179049073:A:G	179049073	NA,G	NA,A	NA,1	NA,-inf	NA,inf	NA,0.582305	0.00025564	0.000458269
3	chr3:179486000:G:A	179486000	NA,A	NA,G	NA,1	NA,inf	NA,inf	NA,0.535366	0.000255622	0.000455953
3	chr3:179396256:C:T	179396256	NA,T	NA,C	NA,1	NA,inf	NA,inf	NA,0.602933	0.000255569	0.000452918
3	chr3:178712472:T:C	178712472	NA,C	NA,T	NA,1	NA,-inf	NA,inf	NA,0.599332	0.000255534	0.000458999
3	chr3:179339223:G:A	179339223	NA,A	NA,G	NA,1	NA,-inf	NA,inf	NA,0.631141	0.000255491	0.000457457
3	chr3:179171362:A:G	179171362	G,G	A,A	1,1	inf,-inf	inf,inf	0.0377953,1.55342	0.000255296	0.000458227
3	chr3:179250664:G:A	179250664	NA,A	NA,G	NA,1	NA,inf	NA,inf	NA,0.51382	0.000255275	0.000455188
3	chr3:179045758:T:C	179045758	NA,C	NA,T	NA,1	NA,-inf	NA,inf	NA,0.580604	0.000255021	0.000457158
3	chr3:178812796:C:T	178812796	NA,T	NA,C	NA,1	NA,-inf	NA,inf	NA,0.577209	0.000254908	0.000461698
3	chr3:179221463:A:T	179221463	T,T	A,A	1,1	-inf,-inf	inf,inf	0.0805331,1.4945	0.000254891	0.000457138
3	chr3:178706396:G:C	178706396	C,NA	G,NA	1,NA	-inf,NA	inf,NA	0.612199,NA	0.000254826	0.000455682
3	chr3:179048441:C:T	179048441	NA,T	NA,C	NA,1	NA,-inf	NA,inf	NA,0.579767	0.000254717	0.000456612
3	chr3:179397612:G:A	179397612	NA,A	NA,G	NA,1	NA,inf	NA,inf	NA,0.630086	0.000254242	0.000469515
3	chr3:179189235:A:T	179189235	T,T	A,A	1,1	inf,-inf	inf,inf	0.182546,1.65356	0.000254055	0.00045543
3	chr3:179203079:T:C	179203079	NA,C	NA,T	NA,1	NA,inf	NA,inf	NA,0.541279	0.000254011	0.000450844
3	chr3:178989475:C:T	178989475	T,T	C,C	1,1	inf,-inf	inf,inf	5.9232,1.78404	0.000253984	0.0182436
3	chr3:178912517:C:T	178912517	NA,T	NA,C	NA,1	NA,inf	NA,inf	NA,0.576825	0.000253714	0.00045206
3	chr3:178752631:G:A	178752631	NA,A	NA,G	NA,1	NA,-inf	NA,inf	NA,0.553899	0.000253601	0.000455274
3	chr3:179231093:T:C	179231093	C,C	T,T	1,1	inf,-inf	inf,inf	0.657023,1.52477	0.000253363	0.000455358
3	chr3:179280925:G:A	179280925	NA,A	NA,G	NA,1	NA,-inf	NA,inf	NA,0.561781	0.000253338	0.000453788
3	chr3:179052335:C:A	179052335	A,A	C,C	1,1	inf,inf	inf,inf	6.3684,0.671139	0.000252941	0.00836864
3	chr3:178736983:T:C	178736983	NA,C	NA,T	NA,1	NA,-inf	NA,inf	NA,0.582228	0.000252816	0.000454316
3	chr3:179084334:G:T	179084334	NA,T	NA,G	NA,1	NA,inf	NA,inf	NA,0.528786	0.000252776	0.000452531
3	chr3:179218439:T:G	179218439	G,G	T,T	1,1	-inf,-inf	inf,inf	0.0824841,1.48728	0.000252529	0.000452908
3	chr3:179049852:C:T	179049852	T,T	C,C	1,1	inf,inf	inf,inf	6.51107,0.592289	0.000251991	0.010082
3	chr3:179088207:A:G	179088207	G,G	A,A	1,1	inf,-inf	inf,inf	0.154526,1.72884	0.000251842	0.000453874
3	chr3:179422854:G:A	179422854	NA,A	NA,G	NA,1	NA,-inf	NA,inf	NA,0.572244	0.000251713	0.0004502
3	chr3:178541972:A:G	178541972	NA,G	NA,A	NA,1	NA,-inf	NA,inf	NA,0.561944	0.000251569	0.000452058
3	chr3:179008567:A:C	179008567	NA,C	NA,A	NA,1	NA,-inf	NA,inf	NA,0.571618	0.000251487	0.000450784
3	chr3:179226113:C:G	179226113	G,G	C,C	1,1	inf,-inf	inf,inf	0.6608,1.51767	0.000251284	0.000451616
3	chr3:179331424:A:G	179331424	NA,G	NA,A	NA,1	NA,-inf	NA,inf	NA,0.618858	0.00025122	0.000449811
3	chr3:179422444:C:T	179422444	NA,T	NA,C	NA,1	NA,-inf	NA,inf	NA,0.555986	0.000251209	0.000450742
3	chr3:179024384:C:A	179024384	NA,A	NA,C	NA,1	NA,-inf	NA,inf	NA,0.66161	0.000251172	0.00045132
3	chr3:179006316:A:G	179006316	NA,G	NA,A	NA,1	NA,-inf	NA,inf	NA,0.570679	0.000251153	0.000450184
3	chr3:178945671:C:T	178945671	NA,T	NA,C	NA,1	NA,-inf	NA,inf	NA,0.637737	0.000251041	0.000450654
3	chr3:178714273:C:T	178714273	NA,T	NA,C	NA,1	NA,-inf	NA,inf	NA,0.544458	0.000250939	0.000451472
3	chr3:178672722:A:G	178672722	NA,G	NA,A	NA,1	NA,-inf	NA,inf	NA,0.557658	0.00025081	0.000452909
3	chr3:179187307:G:A	179187307	NA,A	NA,G	NA,1	NA,inf	NA,inf	NA,0.615066	0.000250717	0.00044627
3	chr3:178710714:C:T	178710714	T,T	C,C	1,1	inf,-inf	inf,inf	1.89135,0.542506	0.000250673	0.00044783
3	chr3:179426233:G:A	179426233	NA,A	NA,G	NA,1	NA,inf	NA,inf	NA,0.523505	0.000250583	0.000443266
3	chr3:179336655:A:G	179336655	NA,G	NA,A	NA,1	NA,-inf	NA,inf	NA,0.616374	0.000250384	0.000448319
3	chr3:179217255:T:G	179217255	NA,G	NA,T	NA,1	NA,inf	NA,inf	NA,0.531044	0.000250216	0.000444181
3	chr3:178599133:T:G	178599133	G,G	T,T	1,1	-inf,-inf	inf,inf	1.21258,0.176148	0.000249822	0.000447373
3	chr3:179453285:T:A	179453285	NA,A	NA,T	NA,1	NA,-inf	NA,inf	NA,0.561293	0.00024961	0.000448106
3	chr3:179425767:A:G	179425767	NA,G	NA,A	NA,1	NA,-inf	NA,inf	NA,0.55173	0.000249248	0.000446837
3	chr3:178741213:A:G	178741213	NA,G	NA,A	NA,1	NA,-inf	NA,inf	NA,0.573792	0.000249095	0.000447763
3	chr3:179453766:G:A	179453766	NA,A	NA,G	NA,1	NA,-inf	NA,inf	NA,0.559616	0.000249027	0.000447311
3	chr3:179209471:CCAAT:C	179209471	NA,C	NA,CCAAT	NA,1	NA,inf	NA,inf	NA,0.527537	0.000248959	0.000441966
3	chr3:178970447:G:A	178970447	NA,A	NA,G	NA,1	NA,-inf	NA,inf	NA,0.580997	0.000248909	0.000444842
3	chr3:179161526:G:A	179161526	A,A	G,G	1,1	inf,-inf	inf,inf	0.169498,1.63843	0.000248646	0.000445715
3	chr3:179033197:T:C	179033197	NA,C	NA,T	NA,1	NA,-inf	NA,inf	NA,0.560621	0.00024848	0.000445281
3	chr3:179173340:C:T	179173340	NA,T	NA,C	NA,1	NA,inf	NA,inf	NA,0.623441	0.000248464	0.000442068
3	chr3:179168821:C:T	179168821	T,T	C,C	1,1	inf,-inf	inf,inf	0.189842,1.64231	0.000248353	0.000445209
3	chr3:179310019:A:G	179310019	NA,G	NA,A	NA,1	NA,inf	NA,inf	NA,0.526964	0.000247937	0.000445706
3	chr3:179206875:T:C	179206875	NA,C	NA,T	NA,1	NA,inf	NA,inf	NA,0.524549	0.000247897	0.000440091
3	chr3:179412094:T:C	179412094	NA,C	NA,T	NA,1	NA,inf	NA,inf	NA,0.517494	0.000247882	0.000438529
3	chr3:179354652:A:G	179354652	G,NA	A,NA	1,NA	-inf,NA	inf,NA	0.681938,NA	0.000247708	0.000443203
3	chr3:178800219:G:C	178800219	C,C	G,G	1,1	inf,-inf	inf,inf	1.80823,0.516457	0.000247611	0.000445809
3	chr3:179320244:GC:G	179320244	NA,G	NA,GC	NA,1	NA,-inf	NA,inf	NA,0.607732	0.000247247	0.000442703
3	chr3:178558614:A:T	178558614	NA,T	NA,A	NA,1	NA,-inf	NA,inf	NA,0.549597	0.00024709	0.000443704
3	chr3:179148539:C:T	179148539	T,T	C,C	1,1	inf,-inf	inf,inf	0.163329,1.63285	0.00024703	0.000442819
3	chr3:178781580:T:C	178781580	NA,C	NA,T	NA,1	NA,-inf	NA,inf	NA,0.5356	0.000247009	0.000443421
3	chr3:179331646:G:A	179331646	NA,A	NA,G	NA,1	NA,-inf	NA,inf	NA,0.539692	0.000246981	0.000442195
3	chr3:178776801:C:T	178776801	NA,T	NA,C	NA,1	NA,-inf	NA,inf	NA,0.567619	0.00024682	0.000443607
3	chr3:179276542:T:TG	179276542	NA,TG	NA,T	NA,1	NA,inf	NA,inf	NA,0.512518	0.000246816	0.000441218
3	chr3:178619241:T:C	178619241	NA,C	NA,T	NA,1	NA,-inf	NA,inf	NA,0.541902	0.00024663	0.000443573
3	chr3:179292961:A:T	179292961	NA,T	NA,A	NA,1	NA,-inf	NA,inf	NA,0.532452	0.000246269	0.000442715
3	chr3:179340609:T:C	179340609	NA,C	NA,T	NA,1	NA,-inf	NA,inf	NA,0.60381	0.000246182	0.000440775
3	chr3:178547507:T:G	178547507	NA,G	NA,T	NA,1	NA,inf	NA,inf	NA,0.991455	0.000246106	0.00055999
3	chr3:178822456:T:C	178822456	NA,C	NA,T	NA,1	NA,inf	NA,inf	NA,0.537919	0.000245753	0.000444061
3	chr3:179390675:A:G	179390675	NA,G	NA,A	NA,1	NA,-inf	NA,inf	NA,0.596334	0.000245605	0.000439885
3	chr3:178602790:G:A	178602790	A,A	G,G	1,1	-inf,inf	inf,inf	0.619909,1.10793	0.000245588	0.00042281
3	chr3:179500413:C:T	179500413	NA,T	NA,C	NA,1	NA,inf	NA,inf	NA,0.520004	0.000245476	0.000436647
3	chr3:178615191:C:T	178615191	NA,T	NA,C	NA,1	NA,inf	NA,inf	NA,0.545646	0.000245416	0.00043113
3	chr3:179416121:G:C	179416121	NA,C	NA,G	NA,1	NA,inf	NA,inf	NA,0.510692	0.000245382	0.000434159
3	chr3:179522457:T:C	179522457	C,NA	T,NA	1,NA	-inf,NA	inf,NA	0.589234,NA	0.000245344	0.00043895
3	chr3:179107107:T:C	179107107	NA,C	NA,T	NA,1	NA,inf	NA,inf	NA,0.509015	0.000245286	0.000439006
3	chr3:179022828:G:A	179022828	NA,A	NA,G	NA,1	NA,-inf	NA,inf	NA,0.552795	0.000245074	0.000439266
3	chr3:178769678:C:T	178769678	NA,T	NA,C	NA,1	NA,inf	NA,inf	NA,0.51722	0.000244972	0.000436286
3	chr3:179461229:T:C	179461229	NA,C	NA,T	NA,1	NA,inf	NA,inf	NA,0.507545	0.000244792	0.000436857
3	chr3:179423292:T:C	179423292	NA,C	NA,T	NA,1	NA,-inf	NA,inf	NA,0.550326	0.000244104	0.000436601
3	chr3:178732250:A:G	178732250	NA,G	NA,A	NA,1	NA,-inf	NA,inf	NA,0.556449	0.00024385	0.000438158
3	chr3:179207948:G:A	179207948	A,A	G,G	1,1	-inf,-inf	inf,inf	0.10759,1.43933	0.000243589	0.000436823
3	chr3:178566398:C:T	178566398	T,T	C,C	1,1	-inf,-inf	inf,inf	0.651903,1.08643	0.000242711	0.000459584
3	chr3:179265541:C:T	179265541	NA,T	NA,C	NA,1	NA,inf	NA,inf	NA,0.51346	0.000242511	0.000434797
3	chr3:179025336:C:CA	179025336	NA,CA	NA,C	NA,1	NA,-inf	NA,inf	NA,0.545123	0.000242502	0.000434648
3	chr3:178932802:T:C	178932802	NA,C	NA,T	NA,1	NA,inf	NA,inf	NA,0.532691	0.000242405	0.000431951
3	chr3:179163354:C:T	179163354	NA,T	NA,C	NA,1	NA,inf	NA,inf	NA,0.524325	0.000242114	0.000430695
3	chr3:178998799:A:G	178998799	NA,G	NA,A	NA,1	NA,-inf	NA,inf	NA,0.543058	0.00024171	0.000433236
3	chr3:178668480:G:A	178668480	NA,A	NA,G	NA,1	NA,-inf	NA,inf	NA,0.558916	0.000241658	0.000433843
3	chr3:179033410:T:C	179033410	NA,C	NA,T	NA,1	NA,-inf	NA,inf	NA,0.542423	0.000241598	0.000433025
3	chr3:179212749:A:G	179212749	G,G	A,A	1,1	-inf,-inf	inf,inf	0.0875372,1.45627	0.000241551	0.000433164
3	chr3:179316991:A:G	179316991	NA,G	NA,A	NA,1	NA,-inf	NA,inf	NA,0.531455	0.000241397	0.000432978
3	chr3:179042480:A:G	179042480	NA,G	NA,A	NA,1	NA,-inf	NA,inf	NA,0.541805	0.000241394	0.000432659
3	chr3:179039848:T:A	179039848	NA,A	NA,T	NA,1	NA,-inf	NA,inf	NA,0.541483	0.000241284	0.000432462
3	chr3:179043595:T:C	179043595	NA,C	NA,T	NA,1	NA,-inf	NA,inf	NA,0.541381	0.000241251	0.000432402
3	chr3:179077631:G:A	179077631	NA,A	NA,G	NA,1	NA,-inf	NA,inf	NA,0.543752	0.000241202	0.000432973
3	chr3:179280899:C:T	179280899	NA,T	NA,C	NA,1	NA,-inf	NA,inf	NA,0.526245	0.000241133	0.000431895
3	chr3:179027590:TAA:T	179027590	NA,T	NA,TAA	NA,1	NA,-inf	NA,inf	NA,0.540946	0.000241105	0.00043214
3	chr3:178933690:T:C	178933690	NA,C	NA,T	NA,1	NA,inf	NA,inf	NA,0.52802	0.000240825	0.000429147
3	chr3:178624721:T:C	178624721	NA,C	NA,T	NA,1	NA,inf	NA,inf	NA,0.511778	0.000240626	0.00042774
3	chr3:178549568:C:T	178549568	T,T	C,C	1,1	inf,inf	inf,inf	1.35684,0.503777	0.000240547	0.000419872
3	chr3:178578866:T:C	178578866	C,C	T,T	1,1	-inf,inf	inf,inf	1.20749,0.0486811	0.000240422	0.000421518
3	chr3:178749065:G:A	178749065	NA,A	NA,G	NA,1	NA,-inf	NA,inf	NA,0.547034	0.00024009	0.000431291
3	chr3:179380084:A:G	179380084	NA,G	NA,A	NA,1	NA,-inf	NA,inf	NA,0.532318	0.000240016	0.000430754
3	chr3:179012395:G:A	179012395	NA,A	NA,G	NA,1	NA,inf	NA,inf	NA,0.503669	0.000239991	0.000426531
3	chr3:178711785:A:G	178711785	G,G	A,A	1,1	inf,inf	inf,inf	0.153088,1.68321	0.000239829	0.000472795
3	chr3:179347513:G:T	179347513	NA,T	NA,G	NA,1	NA,-inf	NA,inf	NA,0.584373	0.000239802	0.000429368
3	chr3:179280239:T:C	179280239	NA,C	NA,T	NA,1	NA,-inf	NA,inf	NA,0.522179	0.000239762	0.000429438
3	chr3:179104580:A:G	179104580	G,G	A,A	1,1	inf,-inf	inf,inf	0.141412,1.61172	0.000239693	0.000429723
3	chr3:179279859:A:G	179279859	NA,G	NA,A	NA,1	NA,-inf	NA,inf	NA,0.521799	0.000239631	0.000429203
3	chr3:178896817:A:C	178896817	NA,C	NA,A	NA,1	NA,inf	NA,inf	NA,0.534184	0.00023948	0.000426848
3	chr3:179283182:G:C	179283182	NA,C	NA,G	NA,1	NA,-inf	NA,inf	NA,0.521243	0.00023945	0.000428878
3	chr3:179280216:T:C	179280216	NA,C	NA,T	NA,1	NA,-inf	NA,inf	NA,0.520892	0.00023933	0.000428664
3	chr3:179281868:T:TAAC	179281868	NA,TAAC	NA,T	NA,1	NA,-inf	NA,inf	NA,0.520843	0.000239315	0.000428636
3	chr3:179278055:G:A	179278055	NA,A	NA,G	NA,1	NA,-inf	NA,inf	NA,0.520843	0.000239315	0.000428636
3	chr3:179281769:A:C	179281769	NA,C	NA,A	NA,1	NA,-inf	NA,inf	NA,0.520784	0.000239294	0.000428599
3	chr3:179004245:G:A	179004245	A,NA	G,NA	1,NA	-inf,NA	inf,NA	0.561398,NA	0.000238944	0.000427209
3	chr3:178753188:A:T	178753188	T,T	A,A	1,1	-inf,-inf	inf,inf	1.51621,0.939106	0.000238873	0.000426712
3	chr3:178602635:A:G	178602635	G,G	A,A	1,1	inf,-inf	inf,inf	1.40694,0.480922	0.000238369	0.000424184
3	chr3:179289846:C:T	179289846	NA,T	NA,C	NA,1	NA,-inf	NA,inf	NA,0.509656	0.000238362	0.000428448
3	chr3:179079349:A:G	179079349	G,G	A,A	1,1	-inf,-inf	inf,inf	0.0742602,1.52283	0.000238188	0.000428636
3	chr3:179429064:C:A	179429064	A,A	C,C	1,1	-inf,inf	inf,inf	1.25044,0.270704	0.000238114	0.000428558
3	chr3:179347551:AG:A	179347551	NA,A	NA,AG	NA,1	NA,-inf	NA,inf	NA,0.578173	0.000237895	0.000425898
3	chr3:179154567:C:T	179154567	T,T	C,C	1,1	inf,-inf	inf,inf	0.134588,1.60226	0.000237565	0.000425847
3	chr3:178668607:G:A	178668607	A,A	G,G	1,1	inf,-inf	inf,inf	2.03199,0.17957	0.00023754	0.000420888
3	chr3:178688376:T:C	178688376	C,C	T,T	1,1	inf,-inf	inf,inf	2.0557,0.133174	0.00023752	0.000420633
3	chr3:179042840:A:C	179042840	C,C	A,A	1,1	inf,inf	inf,inf	6.48884,0.561346	0.000237468	0.00924856
3	chr3:179209557:T:C	179209557	C,C	T,T	1,1	-inf,-inf	inf,inf	0.099494,1.43349	0.000237436	0.00042579
3	chr3:179281555:G:A	179281555	NA,A	NA,G	NA,1	NA,-inf	NA,inf	NA,0.514977	0.000237366	0.000425142
3	chr3:178692651:G:A	178692651	A,A	G,G	1,1	inf,-inf	inf,inf	2.06219,0.115567	0.000236933	0.000419501
3	chr3:178547799:C:A	178547799	NA,A	NA,C	NA,1	NA,inf	NA,inf	NA,0.958179	0.00023631	0.000534326
3	chr3:178794264:C:G	178794264	NA,G	NA,C	NA,1	NA,-inf	NA,inf	NA,0.494379	0.000236081	0.00042249
3	chr3:178754974:G:A	178754974	A,NA	G,NA	1,NA	inf,NA	inf,NA	0.860997,NA	0.00023602	0.00042227
3	chr3:179322031:C:T	179322031	NA,T	NA,C	NA,1	NA,-inf	NA,inf	NA,0.569442	0.000235733	0.000422199
3	chr3:178553708:T:A	178553708	A,A	T,T	1,1	inf,inf	inf,inf	1.29139,0.569358	0.000235727	0.000411395
3	chr3:179420472:T:A	179420472	NA,A	NA,T	NA,1	NA,-inf	NA,inf	NA,0.524705	0.000235719	0.000421836
3	chr3:179262833:G:A	179262833	A,A	G,G	1,1	inf,-inf	inf,inf	0.801514,1.24419	0.0002357	0.000422811
3	chr3:179420755:G:A	179420755	NA,A	NA,G	NA,1	NA,inf	NA,inf	NA,0.523296	0.0002355	0.000420059
3	chr3:178662044:C:T	178662044	T,T	C,C	1,1	inf,-inf	inf,inf	2.07661,0.130147	0.000235487	0.000417333
3	chr3:179384477:T:A	179384477	NA,A	NA,T	NA,1	NA,-inf	NA,inf	NA,0.565666	0.000235414	0.00042163
3	chr3:178633654:G:A	178633654	A,A	G,G	1,1	inf,-inf	inf,inf	1.75114,0.336833	0.000235257	0.000417729
3	chr3:179307232:T:A	179307232	NA,A	NA,T	NA,1	NA,-inf	NA,inf	NA,0.570787	0.000235235	0.000421243
3	chr3:178731946:C:T	178731946	NA,T	NA,C	NA,1	NA,-inf	NA,inf	NA,0.529667	0.000235044	0.000422282
3	chr3:179316349:A:G	179316349	NA,G	NA,A	NA,1	NA,-inf	NA,inf	NA,0.504494	0.000234971	0.000419979
3	chr3:179384476:T:G	179384476	NA,G	NA,T	NA,1	NA,-inf	NA,inf	NA,0.563495	0.000234741	0.000420423
3	chr3:178961151:C:A	178961151	A,A	C,C	1,1	inf,-inf	inf,inf	5.45262,1.88684	0.000234564	0.00828707
3	chr3:178814821:GT:G	178814821	NA,G	NA,GT	NA,1	NA,-inf	NA,inf	NA,0.512911	0.000233945	0.000418203
3	chr3:179384475:T:G	179384475	NA,G	NA,T	NA,1	NA,-inf	NA,inf	NA,0.560951	0.000233939	0.000418984
3	chr3:178717273:AC:A	178717273	NA,A	NA,AC	NA,1	NA,-inf	NA,inf	NA,0.52735	0.000233744	0.000420037
3	chr3:178549840:A:T	178549840	NA,T	NA,A	NA,1	NA,-inf	NA,inf	NA,0.491556	0.000233581	0.000417036
3	chr3:179384482:ATTTT:A	179384482	NA,A	NA,ATTTT	NA,1	NA,-inf	NA,inf	NA,0.559724	0.000233572	0.000418328
3	chr3:178652216:G:A	178652216	A,A	G,G	1,1	inf,-inf	inf,inf	1.85729,0.0829916	0.00023337	0.000412843
3	chr3:179337822:C:A	179337822	NA,A	NA,C	NA,1	NA,-inf	NA,inf	NA,0.496574	0.000233241	0.000418138
3	chr3:179088349:TG:T	179088349	NA,T	NA,TG	NA,1	NA,inf	NA,inf	NA,0.519455	0.000232935	0.00041632
3	chr3:179287328:G:T	179287328	NA,T	NA,G	NA,1	NA,-inf	NA,inf	NA,0.533355	0.000232803	0.000418254
3	chr3:178577453:G:A	178577453	NA,A	NA,G	NA,1	NA,-inf	NA,inf	NA,0.499278	0.00023266	0.000418592
3	chr3:178771537:G:A	178771537	A,NA	G,NA	1,NA	-inf,NA	inf,NA	0.412428,NA	0.000232312	0.000415144
3	chr3:179282280:C:T	179282280	NA,T	NA,C	NA,1	NA,-inf	NA,inf	NA,0.498793	0.000232066	0.000415646
3	chr3:179442147:T:C	179442147	C,NA	T,NA	1,NA	inf,NA	inf,NA	0.738901,NA	0.000232004	0.000415155
3	chr3:179127025:C:T	179127025	T,T	C,C	1,1	inf,-inf	inf,inf	0.867742,1.32274	0.000231977	0.000416574
3	chr3:178604459:A:G	178604459	G,G	A,A	1,1	-inf,inf	inf,inf	0.645777,1.0496	0.000231892	0.000399564
3	chr3:178879194:G:T	178879194	NA,T	NA,G	NA,1	NA,inf	NA,inf	NA,0.478316	0.000231502	0.000411254
3	chr3:179280603:A:G	179280603	NA,G	NA,A	NA,1	NA,-inf	NA,inf	NA,0.496267	0.000231308	0.000414286
3	chr3:179216278:C:G	179216278	G,G	C,C	1,1	-inf,-inf	inf,inf	0.0911257,1.42542	0.000230607	0.000413528
3	chr3:178917172:A:G	178917172	NA,G	NA,A	NA,1	NA,inf	NA,inf	NA,0.528793	0.000230561	0.000411206
3	chr3:178993803:A:C	178993803	C,C	A,A	1,1	-inf,inf	inf,inf	1.73723,0.380879	0.000230492	0.000426778
3	chr3:178823773:G:A	178823773	NA,A	NA,G	NA,1	NA,inf	NA,inf	NA,0.491727	0.00023042	0.000416056
3	chr3:178929359:G:C	178929359	NA,C	NA,G	NA,1	NA,inf	NA,inf	NA,0.474073	0.000230417	0.000409377
3	chr3:178848375:C:A	178848375	NA,A	NA,C	NA,1	NA,-inf	NA,inf	NA,0.495509	0.000230351	0.00041423
3	chr3:178841870:A:G	178841870	NA,G	NA,A	NA,1	NA,inf	NA,inf	NA,0.833467	0.000230296	0.00048504
3	chr3:179423320:C:T	179423320	NA,T	NA,C	NA,1	NA,-inf	NA,inf	NA,0.508595	0.000230234	0.000411948
3	chr3:179095163:G:A	179095163	A,NA	G,NA	1,NA	inf,NA	inf,NA	0.86872,NA	0.000230116	0.000410946
3	chr3:179307926:A:T	179307926	NA,T	NA,A	NA,1	NA,inf	NA,inf	NA,0.708312	0.00022996	0.000445342
3	chr3:178885296:G:C	178885296	NA,C	NA,G	NA,1	NA,inf	NA,inf	NA,0.547676	0.00022971	0.00041015
3	chr3:178580617:G:A	178580617	NA,A	NA,G	NA,1	NA,-inf	NA,inf	NA,0.489524	0.000229556	0.000412987
3	chr3:179384478:ACCT:A	179384478	NA,A	NA,ACCT	NA,1	NA,-inf	NA,inf	NA,0.545857	0.000229336	0.000410741
3	chr3:178848895:T:G	178848895	NA,G	NA,T	NA,1	NA,inf	NA,inf	NA,0.447526	0.000229323	0.000409615
3	chr3:178973388:G:C	178973388	C,C	G,G	1,1	inf,-inf	inf,inf	2.20386,0.771241	0.000229226	0.000412045
3	chr3:179363158:C:T	179363158	T,T	C,C	1,1	-inf,-inf	inf,inf	0.0208221,1.51898	0.000229053	0.000414653
3	chr3:179226939:G:A	179226939	NA,A	NA,G	NA,1	NA,-inf	NA,inf	NA,0.271585	0.000228957	0.000385016
3	chr3:178578598:A:G	178578598	NA,G	NA,A	NA,1	NA,-inf	NA,inf	NA,0.486825	0.000228763	0.000411537
3	chr3:178747315:G:C	178747315	NA,C	NA,G	NA,1	NA,-inf	NA,inf	NA,0.506992	0.000228709	0.000410804
3	chr3:179280356:G:C	179280356	NA,C	NA,G	NA,1	NA,-inf	NA,inf	NA,0.487364	0.00022852	0.000409283
3	chr3:179027034:G:A	179027034	NA,A	NA,G	NA,1	NA,-inf	NA,inf	NA,0.567974	0.000228327	0.000409685
3	chr3:179131333:G:A	179131333	A,A	G,G	1,1	inf,-inf	inf,inf	0.146086,1.5844	0.000228191	0.000409062
3	chr3:178551368:T:C	178551368	C,C	T,T	1,1	inf,inf	inf,inf	1.27033,0.569365	0.000228014	0.000397997
3	chr3:178582568:C:T	178582568	NA,T	NA,C	NA,1	NA,-inf	NA,inf	NA,0.484219	0.00022797	0.0004101
3	chr3:178570290:G:A	178570290	NA,A	NA,G	NA,1	NA,-inf	NA,inf	NA,0.483042	0.000227597	0.000409421
3	chr3:178916681:A:G	178916681	NA,G	NA,A	NA,1	NA,-inf	NA,inf	NA,0.461195	0.000227588	0.000407695
3	chr3:179484602:T:G	179484602	NA,G	NA,T	NA,1	NA,-inf	NA,inf	NA,0.474063	0.000227391	0.000407717
3	chr3:178689358:G:A	178689358	A,A	G,G	1,1	inf,-inf	inf,inf	2.02427,0.140488	0.000227321	0.00040265
3	chr3:178611888:T:G	178611888	G,G	T,T	1,1	inf,-inf	inf,inf	1.51886,0.506858	0.000227271	0.000404437
3	chr3:179471365:TC:T	179471365	NA,T	NA,TC	NA,1	NA,inf	NA,inf	NA,0.456196	0.000226955	0.000406266
3	chr3:178765961:T:C	178765961	NA,C	NA,T	NA,1	NA,-inf	NA,inf	NA,0.504804	0.000226718	0.000407385
3	chr3:178582702:C:A	178582702	NA,A	NA,C	NA,1	NA,-inf	NA,inf	NA,0.480174	0.000226705	0.000407813
3	chr3:178581657:A:G	178581657	NA,G	NA,A	NA,1	NA,-inf	NA,inf	NA,0.479955	0.000226638	0.000407691
3	chr3:179047938:G:T	179047938	T,T	G,G	1,1	inf,inf	inf,inf	6.39736,0.577843	0.000226363	0.00783135
3	chr3:179171475:G:A	179171475	NA,A	NA,G	NA,1	NA,inf	NA,inf	NA,0.475931	0.000226324	0.000402779
3	chr3:178557582:G:A	178557582	NA,A	NA,G	NA,1	NA,-inf	NA,inf	NA,0.502775	0.000226165	0.000405994
3	chr3:179500465:A:T	179500465	NA,T	NA,A	NA,1	NA,-inf	NA,inf	NA,0.472091	0.000226161	0.000405522
3	chr3:178929651:A:C	178929651	NA,C	NA,A	NA,1	NA,inf	NA,inf	NA,0.458826	0.000225905	0.000401447
3	chr3:178915718:T:C	178915718	NA,C	NA,T	NA,1	NA,-inf	NA,inf	NA,0.45605	0.000225858	0.000404693
3	chr3:178913641:A:G	178913641	NA,G	NA,A	NA,1	NA,-inf	NA,inf	NA,0.455405	0.00022566	0.000404337
3	chr3:179471069:C:T	179471069	NA,T	NA,C	NA,1	NA,-inf	NA,inf	NA,0.465945	0.000225638	0.000404654
3	chr3:178581458:CAA:C	178581458	NA,C	NA,CAA	NA,1	NA,inf	NA,inf	NA,0.429142	0.00022552	0.000400805
3	chr3:178916406:C:T	178916406	NA,T	NA,C	NA,1	NA,-inf	NA,inf	NA,0.454461	0.000225364	0.000403807
3	chr3:179148854:C:T	179148854	NA,T	NA,C	NA,1	NA,inf	NA,inf	NA,0.458144	0.000225312	0.000400576
3	chr3:178868660:A:G	178868660	NA,G	NA,A	NA,1	NA,inf	NA,inf	NA,0.485853	0.00022509	0.000401564
3	chr3:178821221:T:C	178821221	NA,C	NA,T	NA,1	NA,inf	NA,inf	NA,0.439551	0.000224953	0.00040061
3	chr3:178726463:T:C	178726463	NA,C	NA,T	NA,1	NA,-inf	NA,inf	NA,0.498647	0.000224794	0.000403848
3	chr3:179145323:G:A	179145323	NA,A	NA,G	NA,1	NA,inf	NA,inf	NA,0.427974	0.000224741	0.000401107
3	chr3:179458568:G:A	179458568	A,NA	G,NA	1,NA	inf,NA	inf,NA	0.78368,NA	0.000224731	0.00040197
3	chr3:179493744:A:C	179493744	NA,C	NA,A	NA,1	NA,-inf	NA,inf	NA,0.467472	0.000224663	0.000402762
3	chr3:179207162:A:T	179207162	T,T	A,A	1,1	-inf,-inf	inf,inf	0.097248,1.40337	0.000224452	0.000402468
3	chr3:179306214:C:T	179306214	NA,T	NA,C	NA,1	NA,-inf	NA,inf	NA,0.534562	0.000224376	0.000401789
3	chr3:178984777:G:A	178984777	A,A	G,G	1,1	inf,-inf	inf,inf	5.71746,1.7229	0.000224108	0.0110954
3	chr3:179493643:G:A	179493643	NA,A	NA,G	NA,1	NA,-inf	NA,inf	NA,0.479515	0.000224004	0.000400371
3	chr3:178916205:T:C	178916205	NA,C	NA,T	NA,1	NA,-inf	NA,inf	NA,0.449958	0.000223976	0.000401303
3	chr3:178746091:A:C	178746091	NA,C	NA,A	NA,1	NA,-inf	NA,inf	NA,0.491145	0.000223919	0.000402165
3	chr3:179427477:T:C	179427477	NA,C	NA,T	NA,1	NA,inf	NA,inf	NA,0.445721	0.000223809	0.000396345
3	chr3:178891610:C:T	178891610	NA,T	NA,C	NA,1	NA,inf	NA,inf	NA,0.483837	0.000223626	0.000398749
3	chr3:179362820:C:T	179362820	NA,T	NA,C	NA,1	NA,inf	NA,inf	NA,0.452526	0.000223411	0.000401307
3	chr3:179505250:G:A	179505250	NA,A	NA,G	NA,1	NA,-inf	NA,inf	NA,0.476359	0.000223151	0.00039887
3	chr3:178545428:A:C	178545428	NA,C	NA,A	NA,1	NA,inf	NA,inf	NA,0.888053	0.000223141	0.00049289
3	chr3:179310207:G:A	179310207	NA,A	NA,G	NA,1	NA,-inf	NA,inf	NA,0.466996	0.000223085	0.000399254
3	chr3:179334948:T:A	179334948	NA,A	NA,T	NA,1	NA,-inf	NA,inf	NA,0.463919	0.000223077	0.000399862
3	chr3:179457538:A:G	179457538	NA,G	NA,A	NA,1	NA,-inf	NA,inf	NA,0.477012	0.000223076	0.00040084
3	chr3:179286905:T:G	179286905	NA,G	NA,T	NA,1	NA,-inf	NA,inf	NA,0.477863	0.000222779	0.00040062
3	chr3:179520952:A:C	179520952	C,C	A,A	1,1	inf,inf	inf,inf	0.140069,1.55412	0.000222578	0.000393496
3	chr3:178938580:A:G	178938580	NA,G	NA,A	NA,1	NA,inf	NA,inf	NA,0.47815	0.000222478	0.000396662
3	chr3:179479849:C:T	179479849	NA,T	NA,C	NA,1	NA,inf	NA,inf	NA,0.446918	0.000222316	0.000396163
3	chr3:178794136:G:A	178794136	NA,A	NA,G	NA,1	NA,-inf	NA,inf	NA,0.462255	0.000222259	0.000398721
3	chr3:179439686:TCTTATGTAAAAATACAGATTCGCTGATTCAGA:T	179439686	NA,T	NA,TCTTATGTAAAAATACAGATTCGCTGATTCAGA	NA,1	NA,inf	NA,inf	NA,0.482627	0.000222129	0.000396038
3	chr3:179289290:C:A	179289290	NA,A	NA,C	NA,1	NA,inf	NA,inf	NA,0.442991	0.000222082	0.000397796
3	chr3:179313283:G:A	179313283	NA,A	NA,G	NA,1	NA,inf	NA,inf	NA,0.442091	0.000221791	0.000394541
3	chr3:179402398:T:C	179402398	NA,C	NA,T	NA,1	NA,inf	NA,inf	NA,0.459789	0.000221637	0.00039687
3	chr3:178742660:A:G	178742660	NA,G	NA,A	NA,1	NA,-inf	NA,inf	NA,0.483252	0.000221561	0.000397917
3	chr3:178574198:A:G	178574198	NA,G	NA,A	NA,1	NA,-inf	NA,inf	NA,0.462438	0.000221472	0.000397675
3	chr3:179168514:C:T	179168514	NA,T	NA,C	NA,1	NA,inf	NA,inf	NA,0.459118	0.000221294	0.00039388
3	chr3:179344743:A:C	179344743	NA,C	NA,A	NA,1	NA,-inf	NA,inf	NA,0.464666	0.000221039	0.000395413
3	chr3:179286908:A:C	179286908	NA,C	NA,A	NA,1	NA,-inf	NA,inf	NA,0.471075	0.000220785	0.00039701
3	chr3:178555136:C:A	178555136	A,A	C,C	1,1	inf,inf	inf,inf	1.29503,0.520339	0.000220674	0.000385428
3	chr3:178857024:C:A	178857024	NA,A	NA,C	NA,1	NA,inf	NA,inf	NA,0.504861	0.000220473	0.000391782
3	chr3:178696991:A:C	178696991	C,C	A,A	1,1	-inf,inf	inf,inf	0.124833,1.54024	0.000220202	0.000400871
3	chr3:179499219:G:A	179499219	NA,A	NA,G	NA,1	NA,-inf	NA,inf	NA,0.452036	0.00022003	0.000394465
3	chr3:178951791:T:C	178951791	NA,C	NA,T	NA,1	NA,inf	NA,inf	NA,0.42646	0.000219863	0.000393499
3	chr3:178769621:A:C	178769621	NA,C	NA,A	NA,1	NA,-inf	NA,inf	NA,0.477244	0.000219844	0.000394807
3	chr3:178555172:C:T	178555172	T,T	C,C	1,1	inf,inf	inf,inf	1.30717,0.503298	0.000219843	0.00038405
3	chr3:178690059:T:G	178690059	G,G	T,T	1,1	inf,-inf	inf,inf	1.99759,0.155383	0.000219347	0.000388636
3	chr3:178675973:G:A	178675973	NA,A	NA,G	NA,1	NA,-inf	NA,inf	NA,0.452912	0.000219135	0.000393317
3	chr3:179321943:A:G	179321943	G,NA	A,NA	1,NA	inf,NA	inf,NA	0.830494,NA	0.000218865	0.000391801
3	chr3:178578371:G:A	178578371	A,A	G,G	1,1	-inf,inf	inf,inf	1.16287,0.017074	0.000218856	0.000385001
3	chr3:179286022:A:G	179286022	G,NA	A,NA	1,NA	-inf,NA	inf,NA	0.546162,NA	0.000218463	0.00039072
3	chr3:178650525:C:A	178650525	A,A	C,C	1,1	inf,inf	inf,inf	1.82205,0.00731861	0.000218402	0.000385624
3	chr3:179344567:G:T	179344567	NA,T	NA,G	NA,1	NA,-inf	NA,inf	NA,0.455191	0.000218238	0.00039042
3	chr3:178750986:T:C	178750986	NA,C	NA,T	NA,1	NA,-inf	NA,inf	NA,0.471519	0.000218134	0.000391691
3	chr3:178852391:CA:C	178852391	C,C	CA,CA	1,1	inf,-inf	inf,inf	1.76301,0.276565	0.000218089	0.000390298
3	chr3:178693578:C:G	178693578	NA,G	NA,C	NA,1	NA,-inf	NA,inf	NA,0.450346	0.000217926	0.000391241
3	chr3:178571737:C:T	178571737	NA,T	NA,C	NA,1	NA,-inf	NA,inf	NA,0.445187	0.00021765	0.000391453
3	chr3:178769340:C:T	178769340	NA,T	NA,C	NA,1	NA,inf	NA,inf	NA,0.463393	0.000217643	0.000388602
3	chr3:179444932:T:C	179444932	NA,C	NA,T	NA,1	NA,inf	NA,inf	NA,0.414495	0.000217527	0.000386738
3	chr3:179462581:G:A	179462581	NA,A	NA,G	NA,1	NA,-inf	NA,inf	NA,0.438112	0.000217487	0.000390204
3	chr3:179462919:C:T	179462919	NA,T	NA,C	NA,1	NA,-inf	NA,inf	NA,0.43775	0.000217384	0.000390018
3	chr3:179506301:G:A	179506301	NA,A	NA,G	NA,1	NA,inf	NA,inf	NA,0.452062	0.00021738	0.000387211
3	chr3:179293047:G:A	179293047	NA,A	NA,G	NA,1	NA,inf	NA,inf	NA,0.428183	0.00021721	0.00038968
3	chr3:179442367:G:A	179442367	NA,A	NA,G	NA,1	NA,inf	NA,inf	NA,0.422584	0.000217142	0.000385054
3	chr3:179034145:G:A	179034145	NA,A	NA,G	NA,1	NA,inf	NA,inf	NA,0.416168	0.000216826	0.000387959
3	chr3:178958918:G:A	178958918	A,NA	G,NA	1,NA	-inf,NA	inf,NA	0.50081,NA	0.000216757	0.000387565
3	chr3:179456148:G:A	179456148	NA,A	NA,G	NA,1	NA,inf	NA,inf	NA,0.419718	0.000216395	0.000386362
3	chr3:178546963:G:T	178546963	T,T	G,G	1,1	inf,inf	inf,inf	1.24902,0.558499	0.000216341	0.000377744
3	chr3:178643477:A:G	178643477	NA,G	NA,A	NA,1	NA,-inf	NA,inf	NA,0.459791	0.000216339	0.000388012
3	chr3:179171407:G:A	179171407	NA,A	NA,G	NA,1	NA,inf	NA,inf	NA,0.399104	0.000216234	0.000385867
3	chr3:179415640:A:AAAGT	179415640	AAAGT,AAAGT	A,A	1,1	-inf,inf	inf,inf	0.886018,0.841075	0.000215775	0.000393768
3	chr3:178857139:G:A	178857139	NA,A	NA,G	NA,1	NA,inf	NA,inf	NA,0.487822	0.000215719	0.00038344
3	chr3:178925134:A:C	178925134	NA,C	NA,A	NA,1	NA,inf	NA,inf	NA,0.491136	0.000215692	0.00038319
3	chr3:178690782:G:C	178690782	C,C	G,G	1,1	-inf,inf	inf,inf	0.118472,1.53749	0.000215658	0.000393658
3	chr3:178974088:CTT:C	178974088	C,C	CTT,CTT	1,1	inf,-inf	inf,inf	5.83599,1.70239	0.000215638	0.0132169
3	chr3:179435532:T:C	179435532	NA,C	NA,T	NA,1	NA,-inf	NA,inf	NA,0.445574	0.000215552	0.000386679
3	chr3:178979432:G:A	178979432	NA,A	NA,G	NA,1	NA,-inf	NA,inf	NA,0.455869	0.000215282	0.000385656
3	chr3:178973912:T:C	178973912	C,C	T,T	1,1	-inf,inf	inf,inf	1.64545,0.484936	0.000215274	0.00040289
3	chr3:178598896:T:C	178598896	NA,C	NA,T	NA,1	NA,-inf	NA,inf	NA,0.465869	0.000215069	0.000386491
3	chr3:178995321:C:A	178995321	NA,A	NA,C	NA,1	NA,-inf	NA,inf	NA,0.454204	0.000214818	0.000384821
3	chr3:178955298:C:T	178955298	NA,T	NA,C	NA,1	NA,-inf	NA,inf	NA,0.454115	0.000214793	0.000384777
3	chr3:179171910:G:A	179171910	NA,A	NA,G	NA,1	NA,inf	NA,inf	NA,0.39402	0.000214767	0.000383263
3	chr3:179173834:C:T	179173834	NA,T	NA,C	NA,1	NA,inf	NA,inf	NA,0.393739	0.000214687	0.00038312
3	chr3:179124953:G:T	179124953	NA,T	NA,G	NA,1	NA,inf	NA,inf	NA,0.611425	0.000214608	0.000396847
3	chr3:178882033:A:G	178882033	NA,G	NA,A	NA,1	NA,inf	NA,inf	NA,0.452332	0.000214474	0.000382539
3	chr3:178546793:A:G	178546793	G,G	A,A	1,1	inf,inf	inf,inf	1.2518,0.549954	0.000214465	0.000374514
3	chr3:179079383:ACCGCACCCGG:A	179079383	A,A	ACCGCACCCGG,ACCGCACCCGG	1,1	-inf,-inf	inf,inf	0.0708394,1.46638	0.000214422	0.000385971
3	chr3:179042240:C:T	179042240	T,T	C,C	1,1	inf,inf	inf,inf	6.34574,0.566018	0.000213881	0.00693602
3	chr3:179078532:T:C	179078532	C,C	T,T	1,1	-inf,-inf	inf,inf	0.0336079,1.50761	0.000213801	0.000384799
3	chr3:178870360:G:A	178870360	NA,A	NA,G	NA,1	NA,inf	NA,inf	NA,0.418752	0.000213765	0.000379969
3	chr3:179113463:C:A	179113463	NA,A	NA,C	NA,1	NA,-inf	NA,inf	NA,0.499888	0.000213733	0.000384134
3	chr3:178956184:G:T	178956184	T,NA	G,NA	1,NA	-inf,NA	inf,NA	0.493279,NA	0.000213728	0.000382153
3	chr3:178961809:A:G	178961809	NA,G	NA,A	NA,1	NA,-inf	NA,inf	NA,0.450171	0.000213704	0.000382821
3	chr3:179506065:G:A	179506065	NA,A	NA,G	NA,1	NA,-inf	NA,inf	NA,0.452166	0.000213597	0.000382998
3	chr3:179039013:C:T	179039013	T,T	C,C	1,1	inf,inf	inf,inf	6.33281,0.570763	0.000213505	0.00679683
3	chr3:179125895:A:T	179125895	NA,T	NA,A	NA,1	NA,inf	NA,inf	NA,0.606464	0.000213476	0.00039462
3	chr3:179026663:C:T	179026663	NA,T	NA,C	NA,1	NA,-inf	NA,inf	NA,0.439949	0.000213421	0.000382484
3	chr3:178986054:G:C	178986054	NA,C	NA,G	NA,1	NA,-inf	NA,inf	NA,0.450254	0.000213384	0.000382009
3	chr3:178659137:C:A	178659137	NA,A	NA,C	NA,1	NA,-inf	NA,inf	NA,0.462785	0.000213228	0.000382639
3	chr3:178660604:G:T	178660604	NA,T	NA,G	NA,1	NA,-inf	NA,inf	NA,0.462785	0.000213228	0.000382639
3	chr3:179394565:G:A	179394565	A,A	G,G	1,1	inf,-inf	inf,inf	0.0226757,1.4925	0.000213228	0.000385858
3	chr3:179452869:T:G	179452869	G,G	T,T	1,1	inf,-inf	inf,inf	0.512936,0.869581	0.000213094	0.000384345
3	chr3:179187276:A:G	179187276	NA,G	NA,A	NA,1	NA,inf	NA,inf	NA,0.387344	0.000212931	0.000379987
3	chr3:179378056:A:G	179378056	NA,G	NA,A	NA,1	NA,inf	NA,inf	NA,0.431386	0.000212913	0.000379055
3	chr3:178553608:G:A	178553608	A,A	G,G	1,1	inf,inf	inf,inf	1.28134,0.511019	0.000212699	0.000371595
3	chr3:178780567:T:C	178780567	NA,C	NA,T	NA,1	NA,-inf	NA,inf	NA,0.451871	0.000212654	0.000381828
3	chr3:178716557:C:T	178716557	NA,T	NA,C	NA,1	NA,-inf	NA,inf	NA,0.401263	0.000212126	0.00037564
3	chr3:179470349:A:G	179470349	NA,G	NA,A	NA,1	NA,inf	NA,inf	NA,0.493461	0.00021205	0.000388856
3	chr3:178661960:G:A	178661960	NA,A	NA,G	NA,1	NA,-inf	NA,inf	NA,0.458174	0.000211981	0.000380393
3	chr3:179058002:A:C	179058002	NA,C	NA,A	NA,1	NA,-inf	NA,inf	NA,0.505668	0.00021198	0.000380538
3	chr3:179474372:C:T	179474372	NA,T	NA,C	NA,1	NA,inf	NA,inf	NA,0.405558	0.000211922	0.000379329
3	chr3:179430544:C:G	179430544	G,NA	C,NA	1,NA	inf,NA	inf,NA	0.843278,NA	0.00021173	0.000378921
3	chr3:178653198:G:A	178653198	NA,A	NA,G	NA,1	NA,inf	NA,inf	NA,0.42432	0.000211568	0.000373234
3	chr3:179517217:T:G	179517217	NA,G	NA,T	NA,1	NA,-inf	NA,inf	NA,0.43388	0.000211342	0.000377794
3	chr3:178554192:T:C	178554192	C,C	T,T	1,1	inf,inf	inf,inf	1.2654,0.525639	0.000211289	0.000369077
3	chr3:179059533:C:T	179059533	NA,T	NA,C	NA,1	NA,inf	NA,inf	NA,0.410265	0.000211166	0.00037562
3	chr3:179167766:A:G	179167766	NA,G	NA,A	NA,1	NA,inf	NA,inf	NA,0.380487	0.000210832	0.00037626
3	chr3:178582362:G:A	178582362	NA,A	NA,G	NA,1	NA,-inf	NA,inf	NA,0.423986	0.00021082	0.000378226
3	chr3:179254788:A:G	179254788	G,G	A,A	1,1	inf,-inf	inf,inf	1.02914,0.263604	0.000210805	0.000374176
3	chr3:179039019:C:T	179039019	T,T	C,C	1,1	inf,inf	inf,inf	6.34117,0.557282	0.000210649	0.00679572
3	chr3:179148348:G:T	179148348	T,NA	G,NA	1,NA	inf,NA	inf,NA	0.953942,NA	0.00021059	0.000376963
3	chr3:179431012:T:G	179431012	NA,G	NA,T	NA,1	NA,-inf	NA,inf	NA,0.479899	0.000210441	0.00037728
3	chr3:179051482:C:T	179051482	NA,T	NA,C	NA,1	NA,inf	NA,inf	NA,0.40747	0.000210433	0.000374322
3	chr3:179047209:C:A	179047209	NA,A	NA,C	NA,1	NA,inf	NA,inf	NA,0.40747	0.000210433	0.000374322
3	chr3:178948423:A:G	178948423	NA,G	NA,A	NA,1	NA,inf	NA,inf	NA,0.38643	0.000210338	0.000375708
3	chr3:178557441:G:A	178557441	NA,A	NA,G	NA,1	NA,-inf	NA,inf	NA,0.431073	0.000210302	0.000377656
3	chr3:179140527:G:A	179140527	NA,A	NA,G	NA,1	NA,inf	NA,inf	NA,0.411383	0.000210204	0.000375206
3	chr3:179186020:G:A	179186020	NA,A	NA,G	NA,1	NA,inf	NA,inf	NA,0.377425	0.000210117	0.000374984
3	chr3:178799722:C:T	178799722	NA,T	NA,C	NA,1	NA,-inf	NA,inf	NA,0.446576	0.000209983	0.000376888
3	chr3:179456394:A:G	179456394	NA,G	NA,A	NA,1	NA,inf	NA,inf	NA,0.396689	0.000209672	0.000374424
3	chr3:179462711:C:T	179462711	NA,T	NA,C	NA,1	NA,inf	NA,inf	NA,0.393798	0.000209586	0.00037506
3	chr3:179338693:G:A	179338693	NA,A	NA,G	NA,1	NA,inf	NA,inf	NA,0.437144	0.000209288	0.000371981
3	chr3:178674899:G:A	178674899	NA,A	NA,G	NA,1	NA,-inf	NA,inf	NA,0.429296	0.000209153	0.000375401
3	chr3:179167985:T:TC	179167985	NA,TC	NA,T	NA,1	NA,inf	NA,inf	NA,0.374727	0.000209145	0.000373268
3	chr3:179233093:G:A	179233093	NA,A	NA,G	NA,1	NA,inf	NA,inf	NA,0.37474	0.000209092	0.000373191
3	chr3:179330209:C:T	179330209	T,NA	C,NA	1,NA	-inf,NA	inf,NA	0.54684,NA	0.000209074	0.000374316
3	chr3:179246158:TC:T	179246158	T,T	TC,TC	1,1	inf,-inf	inf,inf	0.72056,1.36949	0.000209019	0.000375536
3	chr3:179155083:A:C	179155083	NA,C	NA,A	NA,1	NA,inf	NA,inf	NA,0.374153	0.000208986	0.000372985
3	chr3:179198195:A:G	179198195	NA,G	NA,A	NA,1	NA,inf	NA,inf	NA,0.374062	0.000208974	0.000372877
3	chr3:179044878:CA:C	179044878	NA,C	NA,CA	NA,1	NA,inf	NA,inf	NA,0.389354	0.000208905	0.000373865
3	chr3:178569580:G:A	178569580	NA,A	NA,G	NA,1	NA,inf	NA,inf	NA,0.404335	0.000208899	0.000373588
3	chr3:179150215:T:G	179150215	G,NA	T,NA	1,NA	-inf,NA	inf,NA	0.473665,NA	0.000208824	0.000373979
3	chr3:179471596:G:T	179471596	NA,T	NA,G	NA,1	NA,inf	NA,inf	NA,0.39382	0.000208797	0.000373897
3	chr3:179434685:C:G	179434685	NA,G	NA,C	NA,1	NA,inf	NA,inf	NA,0.392679	0.000208769	0.000370254
3	chr3:178649648:T:A	178649648	A,A	T,T	1,1	inf,inf	inf,inf	1.79429,0.00821354	0.000208459	0.000368114
3	chr3:178674900:C:A	178674900	NA,A	NA,C	NA,1	NA,-inf	NA,inf	NA,0.4265	0.000208408	0.000374057
3	chr3:178924770:G:A	178924770	NA,A	NA,G	NA,1	NA,inf	NA,inf	NA,0.428458	0.000208233	0.000370289
3	chr3:178698746:T:C	178698746	C,C	T,T	1,1	-inf,inf	inf,inf	0.154021,1.50256	0.000208197	0.00037872
3	chr3:178562516:G:A	178562516	NA,A	NA,G	NA,1	NA,-inf	NA,inf	NA,0.422419	0.000207985	0.000373476
3	chr3:178872029:A:G	178872029	NA,G	NA,A	NA,1	NA,inf	NA,inf	NA,0.46082	0.000207926	0.000369609
3	chr3:178575612:G:A	178575612	NA,A	NA,G	NA,1	NA,-inf	NA,inf	NA,0.437971	0.000207648	0.000373413
3	chr3:179247596:G:A	179247596	NA,A	NA,G	NA,1	NA,inf	NA,inf	NA,0.368924	0.000207597	0.000370483
3	chr3:178917338:A:C	178917338	NA,C	NA,A	NA,1	NA,inf	NA,inf	NA,0.425958	0.000207577	0.000369132
3	chr3:179247667:T:A	179247667	NA,A	NA,T	NA,1	NA,inf	NA,inf	NA,0.368773	0.000207557	0.000370411
3	chr3:178735938:C:T	178735938	T,NA	C,NA	1,NA	inf,NA	inf,NA	0.682786,NA	0.000207352	0.000370739
3	chr3:179427863:C:T	179427863	NA,T	NA,C	NA,1	NA,inf	NA,inf	NA,0.386688	0.000207276	0.000367546
3	chr3:179472997:A:G	179472997	NA,G	NA,A	NA,1	NA,-inf	NA,inf	NA,0.437411	0.000207164	0.000371598
3	chr3:178562456:A:T	178562456	NA,T	NA,A	NA,1	NA,-inf	NA,inf	NA,0.418902	0.000207058	0.000371804
3	chr3:178726886:G:C	178726886	NA,C	NA,G	NA,1	NA,inf	NA,inf	NA,0.376312	0.000206804	0.000368605
3	chr3:179439893:T:C	179439893	NA,C	NA,T	NA,1	NA,inf	NA,inf	NA,0.384826	0.000206588	0.000366456
3	chr3:178600353:T:G	178600353	G,G	T,T	1,1	inf,inf	inf,inf	1.51093,0.176918	0.000206366	0.0003619
3	chr3:179404854:G:A	179404854	NA,A	NA,G	NA,1	NA,inf	NA,inf	NA,0.392401	0.000206317	0.000370512
3	chr3:179474287:C:T	179474287	NA,T	NA,C	NA,1	NA,inf	NA,inf	NA,0.384424	0.000206286	0.000369358
3	chr3:178583632:G:C	178583632	NA,C	NA,G	NA,1	NA,-inf	NA,inf	NA,0.418586	0.000206263	0.000369603
3	chr3:179519553:C:T	179519553	NA,T	NA,C	NA,1	NA,-inf	NA,inf	NA,0.414978	0.000206146	0.000368953
3	chr3:179148344:AGT:A	179148344	A,NA	AGT,NA	1,NA	inf,NA	inf,NA	0.938373,NA	0.000205857	0.000368492
3	chr3:179515641:C:T	179515641	T,T	C,C	1,1	inf,inf	inf,inf	0.77704,0.64145	0.000205719	0.000362611
3	chr3:179154111:A:G	179154111	NA,G	NA,A	NA,1	NA,inf	NA,inf	NA,0.455296	0.000205506	0.000367304
3	chr3:178568909:T:C	178568909	NA,C	NA,T	NA,1	NA,-inf	NA,inf	NA,0.403594	0.000205361	0.000368407
3	chr3:179262210:T:C	179262210	NA,C	NA,T	NA,1	NA,inf	NA,inf	NA,0.389509	0.000205063	0.000367739
3	chr3:179263448:G:A	179263448	NA,A	NA,G	NA,1	NA,inf	NA,inf	NA,0.389509	0.000205063	0.000367739
3	chr3:179261755:T:C	179261755	NA,C	NA,T	NA,1	NA,inf	NA,inf	NA,0.389478	0.00020505	0.000367718
3	chr3:179129697:T:G	179129697	NA,G	NA,T	NA,1	NA,inf	NA,inf	NA,0.35958	0.000205008	0.000365901
3	chr3:179331944:A:G	179331944	NA,G	NA,A	NA,1	NA,-inf	NA,inf	NA,0.400046	0.000204997	0.000366434
3	chr3:179114464:A:C	179114464	NA,C	NA,A	NA,1	NA,inf	NA,inf	NA,0.3595	0.000204988	0.000365866
3	chr3:179303935:G:A	179303935	A,A	G,G	1,1	inf,-inf	inf,inf	0.910883,1.04726	0.000204866	0.000367067
3	chr3:179112196:T:C	179112196	NA,C	NA,T	NA,1	NA,inf	NA,inf	NA,0.358855	0.000204812	0.000365553
3	chr3:179303647:A:G	179303647	NA,G	NA,A	NA,1	NA,-inf	NA,inf	NA,0.404485	0.000204729	0.00036688
3	chr3:178923632:G:A	178923632	NA,A	NA,G	NA,1	NA,inf	NA,inf	NA,0.414738	0.00020466	0.000363994
3	chr3:179174399:G:T	179174399	NA,T	NA,G	NA,1	NA,-inf	NA,inf	NA,0.461523	0.000204219	0.000366942
3	chr3:178809289:G:A	178809289	NA,A	NA,G	NA,1	NA,inf	NA,inf	NA,0.589796	0.000203892	0.000394579
3	chr3:179131332:C:T	179131332	T,T	C,C	1,1	inf,-inf	inf,inf	0.160714,1.52428	0.000203762	0.000365248
3	chr3:178613410:CTTACTA:C	178613410	NA,C	NA,CTTACTA	NA,1	NA,-inf	NA,inf	NA,0.398916	0.000203676	0.000365993
3	chr3:178686918:G:A	178686918	NA,A	NA,G	NA,1	NA,-inf	NA,inf	NA,0.407921	0.000203604	0.000365401
3	chr3:179264846:C:T	179264846	T,T	C,C	1,1	inf,inf	inf,inf	1.03981,0.486382	0.000203468	0.00036822
3	chr3:179393929:T:C	179393929	NA,C	NA,T	NA,1	NA,-inf	NA,inf	NA,0.406358	0.000203407	0.000365304
3	chr3:179102002:G:C	179102002	NA,C	NA,G	NA,1	NA,inf	NA,inf	NA,0.563596	0.000203331	0.000375064
3	chr3:178595905:A:T	178595905	T,T	A,A	1,1	-inf,-inf	inf,inf	1.1411,0.0506643	0.000203324	0.000360253
3	chr3:178875949:G:A	178875949	NA,A	NA,G	NA,1	NA,inf	NA,inf	NA,0.442062	0.000203289	0.00036146
3	chr3:178792935:T:C	178792935	NA,C	NA,T	NA,1	NA,-inf	NA,inf	NA,0.409901	0.000203249	0.00036403
3	chr3:178875950:T:G	178875950	NA,G	NA,T	NA,1	NA,inf	NA,inf	NA,0.441107	0.000203054	0.000361047
3	chr3:179266919:A:C	179266919	NA,C	NA,A	NA,1	NA,inf	NA,inf	NA,0.462343	0.000202926	0.000375987
3	chr3:178706617:C:T	178706617	NA,T	NA,C	NA,1	NA,-inf	NA,inf	NA,0.403792	0.000202687	0.000363657
3	chr3:179111688:T:C	179111688	NA,C	NA,T	NA,1	NA,inf	NA,inf	NA,0.350721	0.000202612	0.00036165
3	chr3:179137608:G:A	179137608	NA,A	NA,G	NA,1	NA,inf	NA,inf	NA,0.350721	0.000202612	0.00036165
3	chr3:179439579:T:G	179439579	NA,G	NA,T	NA,1	NA,inf	NA,inf	NA,0.369406	0.000202517	0.000359333
3	chr3:178707423:T:C	178707423	C,C	T,T	1,1	inf,inf	inf,inf	0.939329,1.07902	0.000202499	0.000338878
3	chr3:179143956:AG:A	179143956	NA,A	NA,AG	NA,1	NA,inf	NA,inf	NA,0.350205	0.000202474	0.000361406
3	chr3:178768240:G:C	178768240	NA,C	NA,G	NA,1	NA,inf	NA,inf	NA,0.374439	0.00020245	0.000361554
3	chr3:179430937:T:G	179430937	NA,G	NA,T	NA,1	NA,inf	NA,inf	NA,0.36819	0.000202429	0.000359074
3	chr3:179479910:T:C	179479910	NA,C	NA,T	NA,1	NA,-inf	NA,inf	NA,0.383979	0.000202402	0.000362825
3	chr3:178542249:G:A	178542249	NA,A	NA,G	NA,1	NA,-inf	NA,inf	NA,0.393379	0.000202164	0.000363139
3	chr3:179310593:T:C	179310593	NA,C	NA,T	NA,1	NA,inf	NA,inf	NA,0.49581	0.000201933	0.000373217
3	chr3:179376598:C:G	179376598	G,NA	C,NA	1,NA	-inf,NA	inf,NA	1.1455,NA	0.000201894	0.000361425
3	chr3:179308038:CTCTAAT:C	179308038	NA,C	NA,CTCTAAT	NA,1	NA,-inf	NA,inf	NA,0.376852	0.000201874	0.000361627
3	chr3:179309902:A:G	179309902	NA,G	NA,A	NA,1	NA,-inf	NA,inf	NA,0.376616	0.000201817	0.000361522
3	chr3:179308006:T:G	179308006	NA,G	NA,T	NA,1	NA,-inf	NA,inf	NA,0.376033	0.000201663	0.000361249
3	chr3:178929912:A:G	178929912	NA,G	NA,A	NA,1	NA,inf	NA,inf	NA,0.374635	0.000201595	0.00036074
3	chr3:179310825:C:T	179310825	NA,T	NA,C	NA,1	NA,-inf	NA,inf	NA,0.375655	0.000201571	0.00036108
3	chr3:179364211:A:C	179364211	C,NA	A,NA	1,NA	inf,NA	inf,NA	0.773692,NA	0.000201488	0.000360692
3	chr3:178593619:A:G	178593619	NA,G	NA,A	NA,1	NA,inf	NA,inf	NA,0.337009	0.000201432	0.000355243
3	chr3:179154600:G:A	179154600	NA,A	NA,G	NA,1	NA,inf	NA,inf	NA,0.372819	0.000201379	0.000358372
3	chr3:179162502:T:C	179162502	NA,C	NA,T	NA,1	NA,inf	NA,inf	NA,0.345803	0.000201318	0.00035935
3	chr3:178892900:G:GA	178892900	NA,GA	NA,G	NA,1	NA,inf	NA,inf	NA,0.432775	0.000200965	0.000357363
3	chr3:178639936:T:C	178639936	NA,C	NA,T	NA,1	NA,-inf	NA,inf	NA,0.389505	0.000200945	0.000360826
3	chr3:178655845:A:T	178655845	T,T	A,A	1,1	-inf,-inf	inf,inf	2.23464,0.3654	0.000200904	0.000362239
3	chr3:179424290:G:A	179424290	NA,A	NA,G	NA,1	NA,inf	NA,inf	NA,0.419225	0.000200899	0.000356889
3	chr3:178882708:A:G	178882708	NA,G	NA,A	NA,1	NA,inf	NA,inf	NA,0.431071	0.000200556	0.000356645
3	chr3:179037328:G:A	179037328	A,A	G,G	1,1	inf,inf	inf,inf	6.24136,0.578858	0.000200477	0.00565327
3	chr3:178593027:G:A	178593027	A,A	G,G	1,1	inf,inf	inf,inf	1.38428,0.350296	0.000200405	0.000350786
3	chr3:179066661:C:T	179066661	NA,T	NA,C	NA,1	NA,inf	NA,inf	NA,0.581976	0.000200278	0.000372053
3	chr3:179210967:A:G	179210967	NA,G	NA,A	NA,1	NA,inf	NA,inf	NA,0.341709	0.000200269	0.000357482
3	chr3:179204586:C:G	179204586	NA,G	NA,C	NA,1	NA,inf	NA,inf	NA,0.341709	0.000200269	0.000357482
3	chr3:179193167:A:G	179193167	NA,G	NA,A	NA,1	NA,inf	NA,inf	NA,0.341709	0.000200269	0.000357482
3	chr3:179135035:C:A	179135035	NA,A	NA,C	NA,1	NA,-inf	NA,inf	NA,0.177495	0.000199832	0.000338714
3	chr3:179327800:G:A	179327800	NA,A	NA,G	NA,1	NA,-inf	NA,inf	NA,0.379776	0.000199819	0.000357195
3	chr3:179408221:A:C	179408221	NA,C	NA,A	NA,1	NA,-inf	NA,inf	NA,0.391998	0.000199737	0.000358708
3	chr3:179477467:T:A	179477467	NA,A	NA,T	NA,1	NA,-inf	NA,inf	NA,0.373434	0.000199736	0.000358036
3	chr3:178552187:G:A	178552187	A,A	G,G	1,1	-inf,-inf	inf,inf	0.62679,0.95273	0.000199716	0.000370594
3	chr3:178679780:A:G	178679780	NA,G	NA,A	NA,1	NA,-inf	NA,inf	NA,0.392186	0.000199665	0.000358307
3	chr3:179311720:C:T	179311720	NA,T	NA,C	NA,1	NA,-inf	NA,inf	NA,0.379712	0.000199635	0.000356824
3	chr3:179497572:C:T	179497572	NA,T	NA,C	NA,1	NA,-inf	NA,inf	NA,0.397738	0.000199513	0.000357665
3	chr3:179453438:G:C	179453438	NA,C	NA,G	NA,1	NA,-inf	NA,inf	NA,0.437848	0.00019943	0.000357561
3	chr3:178584977:T:C	178584977	C,C	T,T	1,1	-inf,-inf	inf,inf	1.11628,0.103452	0.000199347	0.000354974
3	chr3:178991312:G:A	178991312	A,NA	G,NA	1,NA	-inf,NA	inf,NA	0.455713,NA	0.000199199	0.000356238
3	chr3:179161423:G:A	179161423	NA,A	NA,G	NA,1	NA,-inf	NA,inf	NA,0.175541	0.000199175	0.000337727
3	chr3:179480172:A:G	179480172	NA,G	NA,A	NA,1	NA,-inf	NA,inf	NA,0.370668	0.000199048	0.000356799
3	chr3:179057507:T:C	179057507	NA,C	NA,T	NA,1	NA,-inf	NA,inf	NA,0.396179	0.000198951	0.000355661
3	chr3:179198716:C:G	179198716	NA,G	NA,C	NA,1	NA,inf	NA,inf	NA,0.336018	0.000198876	0.000355009
3	chr3:178775388:T:C	178775388	NA,C	NA,T	NA,1	NA,-inf	NA,inf	NA,0.385204	0.00019885	0.000355766
3	chr3:178991471:G:A	178991471	NA,A	NA,G	NA,1	NA,inf	NA,inf	NA,0.318496	0.000198646	0.000354696
3	chr3:179005774:G:T	179005774	T,NA	G,NA	1,NA	-inf,NA	inf,NA	0.462671,NA	0.000198604	0.000355133
3	chr3:178990933:G:T	178990933	NA,T	NA,G	NA,1	NA,inf	NA,inf	NA,0.349455	0.000198594	0.000355449
3	chr3:178987138:A:G	178987138	G,G	A,A	1,1	inf,-inf	inf,inf	5.88927,1.62123	0.000198588	0.0128896
3	chr3:179270303:A:G	179270303	G,G	A,A	1,1	inf,inf	inf,inf	2.57721,0.284017	0.00019848	0.00035789
3	chr3:179132699:G:A	179132699	NA,A	NA,G	NA,1	NA,inf	NA,inf	NA,0.333802	0.000198433	0.000354146
3	chr3:178835837:AG:A	178835837	NA,A	NA,AG	NA,1	NA,inf	NA,inf	NA,0.340164	0.000198422	0.000354514
3	chr3:179033141:AG:A	179033141	NA,A	NA,AG	NA,1	NA,-inf	NA,inf	NA,0.382898	0.000198419	0.000355604
3	chr3:179065311:A:C	179065311	NA,C	NA,A	NA,1	NA,-inf	NA,inf	NA,0.449801	0.000198395	0.000356055
3	chr3:179515835:G:A	179515835	NA,A	NA,G	NA,1	NA,-inf	NA,inf	NA,0.376136	0.000198309	0.0003556
3	chr3:178698408:T:C	178698408	NA,C	NA,T	NA,1	NA,-inf	NA,inf	NA,0.386111	0.00019818	0.000355625
3	chr3:179433601:C:T	179433601	NA,T	NA,C	NA,1	NA,inf	NA,inf	NA,0.351675	0.00019814	0.000351648
3	chr3:178622724:A:C	178622724	C,C	A,A	1,1	inf,-inf	inf,inf	1.76602,0.102148	0.000198111	0.00035062
3	chr3:178835839:CCA:C	178835839	NA,C	NA,CCA	NA,1	NA,inf	NA,inf	NA,0.338035	0.000197883	0.000353554
3	chr3:179098316:A:G	179098316	NA,G	NA,A	NA,1	NA,inf	NA,inf	NA,0.327861	0.000197629	0.00035271
3	chr3:179490972:A:T	179490972	NA,T	NA,A	NA,1	NA,-inf	NA,inf	NA,0.382862	0.000197388	0.000354612
3	chr3:179243055:A:G	179243055	NA,G	NA,A	NA,1	NA,inf	NA,inf	NA,0.332565	0.000197319	0.000352116
3	chr3:179472361:T:C	179472361	C,NA	T,NA	1,NA	-inf,NA	inf,NA	0.573752,NA	0.00019729	0.000353128
3	chr3:179422993:A:G	179422993	NA,G	NA,A	NA,1	NA,-inf	NA,inf	NA,0.43479	0.000196902	0.000353457
3	chr3:179452172:G:T	179452172	NA,T	NA,G	NA,1	NA,-inf	NA,inf	NA,0.426086	0.000196709	0.000352666
3	chr3:178805681:G:A	178805681	NA,A	NA,G	NA,1	NA,inf	NA,inf	NA,0.555469	0.00019655	0.000378766
3	chr3:179452171:A:C	179452171	NA,C	NA,A	NA,1	NA,-inf	NA,inf	NA,0.425328	0.000196532	0.000352349
3	chr3:178639930:T:A	178639930	NA,A	NA,T	NA,1	NA,-inf	NA,inf	NA,0.370929	0.000196388	0.000352598
3	chr3:179133905:A:G	179133905	G,NA	A,NA	1,NA	inf,NA	inf,NA	0.896036,NA	0.000196251	0.000351293
3	chr3:179064288:G:T	179064288	T,T	G,G	1,1	inf,-inf	inf,inf	1.42935,1.00415	0.000196129	0.000350109
3	chr3:178700663:G:C	178700663	C,C	G,G	1,1	inf,-inf	inf,inf	1.97988,0.0768844	0.000195984	0.000347111
3	chr3:179246939:T:C	179246939	NA,C	NA,T	NA,1	NA,-inf	NA,inf	NA,0.438643	0.000195917	0.000351526
3	chr3:179139167:A:G	179139167	NA,G	NA,A	NA,1	NA,-inf	NA,inf	NA,0.436289	0.0001959	0.000351223
3	chr3:178807833:C:T	178807833	NA,T	NA,C	NA,1	NA,inf	NA,inf	NA,0.547681	0.000195741	0.000375732
3	chr3:179001408:G:A	179001408	A,NA	G,NA	1,NA	-inf,NA	inf,NA	0.116193,NA	0.000195737	0.000349786
3	chr3:178697596:C:T	178697596	T,T	C,C	1,1	inf,inf	inf,inf	0.95433,1.05256	0.000195681	0.000327664
3	chr3:179046833:A:G	179046833	NA,G	NA,A	NA,1	NA,inf	NA,inf	NA,0.380391	0.000195222	0.000348959
3	chr3:179516125:G:A	179516125	A,A	G,G	1,1	inf,inf	inf,inf	0.748064,0.644969	0.000194932	0.000343591
3	chr3:178983735:T:C	178983735	C,C	T,T	1,1	inf,-inf	inf,inf	5.85086,1.6209	0.000194929	0.0119051
3	chr3:178706931:C:G	178706931	G,G	C,C	1,1	inf,-inf	inf,inf	1.97814,0.0633796	0.000194927	0.000345124
3	chr3:179066233:G:A	179066233	NA,A	NA,G	NA,1	NA,-inf	NA,inf	NA,0.368323	0.000194887	0.000349327
3	chr3:178973317:C:A	178973317	A,A	C,C	1,1	inf,-inf	inf,inf	1.9225,0.611201	0.000194866	0.000348914
3	chr3:178722386:G:C	178722386	NA,C	NA,G	NA,1	NA,-inf	NA,inf	NA,0.336168	0.000194825	0.00034554
3	chr3:179118319:A:C	179118319	C,NA	A,NA	1,NA	inf,NA	inf,NA	0.915782,NA	0.000194823	0.00034879
3	chr3:179127870:C:A	179127870	NA,A	NA,C	NA,1	NA,-inf	NA,inf	NA,0.430878	0.000194699	0.000349063
3	chr3:178552693:G:C	178552693	NA,C	NA,G	NA,1	NA,-inf	NA,inf	NA,0.362356	0.000194512	0.00034933
3	chr3:178980732:G:A	178980732	A,A	G,G	1,1	inf,-inf	inf,inf	5.85192,1.62046	0.000194447	0.0119102
3	chr3:178650478:T:C	178650478	NA,C	NA,T	NA,1	NA,inf	NA,inf	NA,0.356967	0.000194347	0.000343512
3	chr3:178898786:T:C	178898786	NA,C	NA,T	NA,1	NA,inf	NA,inf	NA,0.342313	0.00019431	0.00034668
3	chr3:178725749:T:C	178725749	NA,C	NA,T	NA,1	NA,-inf	NA,inf	NA,0.333755	0.000194249	0.000344513
3	chr3:178735925:A:G	178735925	NA,G	NA,A	NA,1	NA,-inf	NA,inf	NA,0.362918	0.000194193	0.00034822
3	chr3:178888120:G:A	178888120	NA,A	NA,G	NA,1	NA,-inf	NA,inf	NA,0.345973	0.000194104	0.000348687
3	chr3:179287060:C:T	179287060	NA,T	NA,C	NA,1	NA,-inf	NA,inf	NA,0.360752	0.000193917	0.000347391
3	chr3:178539169:T:G	178539169	G,G	T,T	1,1	-inf,-inf	inf,inf	0.833,0.572675	0.000193883	0.000352998
3	chr3:178634546:G:A	178634546	NA,A	NA,G	NA,1	NA,inf	NA,inf	NA,0.344638	0.000193829	0.000345517
3	chr3:179241356:C:T	179241356	T,T	C,C	1,1	-inf,-inf	inf,inf	0.109024,1.3038	0.000193811	0.000347311
3	chr3:179267095:AG:A	179267095	A,A	AG,AG	1,1	inf,inf	inf,inf	2.95212,0.067373	0.000193786	0.000350829
3	chr3:179100636:T:C	179100636	NA,C	NA,T	NA,1	NA,-inf	NA,inf	NA,0.4289	0.000193751	0.000347607
3	chr3:179296410:C:T	179296410	NA,T	NA,C	NA,1	NA,-inf	NA,inf	NA,0.375987	0.000193697	0.000347312
3	chr3:178877428:A:C	178877428	NA,C	NA,A	NA,1	NA,inf	NA,inf	NA,0.300326	0.000193566	0.000345256
3	chr3:178592684:G:A	178592684	A,A	G,G	1,1	inf,inf	inf,inf	1.41706,0.272059	0.000193429	0.000339042
3	chr3:179481740:ACT:A	179481740	NA,A	NA,ACT	NA,1	NA,-inf	NA,inf	NA,0.372053	0.000193421	0.00034671
3	chr3:179231155:G:T	179231155	NA,T	NA,G	NA,1	NA,inf	NA,inf	NA,0.326389	0.000193356	0.000345302
3	chr3:178693004:T:C	178693004	C,C	T,T	1,1	inf,inf	inf,inf	0.989082,1.02513	0.000193209	0.000323809
3	chr3:179427004:G:A	179427004	NA,A	NA,G	NA,1	NA,inf	NA,inf	NA,0.332419	0.000193185	0.000342955
3	chr3:179233939:A:G	179233939	NA,G	NA,A	NA,1	NA,inf	NA,inf	NA,0.325137	0.000193057	0.000344769
3	chr3:179318314:A:G	179318314	NA,G	NA,A	NA,1	NA,-inf	NA,inf	NA,0.351562	0.000193036	0.000345073
3	chr3:178695271:G:A	178695271	A,A	G,G	1,1	inf,inf	inf,inf	1.02227,1.00457	0.000192941	0.000323564
3	chr3:178978451:G:A	178978451	A,A	G,G	1,1	inf,-inf	inf,inf	5.84998,1.6144	0.000192782	0.0117523
3	chr3:178528083:A:G	178528083	NA,G	NA,A	NA,1	NA,-inf	NA,inf	NA,0.389462	0.000192633	0.000347883
3	chr3:178972654:C:T	178972654	NA,T	NA,C	NA,1	NA,-inf	NA,inf	NA,0.365943	0.000192551	0.000344893
3	chr3:179111401:T:C	179111401	NA,C	NA,T	NA,1	NA,inf	NA,inf	NA,0.512048	0.000192477	0.000354085
3	chr3:179317752:C:T	179317752	NA,T	NA,C	NA,1	NA,-inf	NA,inf	NA,0.347008	0.000191983	0.000343194
3	chr3:179241868:G:A	179241868	NA,A	NA,G	NA,1	NA,inf	NA,inf	NA,0.319168	0.000191978	0.00034135
3	chr3:178633732:T:A	178633732	A,A	T,T	1,1	inf,-inf	inf,inf	1.72177,0.173538	0.000191962	0.000340213
3	chr3:179242374:G:A	179242374	A,NA	G,NA	1,NA	-inf,NA	inf,NA	0.404404,NA	0.000191796	0.000343506
3	chr3:179306148:C:T	179306148	NA,T	NA,C	NA,1	NA,inf	NA,inf	NA,0.448598	0.000191596	0.000353139
3	chr3:178977818:G:A	178977818	NA,A	NA,G	NA,1	NA,inf	NA,inf	NA,0.321208	0.000191419	0.000342803
3	chr3:179431224:C:T	179431224	NA,T	NA,C	NA,1	NA,inf	NA,inf	NA,0.304878	0.000191113	0.000341369
3	chr3:179426407:AT:A	179426407	NA,A	NA,AT	NA,1	NA,-inf	NA,inf	NA,0.350864	0.0001911	0.000342998
3	chr3:179219612:A:G	179219612	NA,G	NA,A	NA,1	NA,inf	NA,inf	NA,0.304081	0.000190956	0.000340936
3	chr3:179331723:C:T	179331723	NA,T	NA,C	NA,1	NA,inf	NA,inf	NA,0.362085	0.000190953	0.000340859
3	chr3:178633218:G:T	178633218	NA,T	NA,G	NA,1	NA,-inf	NA,inf	NA,0.346963	0.000190784	0.000342479
3	chr3:178556099:G:A	178556099	NA,A	NA,G	NA,1	NA,inf	NA,inf	NA,0.631324	0.000190755	0.000387015
3	chr3:179244053:CTA:C	179244053	NA,C	NA,CTA	NA,1	NA,inf	NA,inf	NA,0.304904	0.000190664	0.000340298
3	chr3:178638951:A:G	178638951	NA,G	NA,A	NA,1	NA,inf	NA,inf	NA,0.330645	0.000190618	0.000339834
3	chr3:179344950:T:C	179344950	NA,C	NA,T	NA,1	NA,-inf	NA,inf	NA,0.339853	0.000190598	0.000341416
3	chr3:179334038:G:A	179334038	NA,A	NA,G	NA,1	NA,-inf	NA,inf	NA,0.339803	0.000190588	0.000341397
3	chr3:179332795:A:G	179332795	NA,G	NA,A	NA,1	NA,-inf	NA,inf	NA,0.339803	0.000190588	0.000341397
3	chr3:178632106:G:A	178632106	NA,A	NA,G	NA,1	NA,-inf	NA,inf	NA,0.345905	0.000190546	0.000342048
3	chr3:179331258:A:G	179331258	NA,G	NA,A	NA,1	NA,-inf	NA,inf	NA,0.339599	0.000190541	0.000341314
3	chr3:179281509:G:A	179281509	NA,A	NA,G	NA,1	NA,-inf	NA,inf	NA,0.344854	0.000190236	0.000340638
3	chr3:179310693:C:T	179310693	NA,T	NA,C	NA,1	NA,inf	NA,inf	NA,0.441053	0.000190071	0.000350165
3	chr3:178622625:C:T	178622625	NA,T	NA,C	NA,1	NA,-inf	NA,inf	NA,0.344426	0.000190057	0.000341178
3	chr3:179339623:C:G	179339623	NA,G	NA,C	NA,1	NA,-inf	NA,inf	NA,0.337256	0.000189998	0.00034033
3	chr3:179278355:A:G	179278355	NA,G	NA,A	NA,1	NA,-inf	NA,inf	NA,0.343517	0.000189937	0.000340104
3	chr3:179509392:C:T	179509392	NA,T	NA,C	NA,1	NA,inf	NA,inf	NA,0.349942	0.000189782	0.000340356
3	chr3:179013994:C:T	179013994	NA,T	NA,C	NA,1	NA,inf	NA,inf	NA,0.314208	0.00018962	0.000339572
3	chr3:179271479:A:G	179271479	NA,G	NA,A	NA,1	NA,inf	NA,inf	NA,0.368726	0.000189442	0.000340951
3	chr3:178813020:T:C	178813020	NA,C	NA,T	NA,1	NA,inf	NA,inf	NA,0.312952	0.000189441	0.000338809
3	chr3:179313751:T:C	179313751	NA,C	NA,T	NA,1	NA,-inf	NA,inf	NA,0.335633	0.000189416	0.000338621
3	chr3:178859622:C:T	178859622	NA,T	NA,C	NA,1	NA,-inf	NA,inf	NA,0.366638	0.000189334	0.000339466
3	chr3:178599742:C:T	178599742	T,NA	C,NA	1,NA	inf,NA	inf,NA	0.718545,NA	0.000189324	0.000337671
3	chr3:178715748:G:C	178715748	NA,C	NA,G	NA,1	NA,-inf	NA,inf	NA,0.303703	0.000189169	0.000335309
3	chr3:178951293:C:T	178951293	T,NA	C,NA	1,NA	inf,NA	inf,NA	0.713566,NA	0.000189167	0.000338657
3	chr3:178812484:G:A	178812484	NA,A	NA,G	NA,1	NA,inf	NA,inf	NA,0.291076	0.000188803	0.00033621
3	chr3:179443956:G:A	179443956	A,A	G,G	1,1	-inf,inf	inf,inf	1.23457,0.278583	0.000188797	0.000335462
3	chr3:178980172:G:A	178980172	A,A	G,G	1,1	inf,-inf	inf,inf	5.76565,1.58544	0.000188754	0.00968073
3	chr3:178822168:A:G	178822168	NA,G	NA,A	NA,1	NA,inf	NA,inf	NA,0.332594	0.00018874	0.000335854
3	chr3:179471935:C:T	179471935	T,T	C,C	1,1	inf,-inf	inf,inf	1.584,0.0111022	0.0001887	0.000337054
3	chr3:178718361:T:C	178718361	NA,C	NA,T	NA,1	NA,-inf	NA,inf	NA,0.308832	0.000188458	0.000334428
3	chr3:178595983:C:T	178595983	NA,T	NA,C	NA,1	NA,-inf	NA,inf	NA,0.316614	0.000188355	0.000335097
3	chr3:178741327:C:T	178741327	NA,T	NA,C	NA,1	NA,-inf	NA,inf	NA,0.289799	0.000188149	0.000334674
3	chr3:179425613:GGT:G	179425613	G,G	GGT,GGT	1,1	-inf,-inf	inf,inf	0.952203,0.603776	0.000188047	0.000343536
3	chr3:178868176:G:C	178868176	NA,C	NA,G	NA,1	NA,-inf	NA,inf	NA,0.363833	0.000187966	0.000337664
3	chr3:178545720:G:A	178545720	NA,A	NA,G	NA,1	NA,-inf	NA,inf	NA,0.335125	0.00018783	0.000336186
3	chr3:178587095:A:T	178587095	NA,T	NA,A	NA,1	NA,inf	NA,inf	NA,0.283414	0.000187723	0.000331502
3	chr3:179316207:G:A	179316207	NA,A	NA,G	NA,1	NA,-inf	NA,inf	NA,0.340161	0.000187682	0.000336989
3	chr3:178716820:G:A	178716820	NA,A	NA,G	NA,1	NA,-inf	NA,inf	NA,0.312116	0.000187529	0.000333403
3	chr3:179085420:G:A	179085420	A,NA	G,NA	1,NA	-inf,NA	inf,NA	0.388752,NA	0.000187487	0.000335797
3	chr3:179001302:G:A	179001302	NA,A	NA,G	NA,1	NA,inf	NA,inf	NA,0.334186	0.000187434	0.000334117
3	chr3:178852418:C:T	178852418	NA,T	NA,C	NA,1	NA,inf	NA,inf	NA,0.535922	0.000187403	0.000353982
3	chr3:178804529:C:A	178804529	NA,A	NA,C	NA,1	NA,inf	NA,inf	NA,0.336157	0.000187297	0.000333349
3	chr3:179381673:GCAACA:G	179381673	G,NA	GCAACA,NA	1,NA	inf,NA	inf,NA	0.648392,NA	0.000187244	0.00033449
3	chr3:179300607:T:C	179300607	C,NA	T,NA	1,NA	inf,NA	inf,NA	0.976415,NA	0.0001871	0.000334604
3	chr3:178720980:T:G	178720980	NA,G	NA,T	NA,1	NA,-inf	NA,inf	NA,0.301689	0.000186811	0.000331574
3	chr3:179517080:A:G	179517080	G,G	A,A	1,1	inf,inf	inf,inf	0.941612,0.505871	0.000186731	0.000328736
3	chr3:179475162:G:T	179475162	NA,T	NA,G	NA,1	NA,inf	NA,inf	NA,0.301823	0.000186602	0.000333285
3	chr3:179297745:T:A	179297745	NA,A	NA,T	NA,1	NA,-inf	NA,inf	NA,0.343067	0.00018647	0.000334309
3	chr3:178662535:G:C	178662535	NA,C	NA,G	NA,1	NA,-inf	NA,inf	NA,0.360111	0.000186388	0.00033457
3	chr3:178868454:G:A	178868454	NA,A	NA,G	NA,1	NA,-inf	NA,inf	NA,0.364052	0.000186305	0.00033294
3	chr3:179335135:T:C	179335135	NA,C	NA,T	NA,1	NA,-inf	NA,inf	NA,0.333068	0.000186157	0.00033423
3	chr3:179310479:C:T	179310479	NA,T	NA,C	NA,1	NA,-inf	NA,inf	NA,0.333055	0.000186101	0.000334166
3	chr3:179276513:G:A	179276513	NA,A	NA,G	NA,1	NA,inf	NA,inf	NA,0.299229	0.000186006	0.000332718
3	chr3:178715692:A:G	178715692	NA,G	NA,A	NA,1	NA,-inf	NA,inf	NA,0.360453	0.000185987	0.000334747
3	chr3:179347117:C:A	179347117	NA,A	NA,C	NA,1	NA,-inf	NA,inf	NA,0.317117	0.000185954	0.000332919
3	chr3:179240684:C:T	179240684	NA,T	NA,C	NA,1	NA,inf	NA,inf	NA,0.284	0.00018587	0.000331796
3	chr3:178935281:A:G	178935281	NA,G	NA,A	NA,1	NA,-inf	NA,inf	NA,0.339487	0.000185783	0.000332728
3	chr3:179496679:G:A	179496679	A,NA	G,NA	1,NA	-inf,NA	inf,NA	0.467678,NA	0.00018577	0.000332314
3	chr3:178576237:C:A	178576237	NA,A	NA,C	NA,1	NA,-inf	NA,inf	NA,0.328227	0.000185754	0.000333784
3	chr3:178852510:C:T	178852510	NA,T	NA,C	NA,1	NA,inf	NA,inf	NA,0.272418	0.00018561	0.000331369
3	chr3:179123727:G:A	179123727	NA,A	NA,G	NA,1	NA,inf	NA,inf	NA,0.305052	0.000185462	0.000330365
3	chr3:179132213:G:A	179132213	A,A	G,G	1,1	inf,-inf	inf,inf	0.179918,1.47773	0.00018532	0.000332245
3	chr3:178789306:T:A	178789306	NA,A	NA,T	NA,1	NA,-inf	NA,inf	NA,0.309325	0.000185283	0.000331708
3	chr3:178542874:T:C	178542874	NA,C	NA,T	NA,1	NA,-inf	NA,inf	NA,0.319661	0.00018511	0.000332421
3	chr3:178874180:A:T	178874180	NA,T	NA,A	NA,1	NA,inf	NA,inf	NA,0.331186	0.000185088	0.000330369
3	chr3:178601998:T:G	178601998	G,G	T,T	1,1	inf,-inf	inf,inf	1.41238,0.264583	0.000184963	0.000329326
3	chr3:178969351:G:A	178969351	A,A	G,G	1,1	-inf,inf	inf,inf	0.0760088,1.70076	0.000184963	0.000345991
3	chr3:179308792:A:G	179308792	NA,G	NA,A	NA,1	NA,inf	NA,inf	NA,0.414995	0.00018491	0.000340104
3	chr3:178552702:A:G	178552702	NA,G	NA,A	NA,1	NA,-inf	NA,inf	NA,0.354887	0.000184862	0.000332381
3	chr3:179095515:G:A	179095515	A,A	G,G	1,1	inf,-inf	inf,inf	0.222001,1.49427	0.000184759	0.000331782
3	chr3:179204485:C:A	179204485	NA,A	NA,C	NA,1	NA,inf	NA,inf	NA,0.262224	0.000184274	0.000330105
3	chr3:178805440:C:CACAG	178805440	NA,CACAG	NA,C	NA,1	NA,inf	NA,inf	NA,0.268553	0.00018396	0.000327686
3	chr3:179485214:G:A	179485214	NA,A	NA,G	NA,1	NA,-inf	NA,inf	NA,0.305219	0.000183409	0.000327397
3	chr3:178851021:T:C	178851021	C,NA	T,NA	1,NA	inf,NA	inf,NA	0.79248,NA	0.000183368	0.000328149
3	chr3:178720974:T:C	178720974	NA,C	NA,T	NA,1	NA,-inf	NA,inf	NA,0.284724	0.000183203	0.000325272
3	chr3:179108368:CAG:C	179108368	NA,C	NA,CAG	NA,1	NA,-inf	NA,inf	NA,0.330294	0.000183132	0.00032801
3	chr3:178625612:A:G	178625612	G,G	A,A	1,1	inf,-inf	inf,inf	1.68377,0.192433	0.000183092	0.000324647
3	chr3:179356630:C:T	179356630	T,T	C,C	1,1	-inf,-inf	inf,inf	0.0589266,1.38137	0.000182893	0.000331411
3	chr3:179280090:G:C	179280090	NA,C	NA,G	NA,1	NA,inf	NA,inf	NA,0.291821	0.000182857	0.000327807
3	chr3:178598894:T:A	178598894	A,A	T,T	1,1	inf,-inf	inf,inf	1.28858,0.431451	0.000182854	0.000326503
3	chr3:178603044:A:G	178603044	G,G	A,A	1,1	inf,-inf	inf,inf	1.36625,0.330357	0.000182635	0.000325579
3	chr3:179061487:G:A	179061487	A,A	G,G	1,1	inf,inf	inf,inf	6.08772,0.508726	0.000182545	0.00385291
3	chr3:178696493:C:A	178696493	A,A	C,C	1,1	inf,inf	inf,inf	0.99775,0.988783	0.000182446	0.000306172
3	chr3:178733520:G:A	178733520	NA,A	NA,G	NA,1	NA,-inf	NA,inf	NA,0.342017	0.000182192	0.000327897
3	chr3:179236422:T:C	179236422	NA,C	NA,T	NA,1	NA,-inf	NA,inf	NA,0.324884	0.000181951	0.000325943
3	chr3:178712359:A:G	178712359	NA,G	NA,A	NA,1	NA,-inf	NA,inf	NA,0.311033	0.000181914	0.000326694
3	chr3:178947258:C:G	178947258	NA,G	NA,C	NA,1	NA,inf	NA,inf	NA,0.311486	0.000181862	0.000324274
3	chr3:179280640:T:C	179280640	NA,C	NA,T	NA,1	NA,-inf	NA,inf	NA,0.281114	0.000181812	0.000324986
3	chr3:179514396:T:C	179514396	C,C	T,T	1,1	inf,inf	inf,inf	0.696378,0.716127	0.000181595	0.000318721
3	chr3:179429562:T:C	179429562	NA,C	NA,T	NA,1	NA,-inf	NA,inf	NA,0.349848	0.000181562	0.000325293
3	chr3:179507639:C:A	179507639	A,NA	C,NA	1,NA	inf,NA	inf,NA	0.702143,NA	0.000181558	0.000324388
3	chr3:178537692:TG:T	178537692	NA,T	NA,TG	NA,1	NA,-inf	NA,inf	NA,0.335146	0.000181425	0.000327385
3	chr3:178566771:G:C	178566771	NA,C	NA,G	NA,1	NA,-inf	NA,inf	NA,0.336811	0.000181418	0.000325969
3	chr3:179028795:T:C	179028795	NA,C	NA,T	NA,1	NA,inf	NA,inf	NA,0.274712	0.000181328	0.000324652
3	chr3:179068562:C:G	179068562	NA,G	NA,C	NA,1	NA,inf	NA,inf	NA,0.272506	0.000181296	0.000324653
3	chr3:178813242:T:C	178813242	NA,C	NA,T	NA,1	NA,inf	NA,inf	NA,0.296526	0.000181172	0.000324193
3	chr3:178833337:A:G	178833337	NA,G	NA,A	NA,1	NA,inf	NA,inf	NA,0.28013	0.000181171	0.000322772
3	chr3:178919403:T:C	178919403	NA,C	NA,T	NA,1	NA,-inf	NA,inf	NA,0.331298	0.000181088	0.000325227
3	chr3:179114543:G:A	179114543	NA,A	NA,G	NA,1	NA,-inf	NA,inf	NA,0.320636	0.000181071	0.000324358
3	chr3:179440847:T:C	179440847	NA,C	NA,T	NA,1	NA,inf	NA,inf	NA,0.306496	0.000180962	0.000323319
3	chr3:178981895:G:A	178981895	A,A	G,G	1,1	inf,-inf	inf,inf	5.6914,1.58103	0.000180926	0.00825368
3	chr3:179222866:GA:G	179222866	NA,G	NA,GA	NA,1	NA,-inf	NA,inf	NA,0.319722	0.000180857	0.000323982
3	chr3:178920774:A:G	178920774	NA,G	NA,A	NA,1	NA,-inf	NA,inf	NA,0.329339	0.000180819	0.000324725
3	chr3:178851237:G:A	178851237	NA,A	NA,G	NA,1	NA,-inf	NA,inf	NA,0.302169	0.000180765	0.000322749
3	chr3:179110110:G:A	179110110	NA,A	NA,G	NA,1	NA,-inf	NA,inf	NA,0.312304	0.000180664	0.000323918
3	chr3:178835497:G:A	178835497	NA,A	NA,G	NA,1	NA,-inf	NA,inf	NA,0.311471	0.000180512	0.000323988
3	chr3:178566434:G:GCACA	178566434	NA,GCACA	NA,G	NA,1	NA,-inf	NA,inf	NA,0.331767	0.000180394	0.000324119
3	chr3:179473112:G:A	179473112	NA,A	NA,G	NA,1	NA,inf	NA,inf	NA,0.273796	0.000180372	0.000322962
3	chr3:178597445:G:A	178597445	A,A	G,G	1,1	-inf,-inf	inf,inf	1.06477,0.158529	0.000180133	0.000322564
3	chr3:178581014:C:T	178581014	T,T	C,C	1,1	-inf,-inf	inf,inf	1.06124,0.144388	0.000180118	0.00032196
3	chr3:179300163:C:T	179300163	NA,T	NA,C	NA,1	NA,-inf	NA,inf	NA,0.310522	0.000179982	0.000322551
3	chr3:179216947:C:T	179216947	NA,T	NA,C	NA,1	NA,inf	NA,inf	NA,0.27232	0.000179799	0.000321892
3	chr3:178592106:A:G	178592106	NA,G	NA,A	NA,1	NA,-inf	NA,inf	NA,0.29887	0.000179779	0.000322622
3	chr3:178565178:G:A	178565178	NA,A	NA,G	NA,1	NA,-inf	NA,inf	NA,0.328192	0.000179775	0.000322989
3	chr3:178655693:A:G	178655693	NA,G	NA,A	NA,1	NA,-inf	NA,inf	NA,0.345653	0.00017975	0.000322564
3	chr3:178733967:A:C	178733967	NA,C	NA,A	NA,1	NA,-inf	NA,inf	NA,0.328966	0.000179704	0.000323363
3	chr3:179399364:G:A	179399364	A,NA	G,NA	1,NA	-inf,NA	inf,NA	0.549795,NA	0.000179661	0.000321355
3	chr3:178821123:C:T	178821123	NA,T	NA,C	NA,1	NA,inf	NA,inf	NA,0.235639	0.000179556	0.000319075
3	chr3:178963732:G:A	178963732	A,A	G,G	1,1	-inf,inf	inf,inf	0.0461092,1.69933	0.000179452	0.000336064
3	chr3:178594071:T:C	178594071	NA,C	NA,T	NA,1	NA,-inf	NA,inf	NA,0.290469	0.00017945	0.000321539
3	chr3:178795271:G:A	178795271	A,NA	G,NA	1,NA	-inf,NA	inf,NA	0.412164,NA	0.000179239	0.000320597
3	chr3:178580939:T:C	178580939	NA,C	NA,T	NA,1	NA,-inf	NA,inf	NA,0.309581	0.000179152	0.000321393
3	chr3:178591365:G:A	178591365	NA,A	NA,G	NA,1	NA,inf	NA,inf	NA,0.241875	0.000178844	0.000316242
3	chr3:178761573:C:T	178761573	NA,T	NA,C	NA,1	NA,-inf	NA,inf	NA,0.269824	0.00017876	0.000318006
3	chr3:178851408:TCA:T	178851408	NA,T	NA,TCA	NA,1	NA,-inf	NA,inf	NA,0.294266	0.00017866	0.000321259
3	chr3:179287679:T:C	179287679	NA,C	NA,T	NA,1	NA,inf	NA,inf	NA,0.505651	0.00017855	0.000341126
3	chr3:179268244:G:C	179268244	NA,C	NA,G	NA,1	NA,inf	NA,inf	NA,0.287231	0.000178346	0.000318967
3	chr3:179257378:A:G	179257378	NA,G	NA,A	NA,1	NA,inf	NA,inf	NA,0.272535	0.000178303	0.000319671
3	chr3:179500146:A:C	179500146	NA,C	NA,A	NA,1	NA,inf	NA,inf	NA,0.266936	0.000178241	0.000318762
3	chr3:179273669:AC:A	179273669	NA,A	NA,AC	NA,1	NA,inf	NA,inf	NA,0.26726	0.000178218	0.000318399
3	chr3:178569743:A:T	178569743	NA,T	NA,A	NA,1	NA,-inf	NA,inf	NA,0.304072	0.000178117	0.000319526
3	chr3:179195080:T:C	179195080	NA,C	NA,T	NA,1	NA,-inf	NA,inf	NA,0.304563	0.000178083	0.000318966
3	chr3:179469861:A:G	179469861	NA,G	NA,A	NA,1	NA,inf	NA,inf	NA,0.268495	0.000178026	0.000319117
3	chr3:179280671:C:T	179280671	NA,T	NA,C	NA,1	NA,-inf	NA,inf	NA,0.283303	0.000177901	0.000318486
3	chr3:178562460:A:G	178562460	NA,G	NA,A	NA,1	NA,-inf	NA,inf	NA,0.314966	0.000177486	0.00031879
3	chr3:179283836:C:T	179283836	T,NA	C,NA	1,NA	inf,NA	inf,NA	0.741606,NA	0.000177181	0.000317079
3	chr3:179296437:C:A	179296437	NA,A	NA,C	NA,1	NA,-inf	NA,inf	NA,0.279937	0.000176938	0.000316727
3	chr3:179178720:A:G	179178720	G,NA	A,NA	1,NA	-inf,NA	inf,NA	0.388952,NA	0.000176829	0.000316647
3	chr3:179424769:T:C	179424769	NA,C	NA,T	NA,1	NA,-inf	NA,inf	NA,0.332044	0.000176793	0.000317043
3	chr3:178572293:C:T	178572293	T,T	C,C	1,1	-inf,-inf	inf,inf	1.06189,0.0436361	0.000176746	0.000313152
3	chr3:178810803:T:C	178810803	NA,C	NA,T	NA,1	NA,inf	NA,inf	NA,0.273095	0.000176654	0.00031619
3	chr3:178787197:T:C	178787197	NA,C	NA,T	NA,1	NA,inf	NA,inf	NA,0.241264	0.000176539	0.000315407
3	chr3:178598801:C:T	178598801	T,T	C,C	1,1	-inf,-inf	inf,inf	1.04826,0.176817	0.000176486	0.000316431
3	chr3:179490482:G:A	179490482	NA,A	NA,G	NA,1	NA,inf	NA,inf	NA,0.259394	0.000176475	0.000316208
3	chr3:179241905:T:C	179241905	NA,C	NA,T	NA,1	NA,inf	NA,inf	NA,0.238401	0.000176306	0.000314821
3	chr3:178609150:T:C	178609150	C,C	T,T	1,1	inf,-inf	inf,inf	1.58447,0.166288	0.000176274	0.000312416
3	chr3:179076417:A:G	179076417	NA,G	NA,A	NA,1	NA,-inf	NA,inf	NA,0.266296	0.000176196	0.00031579
3	chr3:179276075:T:C	179276075	NA,C	NA,T	NA,1	NA,inf	NA,inf	NA,0.249909	0.000176089	0.000315219
3	chr3:178637384:C:T	178637384	NA,T	NA,C	NA,1	NA,-inf	NA,inf	NA,0.305495	0.000176051	0.000315941
3	chr3:179175987:G:A	179175987	NA,A	NA,G	NA,1	NA,inf	NA,inf	NA,0.257567	0.000175872	0.000313427
3	chr3:179328179:C:T	179328179	T,NA	C,NA	1,NA	inf,NA	inf,NA	0.687362,NA	0.000175837	0.000314646
3	chr3:179137478:G:A	179137478	NA,A	NA,G	NA,1	NA,inf	NA,inf	NA,0.251283	0.000175708	0.000314567
3	chr3:179498500:G:A	179498500	NA,A	NA,G	NA,1	NA,inf	NA,inf	NA,0.25478	0.00017564	0.000314698
3	chr3:179300670:G:A	179300670	NA,A	NA,G	NA,1	NA,-inf	NA,inf	NA,0.288327	0.000175634	0.000314839
3	chr3:179515869:T:G	179515869	NA,G	NA,T	NA,1	NA,-inf	NA,inf	NA,0.255496	0.000175462	0.000313738
3	chr3:178671914:G:A	178671914	A,A	G,G	1,1	-inf,inf	inf,inf	0.196131,1.39292	0.000175435	0.000318975
3	chr3:178968729:T:C	178968729	NA,C	NA,T	NA,1	NA,inf	NA,inf	NA,0.245187	0.000175432	0.000314127
3	chr3:178835117:A:C	178835117	C,NA	A,NA	1,NA	-inf,NA	inf,NA	0.415233,NA	0.000175186	0.00031363
3	chr3:179274825:A:G	179274825	NA,G	NA,A	NA,1	NA,-inf	NA,inf	NA,0.276831	0.000175182	0.000314086
3	chr3:179307832:T:C	179307832	NA,C	NA,T	NA,1	NA,inf	NA,inf	NA,0.253035	0.000175145	0.000314151
3	chr3:178613197:C:T	178613197	NA,T	NA,C	NA,1	NA,inf	NA,inf	NA,0.246012	0.000174995	0.000312733
3	chr3:178650019:T:C	178650019	C,C	T,T	1,1	-inf,-inf	inf,inf	1.56825,0.208118	0.000174862	0.000314682
3	chr3:179339670:G:A	179339670	A,NA	G,NA	1,NA	inf,NA	inf,NA	0.683447,NA	0.000174831	0.000312846
3	chr3:179281324:C:G	179281324	G,NA	C,NA	1,NA	inf,NA	inf,NA	0.732843,NA	0.000174675	0.000312595
3	chr3:178748327:C:T	178748327	NA,T	NA,C	NA,1	NA,-inf	NA,inf	NA,0.247868	0.000174482	0.000310558
3	chr3:179519133:G:C	179519133	NA,C	NA,G	NA,1	NA,-inf	NA,inf	NA,0.167136	0.000174474	0.000305474
3	chr3:178582737:T:C	178582737	NA,C	NA,T	NA,1	NA,-inf	NA,inf	NA,0.26947	0.000174309	0.000312736
3	chr3:179295164:T:C	179295164	NA,C	NA,T	NA,1	NA,-inf	NA,inf	NA,0.28765	0.000174255	0.000312407
3	chr3:179365656:C:T	179365656	NA,T	NA,C	NA,1	NA,inf	NA,inf	NA,0.237481	0.000174173	0.000311136
3	chr3:178541987:G:A	178541987	NA,A	NA,G	NA,1	NA,-inf	NA,inf	NA,0.263478	0.000174074	0.000312482
3	chr3:178540694:CT:C	178540694	NA,C	NA,CT	NA,1	NA,-inf	NA,inf	NA,0.262932	0.000174001	0.000312346
3	chr3:178603363:G:C	178603363	NA,C	NA,G	NA,1	NA,-inf	NA,inf	NA,0.270038	0.000173992	0.000311596
3	chr3:179309034:C:G	179309034	NA,G	NA,C	NA,1	NA,inf	NA,inf	NA,0.246623	0.000173967	0.000312025
3	chr3:178688149:T:C	178688149	C,C	T,T	1,1	inf,inf	inf,inf	0.889748,1.02439	0.000173935	0.000291691
3	chr3:179480826:A:G	179480826	G,G	A,A	1,1	-inf,-inf	inf,inf	0.86922,0.247244	0.000173822	0.000311233
3	chr3:178532303:T:C	178532303	NA,C	NA,T	NA,1	NA,-inf	NA,inf	NA,0.275511	0.000173785	0.000311136
3	chr3:178761005:G:T	178761005	NA,T	NA,G	NA,1	NA,-inf	NA,inf	NA,0.24336	0.000173728	0.000309206
3	chr3:178962957:C:T	178962957	T,T	C,C	1,1	-inf,inf	inf,inf	0.0516506,1.67739	0.000173673	0.000324723
3	chr3:178541355:G:A	178541355	NA,A	NA,G	NA,1	NA,-inf	NA,inf	NA,0.260794	0.00017362	0.000311658
3	chr3:178761657:TAA:T	178761657	NA,T	NA,TAA	NA,1	NA,-inf	NA,inf	NA,0.242572	0.000173584	0.000308954
3	chr3:179367991:T:C	179367991	C,C	T,T	1,1	inf,-inf	inf,inf	0.802677,1.01949	0.000173581	0.000310364
3	chr3:179272469:T:C	179272469	NA,C	NA,T	NA,1	NA,inf	NA,inf	NA,0.23929	0.000173522	0.000310049
3	chr3:178658941:C:T	178658941	NA,T	NA,C	NA,1	NA,-inf	NA,inf	NA,0.299013	0.000173501	0.000311656
3	chr3:178644724:C:T	178644724	T,NA	C,NA	1,NA	-inf,NA	inf,NA	0.455628,NA	0.000173479	0.000310324
3	chr3:179316846:T:A	179316846	NA,A	NA,T	NA,1	NA,inf	NA,inf	NA,0.349149	0.000173375	0.000317557
3	chr3:178680019:A:C	178680019	NA,C	NA,A	NA,1	NA,inf	NA,inf	NA,0.229336	0.000173204	0.000308943
3	chr3:178620946:T:C	178620946	NA,C	NA,T	NA,1	NA,-inf	NA,inf	NA,0.287754	0.000173079	0.000310313
3	chr3:178583118:CA:C	178583118	NA,C	NA,CA	NA,1	NA,-inf	NA,inf	NA,0.262269	0.000173064	0.000310484
3	chr3:179264353:G:A	179264353	A,A	G,G	1,1	inf,inf	inf,inf	1.87089,0.36064	0.000172856	0.000313296
3	chr3:179499721:A:C	179499721	NA,C	NA,A	NA,1	NA,inf	NA,inf	NA,0.232433	0.000172786	0.000308733
3	chr3:178866961:G:A	178866961	NA,A	NA,G	NA,1	NA,inf	NA,inf	NA,0.20827	0.000172489	0.000308122
3	chr3:178938182:G:A	178938182	NA,A	NA,G	NA,1	NA,-inf	NA,inf	NA,0.268915	0.000172392	0.000308713
3	chr3:178671533:G:A	178671533	A,A	G,G	1,1	-inf,inf	inf,inf	0.205073,1.3778	0.000172318	0.000313267
3	chr3:178757138:T:C	178757138	NA,C	NA,T	NA,1	NA,-inf	NA,inf	NA,0.240351	0.000172097	0.000306569
3	chr3:179094434:C:T	179094434	NA,T	NA,C	NA,1	NA,inf	NA,inf	NA,0.399237	0.000172045	0.000314775
3	chr3:179265747:C:T	179265747	T,T	C,C	1,1	inf,-inf	inf,inf	0.90984,0.00173743	0.000172009	0.000308121
3	chr3:179424861:G:A	179424861	NA,A	NA,G	NA,1	NA,inf	NA,inf	NA,0.211629	0.000171936	0.000307207
3	chr3:178701345:T:A	178701345	NA,A	NA,T	NA,1	NA,inf	NA,inf	NA,0.246756	0.000171902	0.000307708
3	chr3:179451716:C:T	179451716	T,NA	C,NA	1,NA	-inf,NA	inf,NA	0.353536,NA	0.000171827	0.000307451
3	chr3:179269831:TTTGTC:T	179269831	NA,T	NA,TTTGTC	NA,1	NA,inf	NA,inf	NA,0.217491	0.00017165	0.000306828
3	chr3:178738814:T:C	178738814	NA,C	NA,T	NA,1	NA,-inf	NA,inf	NA,0.231341	0.000171534	0.000305401
3	chr3:179097230:A:G	179097230	NA,G	NA,A	NA,1	NA,-inf	NA,inf	NA,0.310446	0.00017149	0.000307504
3	chr3:178819096:G:A	178819096	NA,A	NA,G	NA,1	NA,inf	NA,inf	NA,0.239441	0.00017145	0.000306606
3	chr3:178527691:T:C	178527691	NA,C	NA,T	NA,1	NA,-inf	NA,inf	NA,0.248223	0.000171435	0.000307699
3	chr3:178796923:A:C	178796923	NA,C	NA,A	NA,1	NA,-inf	NA,inf	NA,0.250204	0.000171338	0.000306911
3	chr3:178666500:T:C	178666500	C,C	T,T	1,1	-inf,-inf	inf,inf	0.687539,1.21251	0.00017111	0.000307282
3	chr3:178602785:G:A	178602785	A,A	G,G	1,1	inf,-inf	inf,inf	1.35627,0.285569	0.000171107	0.000304834
3	chr3:179089015:T:C	179089015	C,C	T,T	1,1	-inf,-inf	inf,inf	0.0293952,1.37535	0.000171015	0.000307739
3	chr3:179320133:G:A	179320133	NA,A	NA,G	NA,1	NA,inf	NA,inf	NA,0.33398	0.000171015	0.000312907
3	chr3:179505372:A:G	179505372	NA,G	NA,A	NA,1	NA,inf	NA,inf	NA,0.253624	0.000170997	0.000306446
3	chr3:178591204:A:G	178591204	NA,G	NA,A	NA,1	NA,inf	NA,inf	NA,0.20035	0.000170906	0.000302707
3	chr3:179442925:C:T	179442925	NA,T	NA,C	NA,1	NA,inf	NA,inf	NA,0.320569	0.000170875	0.000312238
3	chr3:178790572:T:C	178790572	NA,C	NA,T	NA,1	NA,inf	NA,inf	NA,0.244732	0.000170859	0.000305361
3	chr3:178569152:A:G	178569152	G,G	A,A	1,1	-inf,inf	inf,inf	0.987601,0.134745	0.000170802	0.000296269
3	chr3:178868351:G:T	178868351	NA,T	NA,G	NA,1	NA,-inf	NA,inf	NA,0.27226	0.000170768	0.000306515
3	chr3:179133967:T:C	179133967	NA,C	NA,T	NA,1	NA,inf	NA,inf	NA,0.401445	0.000170718	0.000312242
3	chr3:179510576:C:T	179510576	T,T	C,C	1,1	inf,inf	inf,inf	0.626181,0.731472	0.000170613	0.000299431
3	chr3:178559087:A:C	178559087	NA,C	NA,A	NA,1	NA,-inf	NA,inf	NA,0.270588	0.000170536	0.000307675
3	chr3:179169929:T:C	179169929	NA,C	NA,T	NA,1	NA,inf	NA,inf	NA,0.228472	0.000170519	0.000304072
3	chr3:179231889:C:T	179231889	NA,T	NA,C	NA,1	NA,inf	NA,inf	NA,0.217594	0.000170501	0.000305211
3	chr3:179440843:G:A	179440843	NA,A	NA,G	NA,1	NA,inf	NA,inf	NA,0.237391	0.000170435	0.000304957
3	chr3:178570846:A:G	178570846	NA,G	NA,A	NA,1	NA,-inf	NA,inf	NA,0.228064	0.000170363	0.000303961
3	chr3:178761896:G:A	178761896	NA,A	NA,G	NA,1	NA,inf	NA,inf	NA,0.228713	0.000170348	0.00030432
3	chr3:178941492:C:T	178941492	NA,T	NA,C	NA,1	NA,-inf	NA,inf	NA,0.227923	0.000170148	0.000305224
3	chr3:179318922:A:C	179318922	NA,C	NA,A	NA,1	NA,inf	NA,inf	NA,0.328208	0.000170131	0.000311169
3	chr3:178846345:G:A	178846345	NA,A	NA,G	NA,1	NA,inf	NA,inf	NA,0.218289	0.000170117	0.000303669
3	chr3:178755989:A:T	178755989	NA,T	NA,A	NA,1	NA,-inf	NA,inf	NA,0.228583	0.000170075	0.000303023
3	chr3:178542044:C:T	178542044	NA,T	NA,C	NA,1	NA,-inf	NA,inf	NA,0.240312	0.000170075	0.000305235
3	chr3:179270182:C:T	179270182	NA,T	NA,C	NA,1	NA,-inf	NA,inf	NA,0.226935	0.000169982	0.000304333
3	chr3:178535641:C:T	178535641	NA,T	NA,C	NA,1	NA,-inf	NA,inf	NA,0.23957	0.000169979	0.000305061
3	chr3:178750848:A:T	178750848	NA,T	NA,A	NA,1	NA,-inf	NA,inf	NA,0.227735	0.000169934	0.000302777
3	chr3:179317723:T:A	179317723	NA,A	NA,T	NA,1	NA,inf	NA,inf	NA,0.327066	0.000169921	0.000310773
3	chr3:178934781:A:G	178934781	NA,G	NA,A	NA,1	NA,inf	NA,inf	NA,0.210342	0.000169763	0.000303235
3	chr3:179300685:C:T	179300685	NA,T	NA,C	NA,1	NA,-inf	NA,inf	NA,0.242924	0.00016976	0.000304347
3	chr3:178974766:T:C	178974766	NA,C	NA,T	NA,1	NA,inf	NA,inf	NA,0.245196	0.000169625	0.000302773
3	chr3:178750730:C:T	178750730	NA,T	NA,C	NA,1	NA,-inf	NA,inf	NA,0.225665	0.000169591	0.000302173
3	chr3:179059054:G:A	179059054	A,A	G,G	1,1	inf,inf	inf,inf	6.13215,0.430986	0.00016957	0.003838
3	chr3:178834540:G:A	178834540	A,NA	G,NA	1,NA	inf,NA	inf,NA	0.661137,NA	0.000169423	0.000303242
3	chr3:179022060:CAT:C	179022060	NA,C	NA,CAT	NA,1	NA,-inf	NA,inf	NA,0.268536	0.000169392	0.000303904
3	chr3:179444705:C:T	179444705	NA,T	NA,C	NA,1	NA,inf	NA,inf	NA,0.216128	0.000169177	0.000303729
3	chr3:179443510:G:C	179443510	NA,C	NA,G	NA,1	NA,inf	NA,inf	NA,0.215871	0.000169134	0.000303652
3	chr3:179319642:T:C	179319642	NA,C	NA,T	NA,1	NA,inf	NA,inf	NA,0.321315	0.000169107	0.000309157
3	chr3:179423081:G:A	179423081	NA,A	NA,G	NA,1	NA,-inf	NA,inf	NA,0.285041	0.00016903	0.000303042
3	chr3:178567417:A:C	178567417	NA,C	NA,A	NA,1	NA,-inf	NA,inf	NA,0.251542	0.000169025	0.000303105
3	chr3:179014660:T:C	179014660	NA,C	NA,T	NA,1	NA,inf	NA,inf	NA,0.230996	0.000169019	0.000301966
3	chr3:179279311:A:G	179279311	NA,G	NA,A	NA,1	NA,-inf	NA,inf	NA,0.235017	0.000168944	0.000302537
3	chr3:179319096:A:G	179319096	NA,G	NA,A	NA,1	NA,inf	NA,inf	NA,0.319951	0.000168896	0.000308747
3	chr3:179421200:C:G	179421200	NA,G	NA,C	NA,1	NA,-inf	NA,inf	NA,0.284013	0.000168872	0.000302756
3	chr3:179508478:T:C	179508478	NA,C	NA,T	NA,1	NA,-inf	NA,inf	NA,0.25067	0.000168835	0.000302703
3	chr3:179286293:T:C	179286293	NA,C	NA,T	NA,1	NA,-inf	NA,inf	NA,0.247291	0.000168616	0.000302272
3	chr3:178587414:C:A	178587414	NA,A	NA,C	NA,1	NA,inf	NA,inf	NA,0.215869	0.000168551	0.000300706
3	chr3:178525960:A:C	178525960	NA,C	NA,A	NA,1	NA,-inf	NA,inf	NA,0.227751	0.000168485	0.000301815
3	chr3:178568886:AGATAGATAGATAGATG:A	178568886	NA,A	NA,AGATAGATAGATAGATG	NA,1	NA,-inf	NA,inf	NA,0.212741	0.000168327	0.000300452
3	chr3:178529691:GATGTCTTTTAATTAAC:G	178529691	NA,G	NA,GATGTCTTTTAATTAAC	NA,1	NA,-inf	NA,inf	NA,0.225889	0.000168182	0.000301268
3	chr3:179319504:G:A	179319504	NA,A	NA,G	NA,1	NA,inf	NA,inf	NA,0.314675	0.000168125	0.000307228
3	chr3:179320120:G:T	179320120	NA,T	NA,G	NA,1	NA,inf	NA,inf	NA,0.314536	0.000168107	0.000307194
3	chr3:179319421:G:A	179319421	NA,A	NA,G	NA,1	NA,inf	NA,inf	NA,0.314536	0.000168107	0.000307194
3	chr3:178922900:T:C	178922900	NA,C	NA,T	NA,1	NA,inf	NA,inf	NA,0.190567	0.0001681	0.000300281
3	chr3:179495139:A:G	179495139	NA,G	NA,A	NA,1	NA,inf	NA,inf	NA,0.203712	0.00016796	0.000300131
3	chr3:179498028:G:A	179498028	NA,A	NA,G	NA,1	NA,inf	NA,inf	NA,0.203626	0.000167944	0.000300103
3	chr3:179498597:G:T	179498597	NA,T	NA,G	NA,1	NA,inf	NA,inf	NA,0.20331	0.000167893	0.000300012
3	chr3:179498060:A:G	179498060	NA,G	NA,A	NA,1	NA,inf	NA,inf	NA,0.20331	0.000167893	0.000300012
3	chr3:179495419:T:C	179495419	NA,C	NA,T	NA,1	NA,inf	NA,inf	NA,0.203158	0.000167869	0.000299969
3	chr3:178690474:A:G	178690474	NA,G	NA,A	NA,1	NA,-inf	NA,inf	NA,0.255972	0.000167847	0.000300825
3	chr3:178803163:T:G	178803163	G,G	T,T	1,1	inf,-inf	inf,inf	1.76523,0.230121	0.000167759	0.000299893
3	chr3:178593265:G:T	178593265	NA,T	NA,G	NA,1	NA,-inf	NA,inf	NA,0.228843	0.000167676	0.000300547
3	chr3:178655610:C:T	178655610	T,NA	C,NA	1,NA	-inf,NA	inf,NA	1.1012,NA	0.00016762	0.000300642
3	chr3:178829593:C:T	178829593	NA,T	NA,C	NA,1	NA,-inf	NA,inf	NA,0.224303	0.000167605	0.000300171
3	chr3:178741868:T:C	178741868	NA,C	NA,T	NA,1	NA,-inf	NA,inf	NA,0.213893	0.000167596	0.000298713
3	chr3:179481130:C:T	179481130	T,NA	C,NA	1,NA	inf,NA	inf,NA	0.551398,NA	0.00016743	0.000299241
3	chr3:178539797:T:C	178539797	NA,C	NA,T	NA,1	NA,inf	NA,inf	NA,0.208881	0.000167313	0.000298088
3	chr3:179494294:A:T	179494294	NA,T	NA,A	NA,1	NA,inf	NA,inf	NA,0.206323	0.000167295	0.000299081
3	chr3:178988240:C:T	178988240	T,T	C,C	1,1	-inf,inf	inf,inf	0.222173,1.50814	0.000167279	0.000311395
3	chr3:178995836:T:C	178995836	NA,C	NA,T	NA,1	NA,inf	NA,inf	NA,0.20994	0.000167231	0.000298233
3	chr3:179083982:G:A	179083982	A,A	G,G	1,1	inf,-inf	inf,inf	0.909155,1.03551	0.000167197	0.000299453
3	chr3:179431401:A:G	179431401	NA,G	NA,A	NA,1	NA,inf	NA,inf	NA,0.234162	0.000167169	0.000299226
3	chr3:179273532:G:A	179273532	NA,A	NA,G	NA,1	NA,inf	NA,inf	NA,0.200108	0.000167154	0.000299057
3	chr3:179271956:C:T	179271956	T,T	C,C	1,1	-inf,inf	inf,inf	0.760332,0.415983	0.000167094	0.000296739
3	chr3:179493464:G:T	179493464	NA,T	NA,G	NA,1	NA,inf	NA,inf	NA,0.205277	0.000167021	0.000298647
3	chr3:178968251:A:G	178968251	G,G	A,A	1,1	-inf,inf	inf,inf	0.0551595,1.65028	0.000166972	0.000312028
3	chr3:179450875:A:C	179450875	NA,C	NA,A	NA,1	NA,-inf	NA,inf	NA,0.198247	0.000166939	0.000298693
3	chr3:178675031:C:T	178675031	NA,T	NA,C	NA,1	NA,inf	NA,inf	NA,0.216618	0.000166918	0.000298788
3	chr3:179501961:A:G	179501961	NA,G	NA,A	NA,1	NA,inf	NA,inf	NA,0.197123	0.000166902	0.000298238
3	chr3:179439693:TAA:T	179439693	NA,T	NA,TAA	NA,1	NA,inf	NA,inf	NA,0.190028	0.000166895	0.000297211
3	chr3:179084451:C:T	179084451	NA,T	NA,C	NA,1	NA,inf	NA,inf	NA,0.181954	0.0001668	0.000298091
3	chr3:179502589:T:A	179502589	NA,A	NA,T	NA,1	NA,inf	NA,inf	NA,0.196132	0.000166743	0.000297957
3	chr3:179502874:C:G	179502874	NA,G	NA,C	NA,1	NA,inf	NA,inf	NA,0.195971	0.000166718	0.000297912
3	chr3:179503145:A:T	179503145	NA,T	NA,A	NA,1	NA,inf	NA,inf	NA,0.195971	0.000166718	0.000297912
3	chr3:179501848:A:G	179501848	NA,G	NA,A	NA,1	NA,inf	NA,inf	NA,0.195482	0.00016664	0.000297774
3	chr3:178542031:T:C	178542031	NA,C	NA,T	NA,1	NA,-inf	NA,inf	NA,0.219212	0.000166612	0.000299615
3	chr3:179502603:G:T	179502603	NA,T	NA,G	NA,1	NA,inf	NA,inf	NA,0.194896	0.000166547	0.000297608
3	chr3:178550383:G:A	178550383	NA,A	NA,G	NA,1	NA,-inf	NA,inf	NA,0.23154	0.000166501	0.000298156
3	chr3:179301144:G:A	179301144	NA,A	NA,G	NA,1	NA,inf	NA,inf	NA,0.19215	0.000166431	0.000297811
3	chr3:178725884:C:A	178725884	NA,A	NA,C	NA,1	NA,inf	NA,inf	NA,0.205846	0.000166361	0.000297508
3	chr3:179134991:T:C	179134991	NA,C	NA,T	NA,1	NA,-inf	NA,inf	NA,0.244738	0.000166296	0.00029798
3	chr3:179444716:A:G	179444716	NA,G	NA,A	NA,1	NA,-inf	NA,inf	NA,0.260485	0.000166216	0.000297836
3	chr3:179044935:C:T	179044935	T,NA	C,NA	1,NA	-inf,NA	inf,NA	0.341887,NA	0.000166187	0.000297619
3	chr3:179254339:A:G	179254339	G,NA	A,NA	1,NA	inf,NA	inf,NA	0.733109,NA	0.000166142	0.000296771
3	chr3:179449178:A:G	179449178	NA,G	NA,A	NA,1	NA,-inf	NA,inf	NA,0.193106	0.000166123	0.00029726
3	chr3:178598393:A:G	178598393	NA,G	NA,A	NA,1	NA,-inf	NA,inf	NA,0.194587	0.000166064	0.000295718
3	chr3:179329541:A:G	179329541	G,NA	A,NA	1,NA	inf,NA	inf,NA	0.795993,NA	0.000166049	0.000297016
3	chr3:179491909:G:A	179491909	NA,A	NA,G	NA,1	NA,inf	NA,inf	NA,0.198713	0.000165994	0.000296815
3	chr3:179502649:G:A	179502649	NA,A	NA,G	NA,1	NA,inf	NA,inf	NA,0.197761	0.000165934	0.000296663
3	chr3:178870815:T:A	178870815	NA,A	NA,T	NA,1	NA,inf	NA,inf	NA,0.208725	0.000165928	0.00029623
3	chr3:179482873:T:C	179482873	NA,C	NA,T	NA,1	NA,inf	NA,inf	NA,0.19186	0.000165915	0.000296528
3	chr3:179052634:C:T	179052634	NA,T	NA,C	NA,1	NA,inf	NA,inf	NA,0.201032	0.000165887	0.000295843
3	chr3:178649946:C:T	178649946	T,T	C,C	1,1	-inf,-inf	inf,inf	1.5316,0.218453	0.000165817	0.000298859
3	chr3:179275130:T:G	179275130	NA,G	NA,T	NA,1	NA,-inf	NA,inf	NA,0.227698	0.000165786	0.000297153
3	chr3:179428447:C:T	179428447	NA,T	NA,C	NA,1	NA,inf	NA,inf	NA,0.223772	0.000165762	0.000296051
3	chr3:179491566:C:T	179491566	NA,T	NA,C	NA,1	NA,inf	NA,inf	NA,0.187157	0.000165587	0.00029594
3	chr3:179026702:A:G	179026702	NA,G	NA,A	NA,1	NA,inf	NA,inf	NA,0.188841	0.000165419	0.000296209
3	chr3:179245697:C:T	179245697	NA,T	NA,C	NA,1	NA,inf	NA,inf	NA,0.194579	0.000165381	0.00029487
3	chr3:178628046:A:G	178628046	NA,G	NA,A	NA,1	NA,-inf	NA,inf	NA,0.223218	0.000165359	0.000298209
3	chr3:178526371:G:A	178526371	NA,A	NA,G	NA,1	NA,-inf	NA,inf	NA,0.240115	0.00016535	0.000297603
3	chr3:179453844:T:C	179453844	NA,C	NA,T	NA,1	NA,-inf	NA,inf	NA,0.188238	0.000165268	0.000295756
3	chr3:179340990:G:A	179340990	NA,A	NA,G	NA,1	NA,-inf	NA,inf	NA,0.227897	0.000165266	0.0002963
```
