## Supplementary material for "Characterization of shared and ancestry-specific signals driving complex traits using multi-ancestry fine-mapping": susiex_nc3.cs80.snp

```
BP	SNP	PIP(CS1)	LogBF(CS1,Pop1)	LogBF(CS1,Pop2)	PIP(CS2)	LogBF(CS2,Pop1)	LogBF(CS2,Pop2)	PIP(CS3)	LogBF(CS3,Pop1)	LogBF(CS3,Pop2)
178522734	chr3:178522734:C:T	1.42878e-07	-1.50195e-10	-1.30648	0.000117052	-1.50195e-10	-1.30673	0.000148359	-1.50195e-10	-1.30672
178523699	chr3:178523699:C:T	2.33853e-07	-0.142999	-0.670778	0.000424902	0.586689	-0.604176	0.000515154	0.602623	-0.66451
178523777	chr3:178523777:C:T	7.63418e-08	-1.66783	-0.265421	6.03251e-05	-1.66731	-0.302288	8.13763e-05	-1.66445	-0.242817
178524038	chr3:178524038:T:C	2.33446e-07	-0.225998	-0.589519	0.000417498	0.483881	-0.518946	0.000504247	0.499446	-0.582733
178525221	chr3:178525221:T:C	3.99358e-07	0.486792	-0.765403	0.000282079	0.3743	-0.801459	0.00037548	0.407363	-0.78551
178525466	chr3:178525466:C:A	3.51387e-07	-1.50195e-10	-0.406579	0.000838025	-1.50195e-10	0.661703	0.000473447	-1.50195e-10	-0.146314
178525476	chr3:178525476:G:T	1.75025e-07	-0.372795	-0.730747	0.000301611	0.307663	-0.667869	0.000366465	0.322596	-0.725045
178525810	chr3:178525810:CT:C	1.42995e-07	-1.50195e-10	-1.30566	0.000117072	-1.50195e-10	-1.30656	0.000148421	-1.50195e-10	-1.3063
178525958	chr3:178525958:T:C	3.85827e-07	0.577977	-0.891058	0.000273503	0.463535	-0.921565	0.00036386	0.497308	-0.906892
178525960	chr3:178525960:A:C	1.59933e-07	-1.50195e-10	-1.19371	0.000133193	-1.50195e-10	-1.17755	0.000168485	-1.50195e-10	-1.17951
178526371	chr3:178526371:G:A	1.55363e-07	-1.50195e-10	-1.2227	0.000132119	-1.50195e-10	-1.18564	0.00016535	-1.50195e-10	-1.19829
178526450	chr3:178526450:G:C	1.43432e-07	-1.50195e-10	-1.30261	0.000117536	-1.50195e-10	-1.3026	0.00014879	-1.50195e-10	-1.30382
178526668	chr3:178526668:G:A	1.83719e-07	-0.391201	-0.663863	0.000316424	0.284885	-0.597147	0.000383038	0.299735	-0.657954
178526893	chr3:178526893:C:T	1.49008e-07	-1.50195e-10	-1.26447	0.00012185	-1.50195e-10	-1.26655	0.000155369	-1.50195e-10	-1.26055
178527081	chr3:178527081:AT:A	5.64865e-08	-1.07288	-1.16158	4.3925e-05	-1.15665	-1.13021	5.58349e-05	-1.14454	-1.13941
178527691	chr3:178527691:T:C	1.63878e-07	-1.50195e-10	-1.16935	0.000136124	-1.50195e-10	-1.15578	0.000171435	-1.50195e-10	-1.16215
178527940	chr3:178527940:T:TAGAA	2.181e-07	-0.78321	-0.100306	9.46975e-05	-1.31552	-0.203134	0.000125857	-1.30532	-0.165889
178528083	chr3:178528083:A:G	1.78726e-07	-1.50195e-10	-1.08261	0.000155101	-1.50195e-10	-1.02527	0.000192633	-1.50195e-10	-1.04557
178528153	chr3:178528153:T:C	5.55894e-08	-1.07123	-1.17924	4.31321e-05	-1.15532	-1.14976	5.48548e-05	-1.1432	-1.15847
178528526	chr3:178528526:C:T	1.17376e-07	-1.50308	-3.16733e-10	0.00010036	-1.46058	-3.16733e-10	0.00012726	-1.46012	-3.16733e-10
178528677	chr3:178528677:G:A	7.74052e-08	-0.637205	-1.28221	3.8024e-05	-1.17341	-1.25771	4.79061e-05	-1.16143	-1.27568
178528743	chr3:178528743:C:A	5.59613e-08	-1.06623	-1.17758	4.34304e-05	-1.15026	-1.14793	5.52365e-05	-1.13809	-1.15664
178529006	chr3:178529006:T:C	3.96881e-07	0.610733	-0.895565	0.000281571	0.497784	-0.926745	0.00037434	0.531792	-0.912981
178529102	chr3:178529102:A:G	1.49701e-07	-1.50195e-10	-1.25983	0.000121915	-1.50195e-10	-1.26602	0.000155161	-1.50195e-10	-1.26189
178529228	chr3:178529228:A:G	4.48967e-07	-1.50195e-10	-0.16152	0.00131533	-1.50195e-10	1.1125	0.000637362	-1.50195e-10	0.150984
178529691	chr3:178529691:GATGTCTTTTAATTAAC:G	1.59671e-07	-1.50195e-10	-1.19535	0.000132949	-1.50195e-10	-1.17938	0.000168182	-1.50195e-10	-1.1813
178529734	chr3:178529734:G:A	6.54747e-07	-0.728968	0.944748	0.000258589	-1.28556	0.771454	0.000350487	-1.27496	0.827935
178530254	chr3:178530254:A:G	1.83611e-07	-0.399954	-0.655695	0.00031489	0.271213	-0.588334	0.000381162	0.286025	-0.649154
178530422	chr3:178530422:G:A	9.88065e-08	-1.68018	0.00486978	0.000129826	-1.67769	0.474542	0.00012023	-1.67519	0.158243
178530996	chr3:178530996:T:C	3.05129e-08	-1.63965	-1.21066	2.43768e-05	-1.65263	-1.22308	3.10862e-05	-1.65023	-1.21937
178531307	chr3:178531307:T:G	6.63364e-08	-1.62431	-0.449425	7.52158e-05	-1.4145	-0.334485	8.79033e-05	-1.41668	-0.413437
178531737	chr3:178531737:T:C	6.11377e-07	0.147245	-3.16733e-10	0.0006072	0.339514	-3.16733e-10	0.000777393	0.349592	-3.16733e-10
178532095	chr3:178532095:G:A	5.55492e-08	-1.05434	-1.19686	4.2983e-05	-1.13915	-1.16939	5.47045e-05	-1.12686	-1.17754
178532302	chr3:178532302:A:G	5.58117e-08	-1.05312	-1.19336	4.31864e-05	-1.13828	-1.16554	5.49597e-05	-1.12598	-1.17378
178532303	chr3:178532303:T:C	1.68309e-07	-1.50195e-10	-1.14267	0.000137206	-1.50195e-10	-1.14786	0.000173785	-1.50195e-10	-1.14853
178533519	chr3:178533519:ATTCT:A	2.65159e-07	-1.70163	1.01349	0.000435765	-1.70011	1.70786	0.000348975	-1.69863	1.24728
178533748	chr3:178533748:G:A	2.56168e-07	-1.50195e-10	-0.722635	0.00021774	-1.50195e-10	-0.686042	0.000274311	-1.50195e-10	-0.69209
178533958	chr3:178533958:CTCTTCTCT:C	6.80231e-08	-1.00218	-1.04644	5.02568e-05	-1.14507	-1.00713	6.37e-05	-1.13249	-1.01968
178534419	chr3:178534419:T:C	1.30798e-06	-1.50195e-10	0.907769	0.00114469	-1.50195e-10	0.973548	0.00142849	-1.50195e-10	0.958019
178534581	chr3:178534581:C:T	5.0401e-07	0.788858	-0.83473	0.000355489	0.680292	-0.876142	0.000478262	0.715985	-0.852179
178534805	chr3:178534805:C:A	1.51249e-07	-1.50195e-10	-1.24954	0.000123687	-1.50195e-10	-1.25159	0.000157465	-1.50195e-10	-1.24715
178534930	chr3:178534930:C:T	5.69637e-08	-1.08549	-1.14056	4.43688e-05	-1.16889	-1.10792	5.63316e-05	-1.15692	-1.11818
178534956	chr3:178534956:C:G	7.77273e-08	-0.647448	-1.26781	3.8355e-05	-1.184	-1.23846	4.81551e-05	-1.17214	-1.25979
178535521	chr3:178535521:C:T	5.63432e-08	-1.11742	-1.11959	4.41052e-05	-1.19767	-1.08509	5.59499e-05	-1.18603	-1.09587
178535630	chr3:178535630:G:A	6.02004e-08	-1.18231	-0.988477	4.11639e-05	-1.40622	-0.945567	5.21413e-05	-1.40018	-0.952211
178535641	chr3:178535641:C:T	1.62522e-07	-1.50195e-10	-1.17766	0.000134942	-1.50195e-10	-1.1645	0.000169979	-1.50195e-10	-1.17068
178536166	chr3:178536166:C:T	5.71336e-08	-1.13745	-1.08563	4.4895e-05	-1.2164	-1.04862	5.6896e-05	-1.20497	-1.06016
178536249	chr3:178536249:G:A	1.00791e-07	-1.65542	-3.16733e-10	8.58511e-05	-1.61673	-3.16733e-10	0.000108869	-1.61621	-3.16733e-10
178536827	chr3:178536827:G:A	5.09094e-07	-1.50195e-10	-0.0358358	0.00158039	-1.50195e-10	1.29608	0.000734692	-1.50195e-10	0.293098
178537150	chr3:178537150:G:C	7.01694e-08	-1.64778	-0.369778	5.56907e-05	-1.64436	-0.405168	7.49467e-05	-1.6408	-0.348772
178537255	chr3:178537255:G:A	5.41371e-07	0.868972	-0.843338	0.000378177	0.749831	-0.883814	0.000508928	0.786078	-0.860126
178537366	chr3:178537366:T:G	1.33722e-06	-1.50195e-10	0.929877	0.00117008	-1.50195e-10	0.995483	0.00145985	-1.50195e-10	0.979739
178537518	chr3:178537518:G:A	1.59645e-07	-1.50195e-10	-1.19552	0.000128748	-1.50195e-10	-1.21149	0.000164451	-1.50195e-10	-1.20374
178537692	chr3:178537692:TG:T	1.70872e-07	-1.50195e-10	-1.12755	0.000145816	-1.50195e-10	-1.087	0.000181425	-1.50195e-10	-1.10551
178538234	chr3:178538234:C:T	1.46712e-07	-1.50195e-10	-1.28	0.000120596	-1.50195e-10	-1.2769	0.000152402	-1.50195e-10	-1.27983
178538626	chr3:178538626:A:G	1.45428e-07	-1.50195e-10	-1.28879	0.000119903	-1.50195e-10	-1.28266	0.00015171	-1.50195e-10	-1.28438
178538652	chr3:178538652:A:G	1.60264e-07	-1.50195e-10	-1.19164	0.000130307	-1.50195e-10	-1.19945	0.000162293	-1.50195e-10	-1.21695
178539169	chr3:178539169:T:G	1.05004e-07	-0.776698	-0.837769	0.00015904	-0.219634	-0.780551	0.000193883	-0.206743	-0.832355
178539590	chr3:178539590:A:G	1.47933e-07	-1.50195e-10	-1.27171	0.000122538	-1.50195e-10	-1.26092	0.000155159	-1.50195e-10	-1.26191
178539774	chr3:178539774:G:A	5.54948e-07	0.90656	-0.856154	0.000393236	0.80099	-0.895925	0.000529041	0.837575	-0.872862
178539797	chr3:178539797:T:C	1.61375e-07	-1.50195e-10	-1.18474	0.000130636	-1.50195e-10	-1.19693	0.000167313	-1.50195e-10	-1.18649
178539832	chr3:178539832:T:C	1.43189e-07	-1.50195e-10	-1.3043	0.000117156	-1.50195e-10	-1.30583	0.000148565	-1.50195e-10	-1.30533
178540293	chr3:178540293:T:C	1.20673e-07	-1.47538	-3.16733e-10	8.45209e-05	-1.63235	-3.16733e-10	0.000106907	-1.63439	-3.16733e-10
178540694	chr3:178540694:CT:C	1.66258e-07	-1.50195e-10	-1.15493	0.000138204	-1.50195e-10	-1.14062	0.000174001	-1.50195e-10	-1.1473
178541142	chr3:178541142:T:A	9.84012e-08	-0.502593	-1.17682	7.30222e-05	-0.624582	-1.154	9.33351e-05	-0.607679	-1.16248
178541328	chr3:178541328:G:A	9.65766e-08	-0.529466	-1.16867	7.17916e-05	-0.650419	-1.14516	9.17211e-05	-0.633718	-1.15388
178541355	chr3:178541355:G:A	1.65905e-07	-1.50195e-10	-1.15705	0.000137895	-1.50195e-10	-1.14285	0.00017362	-1.50195e-10	-1.14948
178541430	chr3:178541430:C:T	1.06786e-07	-1.59764	-3.16733e-10	0.00010067	-1.45749	-3.16733e-10	0.000127695	-1.45671	-3.16733e-10
178541972	chr3:178541972:A:G	2.40451e-07	-1.50195e-10	-0.785951	0.000200299	-1.50195e-10	-0.769534	0.000251569	-1.50195e-10	-0.778636
178541987	chr3:178541987:G:A	1.66338e-07	-1.50195e-10	-1.15444	0.000138266	-1.50195e-10	-1.14017	0.000174074	-1.50195e-10	-1.14687
178542031	chr3:178542031:T:C	1.57346e-07	-1.50195e-10	-1.21002	0.000132868	-1.50195e-10	-1.17999	0.000166612	-1.50195e-10	-1.19069
178542044	chr3:178542044:C:T	1.62612e-07	-1.50195e-10	-1.1771	0.000135021	-1.50195e-10	-1.16391	0.000170075	-1.50195e-10	-1.17012
178542249	chr3:178542249:G:A	1.91076e-07	-1.50195e-10	-1.0158	0.000160816	-1.50195e-10	-0.989083	0.000202164	-1.50195e-10	-0.997273
178542874	chr3:178542874:T:C	1.76597e-07	-1.50195e-10	-1.0946	0.000147162	-1.50195e-10	-1.07781	0.00018511	-1.50195e-10	-1.0854
178542970	chr3:178542970:G:A	1.04465e-07	-1.61962	-3.16733e-10	9.73776e-05	-1.49075	-3.16733e-10	0.000123512	-1.49002	-3.16733e-10
178543067	chr3:178543067:C:T	8.46419e-07	1.77676	-1.30421	0.000516141	1.47895	-1.30191	0.000690034	1.53707	-1.30668
178543398	chr3:178543398:C:T	5.82786e-08	-1.50698	-0.696252	5.19388e-05	-1.40011	-0.719165	6.9349e-05	-1.39169	-0.67551
178543662	chr3:178543662:C:T	4.42971e-06	-1.48447	3.61209	0.00438644	-1.41159	3.72852	0.00547166	-1.40722	3.7082
178544652	chr3:178544652:G:A	1.00689e-06	1.95206	-1.30591	0.000617955	1.6604	-1.30333	0.000829173	1.72032	-1.30625
178544902	chr3:178544902:G:A	1.6673e-06	-0.0602708	1.21076	0.000700257	-0.581142	1.06324	0.00101997	-0.553264	1.17444
178545361	chr3:178545361:G:A	1.43024e-07	-1.50195e-10	-1.30546	0.000117499	-1.50195e-10	-1.30292	0.000148896	-1.50195e-10	-1.30311
178545428	chr3:178545428:A:C	1.91537e-07	-1.50195e-10	-1.01339	0.000269618	-1.50195e-10	-0.472339	0.000223141	-1.50195e-10	-0.898551
178545720	chr3:178545720:G:A	1.76826e-07	-1.50195e-10	-1.0933	0.000148207	-1.50195e-10	-1.07073	0.00018783	-1.50195e-10	-1.07082
178546044	chr3:178546044:C:T	1.50964e-07	-1.50195e-10	-1.25143	0.000123028	-1.50195e-10	-1.25694	0.000156182	-1.50195e-10	-1.25533
178546309	chr3:178546309:T:C	1.43063e-07	-1.50195e-10	-1.30518	0.000117098	-1.50195e-10	-1.30634	0.000148469	-1.50195e-10	-1.30598
178546793	chr3:178546793:A:G	2.18239e-07	-0.160041	-0.722837	0.000159865	-0.220933	-0.774084	0.000214465	-0.192313	-0.745894
178546919	chr3:178546919:C:G	1.46143e-07	-1.50195e-10	-1.28389	0.000119343	-1.50195e-10	-1.28734	0.000150189	-1.50195e-10	-1.29446
178546963	chr3:178546963:G:T	2.20019e-07	-0.164836	-0.709919	0.000161219	-0.224878	-0.761705	0.000216341	-0.1963	-0.733199
178547507	chr3:178547507:T:G	2.07065e-07	-1.50195e-10	-0.935438	0.000313754	-1.50195e-10	-0.320735	0.000246106	-1.50195e-10	-0.800589
178547512	chr3:178547512:G:A	6.00476e-07	-1.50195e-10	0.129254	0.000539247	-1.50195e-10	0.22083	0.000734819	-1.50195e-10	0.293271
178547557	chr3:178547557:T:C	3.2684e-07	-1.50195e-10	-0.478997	0.000269029	-1.50195e-10	-0.474524	0.000337139	-1.50195e-10	-0.485857
178547799	chr3:178547799:C:A	1.99948e-07	-1.50195e-10	-0.97041	0.000297886	-1.50195e-10	-0.372633	0.00023631	-1.50195e-10	-0.841208
178547966	chr3:178547966:A:G	1.5108e-07	-1.50195e-10	-1.25066	0.000122972	-1.50195e-10	-1.25739	0.000156478	-1.50195e-10	-1.25344
178549131	chr3:178549131:C:T	1.45168e-07	-1.50195e-10	-1.29058	0.000118622	-1.50195e-10	-1.29341	0.000149479	-1.50195e-10	-1.29919
178549190	chr3:178549190:A:T	1.77832e-06	-0.137793	1.35275	0.000755895	-0.643198	1.20176	0.00110363	-0.616098	1.31611
178549518	chr3:178549518:G:A	3.72501e-07	-1.50195e-10	-0.348229	0.00030939	-1.50195e-10	-0.33474	0.000401651	-1.50195e-10	-0.310769
178549568	chr3:178549568:C:T	2.45131e-07	0.0231149	-0.789792	0.000179123	-0.042848	-0.838424	0.000240547	-0.0124375	-0.811001
178549725	chr3:178549725:A:G	1.4809e-07	-1.50195e-10	-1.27065	0.0001209	-1.50195e-10	-1.27438	0.000151793	-1.50195e-10	-1.28384
178549761	chr3:178549761:C:T	6.11038e-08	-1.52144	-0.634459	5.43089e-05	-1.41579	-0.658867	7.26994e-05	-1.40757	-0.612452
178549840	chr3:178549840:A:T	2.23001e-07	-1.50195e-10	-0.861295	0.000183276	-1.50195e-10	-0.858352	0.000233581	-1.50195e-10	-0.852826
178550313	chr3:178550313:A:C	1.00159e-07	-1.66171	-3.16733e-10	8.02631e-05	-1.68403	-3.16733e-10	0.000101723	-1.6841	-3.16733e-10
178550383	chr3:178550383:G:A	1.61054e-07	-1.50195e-10	-1.18673	0.000131516	-1.50195e-10	-1.19022	0.000166501	-1.50195e-10	-1.19135
178550527	chr3:178550527:T:G	3.8789e-07	-1.50195e-10	-0.307746	0.000320952	-1.50195e-10	-0.298052	0.000417098	-1.50195e-10	-0.273032
178550618	chr3:178550618:T:C	3.07654e-07	-1.50195e-10	-0.539494	0.000253044	-1.50195e-10	-0.53578	0.000317255	-1.50195e-10	-0.546648
178550628	chr3:178550628:G:A	1.42925e-07	-1.30615	-3.16733e-10	0.00011585	-1.31704	-3.16733e-10	0.000146769	-1.31749	-3.16733e-10
178551038	chr3:178551038:A:T	1.47353e-07	-1.50195e-10	-1.27563	0.000121708	-1.50195e-10	-1.26772	0.00015391	-1.50195e-10	-1.26999
178551368	chr3:178551368:T:C	2.32118e-07	-0.127755	-0.693468	0.000169789	-0.18922	-0.745565	0.000228014	-0.160299	-0.716646
178551557	chr3:178551557:A:C	2.22938e-07	-1.50195e-10	-0.861574	0.000354797	-1.50195e-10	-0.197798	0.000268432	-1.50195e-10	-0.713755
178551820	chr3:178551820:A:G	1.07282e-07	-1.13282	-0.460187	0.000140238	-0.781029	-0.344974	0.000164949	-0.772115	-0.428602
178551951	chr3:178551951:G:A	8.9448e-07	-0.631902	1.15968	0.000333413	-1.23655	0.976585	0.000452781	-1.2253	1.03436
178552187	chr3:178552187:G:A	1.28248e-07	-1.09365	-0.320859	0.000170783	-0.731944	-0.197004	0.000199716	-0.7228	-0.286656
178552377	chr3:178552377:TA:T	3.0187e-07	-0.558472	-3.16733e-10	0.000219747	-0.676866	-3.16733e-10	0.000283238	-0.660065	-3.16733e-10
178552504	chr3:178552504:T:G	9.96727e-08	-0.565329	-1.10125	7.55753e-05	-0.671171	-1.07304	9.64159e-05	-0.654276	-1.08341
178552693	chr3:178552693:G:C	1.84103e-07	-1.50195e-10	-1.05298	0.000154665	-1.50195e-10	-1.02808	0.000194512	-1.50195e-10	-1.03586
178552702	chr3:178552702:A:G	1.76075e-07	-1.50195e-10	-1.09756	0.000147371	-1.50195e-10	-1.07639	0.000184862	-1.50195e-10	-1.08675
178552874	chr3:178552874:A:G	1.29066e-06	-0.608534	1.50297	0.000468591	-1.22392	1.3043	0.000638969	-1.21252	1.36602
178553417	chr3:178553417:T:C	2.68829e-07	-1.50195e-10	-0.674395	0.000223275	-1.50195e-10	-0.660938	0.000280459	-1.50195e-10	-0.669925
178553428	chr3:178553428:C:T	3.0348e-06	2.94538	-1.19595	0.00176974	2.627	-1.21776	0.00243996	2.69751	-1.20413
178553608	chr3:178553608:G:A	2.16757e-07	-0.108653	-0.781037	0.000158713	-0.172528	-0.829716	0.000212699	-0.143438	-0.803037
178553623	chr3:178553623:G:A	1.43752e-07	-1.50195e-10	-1.30038	0.000117474	-1.50195e-10	-1.30313	0.000149031	-1.50195e-10	-1.3022
178553708	chr3:178553708:T:A	2.40825e-07	-0.0910494	-0.693348	0.000175469	-0.155786	-0.746094	0.000235727	-0.126543	-0.717137
178553775	chr3:178553775:A:T	2.16609e-07	-1.50195e-10	-0.890374	0.000341172	-1.50195e-10	-0.236959	0.000259859	-1.50195e-10	-0.746215
178554192	chr3:178554192:T:C	2.15461e-07	-0.136416	-0.759275	0.000157606	-0.200215	-0.80903	0.000211289	-0.171393	-0.781733
178554293	chr3:178554293:G:T	1.49324e-07	-1.50195e-10	-1.26235	0.000123339	-1.50195e-10	-1.25441	0.000155748	-1.50195e-10	-1.25811
178554379	chr3:178554379:T:C	3.05849e-07	-1.64959	1.10421	0.000184438	-1.70967	0.857633	0.000267824	-1.70944	0.993414
178554639	chr3:178554639:C:G	6.62279e-08	-1.47568	-0.599685	5.97207e-05	-1.35546	-0.624206	8.01203e-05	-1.34634	-0.576483
178554860	chr3:178554860:T:G	6.06969e-07	0.173903	-0.0338932	0.00025168	-0.361647	-0.179538	0.000356748	-0.330899	-0.0984249
178555038	chr3:178555038:A:T	9.98023e-08	-0.582948	-1.08233	7.58876e-05	-0.68723	-1.05286	9.67558e-05	-0.670462	-1.0637
178555084	chr3:178555084:G:A	1.63525e-07	-1.1715	-3.16733e-10	0.000101419	-1.45008	-3.16733e-10	0.000128066	-1.45381	-3.16733e-10
178555107	chr3:178555107:CCT:C	9.84168e-07	-0.673865	1.29719	0.000369451	-1.26436	1.10703	0.000502407	-1.25345	1.16651
178555136	chr3:178555136:C:A	2.25117e-07	-0.0846766	-0.767171	0.000164564	-0.149436	-0.816606	0.000220674	-0.120136	-0.789529
178555172	chr3:178555172:C:T	2.24243e-07	-0.0634062	-0.792335	0.000164019	-0.128832	-0.840528	0.000219843	-0.0993386	-0.814102
178556086	chr3:178556086:G:A	2.68666e-07	-1.50195e-10	-0.674999	0.000223244	-1.50195e-10	-0.661079	0.000280414	-1.50195e-10	-0.670085
178556099	chr3:178556099:G:A	1.71388e-07	-1.50195e-10	-1.12454	0.000196126	-1.50195e-10	-0.790587	0.000190755	-1.50195e-10	-1.05536
178556558	chr3:178556558:C:G	2.87287e-08	-1.65773	-1.25284	2.30698e-05	-1.66845	-1.26237	2.93845e-05	-1.66639	-1.25949
178556748	chr3:178556748:C:G	1.42946e-07	-1.50195e-10	-1.306	0.000117135	-1.50195e-10	-1.30602	0.000148411	-1.50195e-10	-1.30637
178557334	chr3:178557334:T:G	1.54509e-07	-1.50195e-10	-1.22822	0.000126265	-1.50195e-10	-1.23096	0.000160922	-1.50195e-10	-1.22544
178557351	chr3:178557351:G:A	2.32004e-07	-1.50195e-10	-0.821712	0.000376578	-1.50195e-10	-0.13822	0.000280861	-1.50195e-10	-0.668494
178557441	chr3:178557441:G:A	2.01659e-07	-1.50195e-10	-0.961891	0.000167187	-1.50195e-10	-0.95023	0.000210302	-1.50195e-10	-0.957808
178557582	chr3:178557582:G:A	2.1917e-07	-1.50195e-10	-0.878623	0.00017965	-1.50195e-10	-0.878331	0.000226165	-1.50195e-10	-0.885088
178558223	chr3:178558223:G:A	3.94114e-07	-1.50195e-10	-0.29183	0.000326047	-1.50195e-10	-0.282304	0.000423588	-1.50195e-10	-0.257591
178558328	chr3:178558328:C:A	9.76745e-08	-1.68683	-3.16733e-10	8.24794e-05	-1.6568	-3.16733e-10	0.000104529	-1.65689	-3.16733e-10
178558590	chr3:178558590:C:T	7.81004e-07	1.65616	-1.26405	0.000509451	1.4455	-1.28151	0.000689832	1.50392	-1.27382
178558614	chr3:178558614:A:T	2.36943e-07	-1.50195e-10	-0.800647	0.000196425	-1.50195e-10	-0.789063	0.00024709	-1.50195e-10	-0.796599
178558782	chr3:178558782:T:C	1.43251e-07	-1.50195e-10	-1.30387	0.000117411	-1.50195e-10	-1.30366	0.000148646	-1.50195e-10	-1.30479
178559087	chr3:178559087:A:C	1.66332e-07	-1.50195e-10	-1.15449	0.000136996	-1.50195e-10	-1.14939	0.000170536	-1.50195e-10	-1.1674
178559098	chr3:178559098:C:T	8.04322e-07	1.68863	-1.2671	0.000524516	1.47692	-1.28379	0.000710269	1.53563	-1.27634
178560559	chr3:178560559:T:C	7.94928e-07	1.6666	-1.25682	0.000518006	1.45654	-1.2759	0.000702018	1.51507	-1.26746
178560833	chr3:178560833:T:C	1.49841e-07	-1.50195e-10	-1.2589	0.000123985	-1.50195e-10	-1.24918	0.000156719	-1.50195e-10	-1.2519
178560935	chr3:178560935:G:A	7.86042e-07	1.64237	-1.24383	0.000511178	1.43295	-1.26558	0.000693485	1.49126	-1.25589
178560981	chr3:178560981:A:G	2.83692e-08	-1.6409	-1.28227	2.91577e-05	-1.40953	-1.28709	3.73177e-05	-1.4046	-1.28229
178561589	chr3:178561589:T:A	7.75201e-07	1.63805	-1.25339	0.000505348	1.4291	-1.2732	0.000684925	1.48738	-1.26442
178562456	chr3:178562456:A:T	1.98567e-07	-1.50195e-10	-0.97734	0.000164582	-1.50195e-10	-0.965938	0.000207058	-1.50195e-10	-0.973353
178562460	chr3:178562460:A:G	1.66596e-07	-1.50195e-10	-1.1529	0.000141162	-1.50195e-10	-1.11943	0.000177486	-1.50195e-10	-1.12746
178562516	chr3:178562516:G:A	1.99452e-07	-1.50195e-10	-0.972897	0.000165325	-1.50195e-10	-0.961429	0.000207985	-1.50195e-10	-0.968886
178564003	chr3:178564003:AGGTGTGGT:A	1.44197e-07	-1.50195e-10	-1.29729	0.000118831	-1.50195e-10	-1.29164	0.000150558	-1.50195e-10	-1.292
178564162	chr3:178564162:C:G	3.1148e-07	-1.50195e-10	-0.527133	0.000263938	-1.50195e-10	-0.493631	0.00033292	-1.50195e-10	-0.498451
178564209	chr3:178564209:C:T	1.44329e-07	-1.50195e-10	-1.29637	0.000118802	-1.50195e-10	-1.29189	0.000150304	-1.50195e-10	-1.29369
178564378	chr3:178564378:G:A	2.53054e-07	-1.50195e-10	-0.734865	0.000210122	-1.50195e-10	-0.721658	0.000264046	-1.50195e-10	-0.730232
178564591	chr3:178564591:A:G	4.92574e-07	-1.50195e-10	-0.068825	0.000424171	-1.50195e-10	-0.0192065	0.000534008	-1.50195e-10	-0.0259427
178565178	chr3:178565178:G:A	1.6852e-07	-1.50195e-10	-1.14141	0.000143071	-1.50195e-10	-1.106	0.000179775	-1.50195e-10	-1.11465
178565418	chr3:178565418:G:A	2.98165e-07	-1.50195e-10	-0.570822	0.000247532	-1.50195e-10	-0.557806	0.000309305	-1.50195e-10	-0.572024
178566224	chr3:178566224:T:C	7.80092e-07	1.64087	-1.24993	0.000499369	1.41431	-1.27031	0.00067732	1.47297	-1.26118
178566398	chr3:178566398:C:T	1.58372e-07	-1.05693	-0.146591	0.000216768	-0.660726	-0.0297924	0.000242711	-0.65103	-0.163451
178566434	chr3:178566434:G:GCACA	1.6907e-07	-1.50195e-10	-1.13816	0.000143582	-1.50195e-10	-1.10244	0.000180394	-1.50195e-10	-1.11121
178566771	chr3:178566771:G:C	1.69948e-07	-1.50195e-10	-1.13297	0.000144407	-1.50195e-10	-1.09671	0.000181418	-1.50195e-10	-1.10555
178566854	chr3:178566854:T:C	1.4291e-07	-1.50195e-10	-1.30625	0.000117095	-1.50195e-10	-1.30636	0.000148464	-1.50195e-10	-1.30601
178567103	chr3:178567103:C:G	3.81787e-07	-0.890573	0.566966	0.00057134	-0.44489	0.72353	0.00062166	-0.434228	0.560269
178567202	chr3:178567202:T:C	7.7084e-07	1.60782	-1.22881	0.00050127	1.40098	-1.25318	0.000680707	1.45908	-1.2423
178567417	chr3:178567417:A:C	1.63237e-07	-1.50195e-10	-1.17326	0.000133939	-1.50195e-10	-1.17196	0.000169025	-1.50195e-10	-1.17631
178567957	chr3:178567957:G:A	6.84591e-08	-0.782007	-1.26023	9.73023e-05	-0.198875	-1.29265	0.000127202	-0.177274	-1.2833
178568321	chr3:178568321:G:A	5.60475e-07	-1.50195e-10	0.0603156	0.000550374	-1.50195e-10	0.241254	0.000668979	-1.50195e-10	0.199399
178568439	chr3:178568439:G:T	9.53818e-08	-1.71058	-3.16733e-10	7.83765e-05	-1.70782	-3.16733e-10	9.93729e-05	-1.70747	-3.16733e-10
178568476	chr3:178568476:A:G	6.6441e-07	-1.50195e-10	0.23043	0.00062693	-1.50195e-10	0.37149	0.000776379	-1.50195e-10	0.348288
178568886	chr3:178568886:AGATAGATAGATAGATG:A	1.63168e-07	-1.50195e-10	-1.17369	0.000131984	-1.50195e-10	-1.18666	0.000168327	-1.50195e-10	-1.18045
178568909	chr3:178568909:T:C	1.92688e-07	-1.50195e-10	-1.0074	0.000162887	-1.50195e-10	-0.976287	0.000205361	-1.50195e-10	-0.981583
178569152	chr3:178569152:A:G	8.70048e-08	-0.588089	-1.21442	0.000125401	0.00936306	-1.24719	0.000170802	0.0357803	-1.20163
178569165	chr3:178569165:A:G	9.53384e-08	-1.71104	-3.16733e-10	7.98668e-05	-1.68898	-3.16733e-10	0.000101247	-1.68879	-3.16733e-10
178569580	chr3:178569580:G:A	2.0264e-07	-1.50195e-10	-0.957038	0.00016452	-1.50195e-10	-0.96631	0.000208899	-1.50195e-10	-0.964502
178569743	chr3:178569743:A:T	1.71909e-07	-1.50195e-10	-1.12151	0.000141262	-1.50195e-10	-1.11873	0.000178117	-1.50195e-10	-1.12391
178570082	chr3:178570082:A:AG	1.09608e-06	-1.50195e-10	0.731022	0.00105893	-1.50195e-10	0.895668	0.00131898	-1.50195e-10	0.878262
178570151	chr3:178570151:T:G	7.771e-07	-1.50195e-10	0.3871	0.00271102	-1.50195e-10	1.83574	0.00115751	-1.50195e-10	0.747669
178570290	chr3:178570290:G:A	2.14347e-07	-1.50195e-10	-0.900871	0.000181651	-1.50195e-10	-0.867256	0.000227597	-1.50195e-10	-0.878776
178570307	chr3:178570307:A:T	1.31216e-06	-1.50195e-10	0.910958	0.00127633	-1.50195e-10	1.0824	0.00158864	-1.50195e-10	1.06428
178570846	chr3:178570846:A:G	1.61881e-07	-1.50195e-10	-1.18161	0.000133459	-1.50195e-10	-1.17555	0.000170363	-1.50195e-10	-1.16842
178571045	chr3:178571045:C:T	4.86287e-07	-0.0816708	-3.16733e-10	0.000285777	-0.414132	-3.16733e-10	0.000367035	-0.400896	-3.16733e-10
178571332	chr3:178571332:C:A	9.36695e-08	-0.749349	-0.979347	4.95436e-05	-1.29579	-0.870698	6.19261e-05	-1.28525	-0.895162
178571672	chr3:178571672:C:T	2.99386e-08	-1.6367	-1.23262	3.22865e-05	-1.42507	-1.16962	4.0213e-05	-1.42131	-1.19085
178571737	chr3:178571737:C:T	2.03798e-07	-1.50195e-10	-0.951338	0.000173637	-1.50195e-10	-0.912376	0.00021765	-1.50195e-10	-0.923465
178571965	chr3:178571965:C:T	1.2082e-07	-0.174243	-1.29992	9.33114e-05	-0.24463	-1.28877	0.000118669	-0.223625	-1.30639
178572181	chr3:178572181:C:T	1.4287e-07	-1.50195e-10	-1.30654	0.000117051	-1.50195e-10	-1.30673	0.000148396	-1.50195e-10	-1.30647
178572293	chr3:178572293:C:T	8.97273e-08	-0.464956	-1.30674	0.00013634	0.147351	-1.30154	0.000176746	0.175023	-1.30666
178572966	chr3:178572966:T:C	1.12288e-07	-1.5474	-3.16733e-10	8.63927e-05	-1.61044	-3.16733e-10	0.000109608	-1.60944	-3.16733e-10
178573134	chr3:178573134:G:A	2.70098e-08	-1.67101	-1.30126	2.6957e-05	-1.49619	-1.27891	3.3987e-05	-1.49292	-1.28746
178573472	chr3:178573472:G:A	2.72595e-08	-1.66004	-1.30303	2.75297e-05	-1.47096	-1.28312	3.47402e-05	-1.46753	-1.29093
178573509	chr3:178573509:G:T	3.65597e-07	-1.50195e-10	-0.366936	0.000313885	-1.50195e-10	-0.320318	0.000393651	-1.50195e-10	-0.330888
178573788	chr3:178573788:A:G	9.83176e-08	-0.475518	-1.20475	9.59449e-05	-0.547848	-0.957722	0.000102178	-0.528665	-1.15097
178573842	chr3:178573842:G:A	7.41404e-08	-0.679237	-1.28327	3.45038e-05	-1.23086	-1.29742	4.45968e-05	-1.21949	-1.2892
178574059	chr3:178574059:T:G	5.6784e-07	-0.812751	0.886122	0.00022882	-1.3522	0.715792	0.000309523	-1.34243	0.771107
178574198	chr3:178574198:A:G	2.07341e-07	-1.50195e-10	-0.934102	0.000176035	-1.50195e-10	-0.898664	0.000221472	-1.50195e-10	-0.906057
178575612	chr3:178575612:G:A	2.0038e-07	-1.50195e-10	-0.968255	0.000165599	-1.50195e-10	-0.959775	0.000207648	-1.50195e-10	-0.97051
178575955	chr3:178575955:G:C	9.97054e-08	-1.66625	-3.16733e-10	7.89508e-05	-1.70052	-3.16733e-10	0.00010007	-1.70048	-3.16733e-10
178576237	chr3:178576237:C:A	1.79002e-07	-1.50195e-10	-1.08107	0.000147879	-1.50195e-10	-1.07295	0.000185754	-1.50195e-10	-1.08193
178576402	chr3:178576402:G:C	5.43452e-07	-0.796627	0.826099	0.000217627	-1.34374	0.657181	0.000294399	-1.33387	0.712456
178576416	chr3:178576416:C:T	2.55729e-07	-1.50195e-10	-0.724352	0.000216756	-1.50195e-10	-0.690572	0.000289599	-1.50195e-10	-0.637855
178576726	chr3:178576726:G:A	1.25405e-07	-0.215466	-1.22146	0.000119502	-0.287507	-0.998508	0.000130033	-0.26653	-1.17203
178576768	chr3:178576768:C:T	1.45307e-07	-1.50195e-10	-1.28962	0.00011956	-1.50195e-10	-1.28552	0.0001508	-1.50195e-10	-1.2904
178576925	chr3:178576925:A:C	1.35986e-06	-1.50195e-10	0.946671	0.0013261	-1.50195e-10	1.12065	0.00164954	-1.50195e-10	1.1019
178577453	chr3:178577453:G:A	2.18998e-07	-1.50195e-10	-0.879405	0.000185756	-1.50195e-10	-0.844912	0.00023266	-1.50195e-10	-0.856774
178577695	chr3:178577695:G:A	1.51593e-07	-1.50195e-10	-1.24727	0.000124811	-1.50195e-10	-1.24254	0.000157505	-1.50195e-10	-1.2469
178578055	chr3:178578055:C:T	2.77642e-07	-1.50195e-10	-0.642137	0.000235904	-1.50195e-10	-0.605921	0.000316297	-1.50195e-10	-0.549672
178578144	chr3:178578144:G:A	1.27465e-07	-0.256595	-1.16403	9.39877e-05	-0.337717	-1.18846	0.000124312	-0.30985	-1.1737
178578371	chr3:178578371:G:A	1.07625e-07	-0.296178	-1.29364	0.000166074	0.347999	-1.30491	0.000218856	0.377652	-1.29559
178578598	chr3:178578598:A:G	2.15408e-07	-1.50195e-10	-0.895934	0.000182601	-1.50195e-10	-0.862042	0.000228763	-1.50195e-10	-0.873668
178578828	chr3:178578828:C:A	3.10809e-07	-1.50195e-10	-0.529289	0.000255714	-1.50195e-10	-0.525286	0.000320604	-1.50195e-10	-0.536148
178578866	chr3:178578866:T:C	1.18157e-07	-0.219227	-1.27723	0.000181021	0.425898	-1.29663	0.000240422	0.456117	-1.28007
178578944	chr3:178578944:C:T	6.13382e-08	-1.59891	-0.553154	5.20367e-05	-1.52065	-0.596743	6.70006e-05	-1.51866	-0.582992
178578945	chr3:178578945:G:A	2.54826e-07	-1.50195e-10	-0.727887	0.000215196	-1.50195e-10	-0.697794	0.000287581	-1.50195e-10	-0.644848
178579112	chr3:178579112:A:G	6.42648e-07	-1.50195e-10	0.197128	0.00235825	-1.50195e-10	1.69633	0.000968415	-1.50195e-10	0.569308
178579876	chr3:178579876:T:G	1.64802e-07	-0.190783	-0.972942	0.000119397	-0.274527	-1.01236	0.000159067	-0.246027	-0.991002
178580617	chr3:178580617:G:A	2.16163e-07	-1.50195e-10	-0.892436	0.000183258	-1.50195e-10	-0.858451	0.000229556	-1.50195e-10	-0.870208
178580939	chr3:178580939:T:C	1.72921e-07	-1.50195e-10	-1.11563	0.000142094	-1.50195e-10	-1.11285	0.000179152	-1.50195e-10	-1.11812
178581014	chr3:178581014:C:T	9.14848e-08	-0.468161	-1.28413	0.000141776	0.140961	-1.25606	0.000180118	0.168905	-1.28165
178581047	chr3:178581047:C:A	3.70555e-08	-1.47968	-1.17637	2.61388e-05	-1.64331	-1.16261	3.28726e-05	-1.64531	-1.16841
178581229	chr3:178581229:T:A	8.94706e-07	-1.50195e-10	0.528026	0.00368877	-1.50195e-10	2.1437	0.00139361	-1.50195e-10	0.933302
178581458	chr3:178581458:CAA:C	2.1266e-07	-1.50195e-10	-0.908776	0.000175111	-1.50195e-10	-0.903922	0.00022552	-1.50195e-10	-0.887944
178581508	chr3:178581508:T:C	2.37439e-07	-1.50195e-10	-0.798556	0.000200145	-1.50195e-10	-0.770301	0.000266596	-1.50195e-10	-0.72062
178581657	chr3:178581657:A:G	2.13459e-07	-1.50195e-10	-0.905026	0.000180881	-1.50195e-10	-0.871502	0.000226638	-1.50195e-10	-0.883001
178582313	chr3:178582313:G:A	1.95852e-06	-1.50195e-10	1.31148	0.00197908	-1.50195e-10	1.52105	0.00244824	-1.50195e-10	1.49677
178582359	chr3:178582359:G:A	2.53697e-07	-1.50195e-10	-0.73233	0.000214274	-1.50195e-10	-0.70209	0.000286265	-1.50195e-10	-0.649435
178582362	chr3:178582362:G:A	1.97618e-07	-1.50195e-10	-0.982131	0.000167244	-1.50195e-10	-0.949893	0.00021082	-1.50195e-10	-0.955348
178582568	chr3:178582568:C:T	2.14699e-07	-1.50195e-10	-0.89923	0.000181957	-1.50195e-10	-0.865573	0.00022797	-1.50195e-10	-0.877141
178582702	chr3:178582702:C:A	2.1352e-07	-1.50195e-10	-0.904741	0.000180936	-1.50195e-10	-0.871202	0.000226705	-1.50195e-10	-0.882704
178582737	chr3:178582737:T:C	1.67871e-07	-1.50195e-10	-1.14527	0.000138283	-1.50195e-10	-1.14004	0.000174309	-1.50195e-10	-1.14552
178582812	chr3:178582812:A:G	1.09417e-06	-1.50195e-10	0.72928	0.000957312	-1.50195e-10	0.794785	0.0012007	-1.50195e-10	0.78431
178582903	chr3:178582903:C:T	1.41941e-07	-1.31306	-3.16733e-10	0.000127654	-1.22002	-3.16733e-10	0.000162684	-1.21454	-3.16733e-10
178582937	chr3:178582937:T:C	4.98642e-07	-0.908789	0.852209	0.000208248	-1.41332	0.682699	0.000281553	-1.40442	0.738393
178583118	chr3:178583118:CA:C	1.6665e-07	-1.50195e-10	-1.15258	0.000137277	-1.50195e-10	-1.14734	0.000173064	-1.50195e-10	-1.15269
178583473	chr3:178583473:C:A	1.49494e-07	-1.50195e-10	-1.26121	0.000122738	-1.50195e-10	-1.25929	0.000156049	-1.50195e-10	-1.25618
178583500	chr3:178583500:G:T	4.55063e-08	-1.21073	-1.23989	5.07581e-05	-0.933405	-1.20887	6.33008e-05	-0.927965	-1.23049
178583544	chr3:178583544:A:T	9.29694e-05	0.944929	4.22663	0.0100667	-0.846775	3.99442	0.0141693	-0.824522	4.077
178583632	chr3:178583632:G:C	1.88921e-07	-1.50195e-10	-1.02714	0.000163185	-1.50195e-10	-0.97446	0.000206263	-1.50195e-10	-0.977202
178584111	chr3:178584111:C:G	1.5593e-07	-1.50195e-10	-1.21906	0.000127904	-1.50195e-10	-1.21806	0.000161389	-1.50195e-10	-1.22253
178584389	chr3:178584389:A:G	9.59388e-08	-1.70476	-3.16733e-10	9.035e-05	-1.56565	-3.16733e-10	0.000114913	-1.56218	-3.16733e-10
178584977	chr3:178584977:T:C	9.8975e-08	-0.37598	-1.29762	0.000155559	0.255433	-1.27775	0.000199347	0.284424	-1.29573
178584988	chr3:178584988:G:C	5.0964e-07	-0.888146	0.853381	0.000211044	-1.40069	0.683409	0.000285385	-1.39162	0.739103
178585191	chr3:178585191:TATG:T	3.72082e-07	-1.50195e-10	-0.349355	0.000327919	-1.50195e-10	-0.276576	0.000442017	-1.50195e-10	-0.215005
178585636	chr3:178585636:G:T	1.46489e-06	-1.50195e-10	1.02107	0.00143544	-1.50195e-10	1.19989	0.00178537	-1.50195e-10	1.18103
178586647	chr3:178586647:T:C	1.57124e-06	-0.664103	1.75526	0.00165707	-1.25147	2.59493	0.00107917	-1.24053	1.91812
178586885	chr3:178586885:G:A	2.18309e-06	-1.50195e-10	1.42003	0.00201811	-1.50195e-10	1.54057	0.00286905	-1.50195e-10	1.65538
178587095	chr3:178587095:A:T	1.72329e-07	-1.50195e-10	-1.11906	0.000143633	-1.50195e-10	-1.10208	0.000187723	-1.50195e-10	-1.07139
178587414	chr3:178587414:C:A	1.62928e-07	-1.50195e-10	-1.17516	0.000132014	-1.50195e-10	-1.18643	0.000168551	-1.50195e-10	-1.17912
178587581	chr3:178587581:A:G	1.77599e-06	-1.50195e-10	1.21364	0.00175466	-1.50195e-10	1.40069	0.00217719	-1.50195e-10	1.37944
178587680	chr3:178587680:A:G	2.91097e-08	-1.63278	-1.26461	3.04683e-05	-1.42929	-1.22336	3.73912e-05	-1.42552	-1.2594
178588035	chr3:178588035:C:T	7.76613e-08	-1.68493	-0.231186	6.64603e-05	-1.70487	-0.167869	8.24803e-05	-1.70532	-0.188473
178588293	chr3:178588293:C:A	2.85856e-08	-1.63202	-1.28354	2.32914e-05	-1.63178	-1.28948	2.96514e-05	-1.62918	-1.28767
178588695	chr3:178588695:G:A	2.61451e-08	-1.70235	-1.30245	2.4615e-05	-1.56164	-1.30435	3.13645e-05	-1.55816	-1.30252
178588891	chr3:178588891:A:G	4.68691e-07	0.89806	-1.01659	0.000281031	0.57603	-1.00691	0.000363564	0.607806	-1.0182
178589002	chr3:178589002:A:T	1.24342e-07	-1.44543	-3.16733e-10	7.87473e-05	-1.7031	-3.16733e-10	9.98092e-05	-1.70309	-3.16733e-10
178589723	chr3:178589723:T:C	1.53852e-07	-0.280489	-0.951986	0.000119695	-0.356513	-0.927886	0.000152327	-0.335841	-0.944481
178589929	chr3:178589929:A:C	1.22415e-07	-0.160512	-1.30054	0.000200642	0.513882	-1.2817	0.000257969	0.544737	-1.29825
178589972	chr3:178589972:A:G	1.53261e-07	-1.50195e-10	-1.23633	0.000127386	-1.50195e-10	-1.22212	0.000161087	-1.50195e-10	-1.22441
178590492	chr3:178590492:T:A	3.96398e-07	-1.50195e-10	-0.286051	0.000325878	-1.50195e-10	-0.282821	0.000421985	-1.50195e-10	-0.261384
178590694	chr3:178590694:A:G	1.64071e-06	-1.50195e-10	1.13441	0.00159936	-1.50195e-10	1.30802	0.00197891	-1.50195e-10	1.28395
178590872	chr3:178590872:G:A	3.98255e-07	-0.32387	0.042494	0.000309059	-0.465684	0.129873	0.000367185	-0.446459	0.0459729
178591089	chr3:178591089:G:A	1.45911e-07	-1.50195e-10	-1.28547	0.000119063	-1.50195e-10	-1.28969	0.00015165	-1.50195e-10	-1.28478
178591114	chr3:178591114:C:A	1.4852e-07	-1.50195e-10	-1.26775	0.000120992	-1.50195e-10	-1.27362	0.000154421	-1.50195e-10	-1.26667
178591204	chr3:178591204:A:G	1.58728e-07	-1.50195e-10	-1.20128	0.000131665	-1.50195e-10	-1.18908	0.000170906	-1.50195e-10	-1.16524
178591365	chr3:178591365:G:A	1.65137e-07	-1.50195e-10	-1.16169	0.000137258	-1.50195e-10	-1.14748	0.000178844	-1.50195e-10	-1.11984
178592106	chr3:178592106:A:G	1.73139e-07	-1.50195e-10	-1.11437	0.000142696	-1.50195e-10	-1.10863	0.000179779	-1.50195e-10	-1.11463
178592684	chr3:178592684:G:A	1.99962e-07	0.128626	-1.09897	0.000145441	0.0399193	-1.12949	0.000193429	0.0712182	-1.11266
178592726	chr3:178592726:C:T	2.6434e-08	-1.7105	-1.28332	2.38335e-05	-1.60999	-1.28826	3.04342e-05	-1.60712	-1.28366
178593027	chr3:178593027:G:A	2.07666e-07	0.0703305	-1.00287	0.000150203	-0.0173239	-1.04003	0.000200405	0.0134614	-1.01947
178593048	chr3:178593048:G:A	1.62209e-07	-0.243409	-0.936173	0.000126059	-0.32083	-0.911768	0.000160394	-0.299889	-0.928833
178593265	chr3:178593265:G:T	1.61319e-07	-1.50195e-10	-1.18509	0.000132732	-1.50195e-10	-1.18101	0.000167676	-1.50195e-10	-1.18432
178593619	chr3:178593619:A:G	1.84105e-07	-1.50195e-10	-1.05296	0.000153658	-1.50195e-10	-1.03462	0.000201432	-1.50195e-10	-1.0009
178594071	chr3:178594071:T:C	1.69519e-07	-1.50195e-10	-1.1355	0.000141945	-1.50195e-10	-1.1139	0.00017945	-1.50195e-10	-1.11646
178594154	chr3:178594154:T:C	3.48946e-07	-0.432582	0.019031	0.000272965	-0.573255	0.113253	0.000328235	-0.55498	0.0423571
178594392	chr3:178594392:G:A	2.14463e-06	-1.50195e-10	1.40225	0.00210548	-1.50195e-10	1.58296	0.00261317	-1.50195e-10	1.56197
178594546	chr3:178594546:A:C	1.50927e-07	-1.50195e-10	-1.25167	0.000125245	-1.50195e-10	-1.23907	0.000158397	-1.50195e-10	-1.24125
178595905	chr3:178595905:A:T	1.02273e-07	-0.334294	-1.30652	0.000156858	0.285372	-1.29937	0.000203324	0.314695	-1.30625
178595983	chr3:178595983:C:T	1.80093e-07	-1.50195e-10	-1.075	0.000146589	-1.50195e-10	-1.08171	0.000188355	-1.50195e-10	-1.06802
178596336	chr3:178596336:T:A	2.08627e-06	-1.50195e-10	1.37467	0.0020381	-1.50195e-10	1.55043	0.00257129	-1.50195e-10	1.54581
178597445	chr3:178597445:G:A	9.28109e-08	-0.463973	-1.27393	0.000142364	0.128664	-1.23962	0.000180133	0.156827	-1.26948
178597521	chr3:178597521:T:C	2.29462e-06	-1.50195e-10	1.46985	0.00209983	-1.50195e-10	1.58027	0.00260511	-1.50195e-10	1.55888
178597668	chr3:178597668:C:T	3.5592e-07	-1.50195e-10	-0.393764	0.000312991	-1.50195e-10	-0.32317	0.00042135	-1.50195e-10	-0.262891
178598056	chr3:178598056:A:AC	2.09857e-06	-1.50195e-10	1.38054	0.00205819	-1.50195e-10	1.56024	0.00255461	-1.50195e-10	1.5393
178598144	chr3:178598144:G:T	1.4409e-07	-1.50195e-10	-1.29803	0.000118794	-1.50195e-10	-1.29195	0.000150558	-1.50195e-10	-1.29201
178598393	chr3:178598393:A:G	1.5963e-07	-1.50195e-10	-1.19561	0.000129516	-1.50195e-10	-1.20554	0.000166064	-1.50195e-10	-1.19398
178598742	chr3:178598742:G:A	1.13639e-06	-0.457199	1.22434	0.000404652	-1.10541	1.03909	0.000551896	-1.09274	1.09974
178598801	chr3:178598801:C:T	9.14628e-08	-0.48839	-1.26415	0.000139878	0.0992988	-1.22787	0.000176486	0.126714	-1.25982
178598894	chr3:178598894:T:A	1.8538e-07	-0.063213	-0.98285	0.00014349	-0.145822	-0.957258	0.000182854	-0.124305	-0.973359
178598896	chr3:178598896:T:C	2.08598e-07	-1.50195e-10	-0.92806	0.00017125	-1.50195e-10	-0.926218	0.000215069	-1.50195e-10	-0.935393
178599133	chr3:178599133:T:G	1.21023e-07	-0.207937	-1.26455	0.00019748	0.444619	-1.22833	0.000249822	0.474606	-1.26021
178599686	chr3:178599686:T:C	1.27258e-07	-0.153112	-1.26914	0.000206706	0.496603	-1.23465	0.000262065	0.527265	-1.26503
178599742	chr3:178599742:C:T	2.06182e-07	-0.939708	-3.16733e-10	0.000148169	-1.07099	-3.16733e-10	0.000189324	-1.06289	-3.16733e-10
178599757	chr3:178599757:C:A	2.1781e-06	-1.50195e-10	1.41774	0.0106749	-1.50195e-10	3.20631	0.00357119	-1.50195e-10	1.8743
178600138	chr3:178600138:A:G	1.08895e-07	-1.57809	-3.16733e-10	9.01465e-05	-1.56791	-3.16733e-10	0.000114312	-1.56742	-3.16733e-10
178600353	chr3:178600353:T:G	2.19982e-07	0.336676	-1.2116	0.000155346	0.189235	-1.21292	0.000206366	0.212951	-1.18965
178600369	chr3:178600369:C:T	2.96771e-07	-1.50195e-10	-0.575509	0.000251829	-1.50195e-10	-0.540593	0.000338973	-1.50195e-10	-0.480433
178600696	chr3:178600696:G:C	8.5834e-07	-1.50195e-10	0.486532	0.000826224	-1.50195e-10	0.647522	0.00103255	-1.50195e-10	0.633433
178600957	chr3:178600957:A:G	1.69059e-07	-0.0813	-1.05692	0.000124312	-0.156915	-1.08964	0.00016524	-0.127275	-1.07168
178600982	chr3:178600982:G:A	1.53522e-07	-1.50195e-10	-1.23463	0.000124817	-1.50195e-10	-1.24249	0.000159703	-1.50195e-10	-1.23304
178600997	chr3:178600997:C:T	1.76952e-07	-0.154976	-0.937615	0.000337522	0.550733	-0.798447	0.000389166	0.581628	-0.923974
178601289	chr3:178601289:A:G	3.2311e-07	-1.50195e-10	-0.490475	0.000273421	-1.50195e-10	-0.458331	0.000368986	-1.50195e-10	-0.395594
178601465	chr3:178601465:T:C	7.23778e-08	-1.66024	-0.326324	9.54222e-05	-1.46813	-0.0429054	9.51801e-05	-1.46457	-0.286015
178601998	chr3:178601998:T:G	1.91883e-07	0.155736	-1.16732	0.000144197	0.0507306	-1.14889	0.000184963	0.0737727	-1.15997
178602051	chr3:178602051:C:T	1.56875e-06	-0.862302	1.95187	0.00199592	-1.36747	2.89699	0.00119043	-1.35804	2.13376
178602216	chr3:178602216:G:A	6.02692e-07	-1.50195e-10	0.132937	0.000572373	-1.50195e-10	0.280447	0.000708635	-1.50195e-10	0.256988
178602218	chr3:178602218:GTAAC:G	1.17993e-06	1.75972	-0.954975	0.00078228	1.47503	-0.882156	0.000995846	1.53567	-0.93843
178602635	chr3:178602635:A:G	2.46112e-07	0.146308	-0.908992	0.000185613	0.0412372	-0.886916	0.000238369	0.0641746	-0.89671
178602785	chr3:178602785:G:A	1.77138e-07	0.0552968	-1.14684	0.000133573	-0.0476837	-1.12701	0.000171107	-0.0253024	-1.13876
178602790	chr3:178602790:G:A	1.85771e-07	-1.13634	0.0923879	0.00017708	-0.963909	0.0711649	0.000245588	-0.949332	0.146634
178602876	chr3:178602876:A:G	6.8435e-08	-1.69208	-0.350502	9.25088e-05	-1.54292	0.000883766	8.74705e-05	-1.54376	-0.291292
178603044	chr3:178603044:A:G	1.88939e-07	0.0730668	-1.10011	0.000142781	-0.0304069	-1.07763	0.000182635	-0.00790434	-1.09096
178603363	chr3:178603363:G:C	1.61966e-07	-1.50195e-10	-1.18108	0.000137466	-1.50195e-10	-1.14596	0.000173992	-1.50195e-10	-1.14734
178603651	chr3:178603651:A:G	1.00016e-07	-0.368899	-1.29424	7.56438e-05	-0.457865	-1.28544	9.80096e-05	-0.430749	-1.29054
178604161	chr3:178604161:G:A	7.93361e-08	-1.68775	-0.207028	0.000110502	-1.53047	0.166156	0.00010251	-1.53134	-0.145063
178604459	chr3:178604459:A:G	1.74816e-07	-1.09843	-0.00630389	0.000167537	-0.921198	-0.0269445	0.000231892	-0.906207	0.0461238
178604464	chr3:178604464:A:G	1.02541e-07	-0.332618	-1.30559	7.7853e-05	-0.412414	-1.30211	0.000101214	-0.384803	-1.30431
178605381	chr3:178605381:T:C	8.73681e-07	-1.50195e-10	0.504246	0.000836965	-1.50195e-10	0.660438	0.00104628	-1.50195e-10	0.646641
178605526	chr3:178605526:T:G	2.67304e-06	2.8793	-1.25679	0.00166071	2.50978	-1.16412	0.00209939	2.57927	-1.23622
178605725	chr3:178605725:T:G	1.12747e-07	-1.64598	0.102665	0.000169955	-1.4582	0.524388	0.00015242	-1.4593	0.179593
178606782	chr3:178606782:G:C	2.87452e-07	-1.6457	1.03828	0.00046544	-1.43857	1.51221	0.00039636	-1.43459	1.11056
178608406	chr3:178608406:G:A	5.19725e-07	-1.07987	1.0647	0.000290741	-1.32693	0.93002	0.000395016	-1.31666	0.989231
178608500	chr3:178608500:C:T	3.37846e-06	-1.50195e-10	1.85671	0.00340884	-1.50195e-10	2.06478	0.00421673	-1.50195e-10	2.04046
178609150	chr3:178609150:T:C	2.32245e-07	0.423672	-1.24435	0.000135934	0.0829443	-1.24012	0.000176274	0.11148	-1.24579
178609205	chr3:178609205:G:C	6.00561e-08	-0.900553	-1.27264	5.16501e-05	-0.834293	-1.29056	6.70679e-05	-0.816128	-1.28452
178609211	chr3:178609211:A:G	2.27058e-06	2.76491	-1.30559	0.000562509	1.56868	-1.30562	0.000753245	1.62476	-1.30672
178609733	chr3:178609733:C:A	1.47107e-07	-0.147596	-1.12971	5.41058e-05	-0.972907	-1.1055	6.82296e-05	-0.96361	-1.11986
178610537	chr3:178610537:A:AT	1.42938e-07	-1.50195e-10	-1.30606	0.000117052	-1.50195e-10	-1.30672	0.000148356	-1.50195e-10	-1.30674
178611067	chr3:178611067:C:T	1.52084e-07	-0.0613063	-1.18273	5.42114e-05	-0.914156	-1.1623	6.8543e-05	-0.904481	-1.17441
178611388	chr3:178611388:G:T	1.954e-07	0.10188	-1.0953	6.67415e-05	-0.797811	-1.07071	8.41943e-05	-0.787455	-1.08577
178611465	chr3:178611465:G:T	4.95958e-07	-1.50195e-10	-0.0619768	0.000406218	-1.50195e-10	-0.0624553	0.000528148	-1.50195e-10	-0.0369773
178611516	chr3:178611516:A:G	4.96692e-07	-1.50195e-10	-0.0604992	0.000406801	-1.50195e-10	-0.0610195	0.000528936	-1.50195e-10	-0.0354864
178611539	chr3:178611539:C:T	1.1446e-06	-1.50195e-10	0.774339	0.00463892	-1.50195e-10	2.37289	0.00178894	-1.50195e-10	1.18303
178611613	chr3:178611613:G:A	1.7924e-06	-1.50195e-10	1.22284	0.00157155	-1.50195e-10	1.29047	0.00197289	-1.50195e-10	1.2809
178611840	chr3:178611840:T:C	7.95772e-07	-1.50195e-10	0.410844	0.000689306	-1.50195e-10	0.46634	0.000866864	-1.50195e-10	0.458529
178611888	chr3:178611888:T:G	2.99011e-07	0.304104	-0.872092	0.000176907	-0.0318137	-0.861906	0.000227271	-0.00412032	-0.876088
178612071	chr3:178612071:C:A	1.4311e-07	-1.50195e-10	-1.30485	0.000117274	-1.50195e-10	-1.30483	0.000149222	-1.50195e-10	-1.30092
178612222	chr3:178612222:C:A	1.41826e-07	-1.31387	-3.16733e-10	0.000121194	-1.27195	-3.16733e-10	0.000153735	-1.27112	-3.16733e-10
178612571	chr3:178612571:T:G	9.67584e-08	-1.69625	-3.16733e-10	7.97922e-05	-1.68992	-3.16733e-10	0.00010123	-1.68896	-3.16733e-10
178613147	chr3:178613147:C:T	2.78513e-06	2.7997	-1.13612	0.00070673	1.57074	-1.07943	0.000921096	1.627	-1.10779
178613197	chr3:178613197:C:T	1.6852e-07	-1.50195e-10	-1.14142	0.000137594	-1.50195e-10	-1.14503	0.000174995	-1.50195e-10	-1.1416
178613393	chr3:178613393:CTG:C	5.34059e-07	-1.50195e-10	0.0120382	0.000437422	-1.50195e-10	0.0115543	0.000569139	-1.50195e-10	0.0377715
178613410	chr3:178613410:CTTACTA:C	1.92184e-07	-1.50195e-10	-1.01002	0.000162157	-1.50195e-10	-0.980776	0.000203676	-1.50195e-10	-0.98982
178613602	chr3:178613602:A:G	1.15809e-06	-1.50195e-10	0.786054	0.00470233	-1.50195e-10	2.38647	0.00181098	-1.50195e-10	1.19527
178613824	chr3:178613824:G:T	1.13049e-07	-1.54065	-3.16733e-10	9.90471e-05	-1.47375	-3.16733e-10	0.000125643	-1.47291	-3.16733e-10
178613870	chr3:178613870:T:A	7.98985e-07	-1.50195e-10	0.414874	0.00327586	-1.50195e-10	2.02499	0.00124033	-1.50195e-10	0.81678
178614151	chr3:178614151:TC:T	1.61388e-07	0.0125775	-1.19723	5.59649e-05	-0.857806	-1.18681	7.08662e-05	-0.847804	-1.19776
178615051	chr3:178615051:G:C	7.04374e-07	1.09976	-0.810922	0.000339724	0.564291	-0.805502	0.000438357	0.59659	-0.81991
178615191	chr3:178615191:C:T	2.20578e-07	-1.50195e-10	-0.872218	0.00018554	-1.50195e-10	-0.846076	0.000245416	-1.50195e-10	-0.8034
178615465	chr3:178615465:C:T	1.47718e-07	-1.50195e-10	-1.27317	0.000122362	-1.50195e-10	-1.26236	0.000154734	-1.50195e-10	-1.26465
178615489	chr3:178615489:C:T	2.09779e-06	2.562	-1.18183	0.000456578	1.29586	-1.24145	0.000635117	1.35015	-1.2027
178616144	chr3:178616144:A:G	9.56257e-08	-1.70803	-3.16733e-10	7.94852e-05	-1.69377	-3.16733e-10	0.000100765	-1.69356	-3.16733e-10
178616225	chr3:178616225:GT:G	1.95033e-06	-1.50195e-10	1.30728	0.00913102	-1.50195e-10	3.05009	0.0031515	-1.50195e-10	1.74928
178616392	chr3:178616392:A:G	2.42618e-06	2.75735	-1.23174	0.000609038	1.53365	-1.19111	0.000800571	1.58966	-1.21069
178616696	chr3:178616696:G:A	1.59606e-07	-1.50195e-10	-1.19576	0.000129559	-1.50195e-10	-1.2052	0.000165225	-1.50195e-10	-1.19905
178616929	chr3:178616929:C:T	3.23687e-06	2.79971	-0.985816	0.000839903	1.56438	-0.900435	0.00108287	1.62068	-0.939664
178617294	chr3:178617294:C:T	9.59963e-08	-1.70416	-3.16733e-10	8.01024e-05	-1.68604	-3.16733e-10	0.000101543	-1.68588	-3.16733e-10
178617659	chr3:178617659:G:A	4.69329e-07	-1.50195e-10	-0.117164	0.000384485	-1.50195e-10	-0.117441	0.000499587	-1.50195e-10	-0.0925711
178617664	chr3:178617664:C:T	2.46339e-07	-0.816635	0.0548756	0.000189244	-0.832413	0.00610802	0.000262121	-0.816663	0.079115
178617665	chr3:178617665:G:A	1.43129e-07	-1.50195e-10	-1.30472	0.000117196	-1.50195e-10	-1.3055	0.000148498	-1.50195e-10	-1.30578
178617769	chr3:178617769:T:C	9.75695e-08	-1.6879	-3.16733e-10	8.20535e-05	-1.66197	-3.16733e-10	0.000104141	-1.6606	-3.16733e-10
178618003	chr3:178618003:CAGAT:C	1.43685e-07	-1.50195e-10	-1.30085	0.00011811	-1.50195e-10	-1.29773	0.000149604	-1.50195e-10	-1.29836
178618795	chr3:178618795:T:G	2.25712e-06	2.65082	-1.19744	0.000581353	1.45284	-1.15683	0.000761921	1.50808	-1.17859
178619084	chr3:178619084:T:C	4.705e-07	-1.50195e-10	-0.114673	0.000385468	-1.50195e-10	-0.114886	0.000500899	-1.50195e-10	-0.0899485
178619241	chr3:178619241:T:C	2.31485e-07	-1.50195e-10	-0.823955	0.00019676	-1.50195e-10	-0.787359	0.00024663	-1.50195e-10	-0.798464
178619843	chr3:178619843:G:A	9.26461e-08	-0.995082	-0.744599	9.24715e-05	-0.891807	-0.650637	0.00011568	-0.874165	-0.681361
178620137	chr3:178620137:C:T	4.52493e-07	0.616579	-0.770276	0.000225354	0.11194	-0.763614	0.000289537	0.140839	-0.778908
178620339	chr3:178620339:T:A	1.52761e-07	-0.0412209	-1.19837	5.36706e-05	-0.898143	-1.18834	6.78998e-05	-0.888383	-1.19994
178620481	chr3:178620481:C:T	8.93713e-08	-0.977875	-0.797795	8.89813e-05	-0.872787	-0.708131	0.000111469	-0.85494	-0.737665
178620486	chr3:178620486:G:T	1.43328e-07	-1.50195e-10	-1.30333	0.000117481	-1.50195e-10	-1.30307	0.000148751	-1.50195e-10	-1.30408
178620719	chr3:178620719:T:C	1.38386e-07	-1.33842	-3.16733e-10	0.000124815	-1.24251	-3.16733e-10	0.000158974	-1.23761	-3.16733e-10
178620759	chr3:178620759:C:A	1.64566e-07	-0.026639	-1.13852	6.98273e-05	-0.891575	-0.931745	7.62346e-05	-0.881787	-1.09075
178620946	chr3:178620946:T:C	1.64016e-07	-1.50195e-10	-1.1685	0.000137094	-1.50195e-10	-1.14868	0.000173079	-1.50195e-10	-1.1526
178621257	chr3:178621257:A:T	1.46011e-07	-1.50195e-10	-1.28479	0.000120703	-1.50195e-10	-1.27601	0.000152698	-1.50195e-10	-1.27789
178621447	chr3:178621447:C:A	1.46498e-07	-1.50195e-10	-1.28146	0.000121174	-1.50195e-10	-1.27211	0.000153278	-1.50195e-10	-1.2741
178621677	chr3:178621677:G:A	3.78101e-07	-1.50195e-10	-0.333307	0.000322817	-1.50195e-10	-0.292258	0.000407415	-1.50195e-10	-0.29652
178621966	chr3:178621966:C:T	1.11152e-06	-1.50195e-10	0.745018	0.00512666	-1.50195e-10	2.47287	0.00178235	-1.50195e-10	1.17934
178622625	chr3:178622625:C:T	1.80478e-07	-1.50195e-10	-1.07286	0.000150969	-1.50195e-10	-1.05227	0.000190057	-1.50195e-10	-1.05903
178622724	chr3:178622724:A:C	3.113e-07	0.755424	-1.28314	0.000152228	0.237338	-1.2813	0.000198111	0.267158	-1.28468
178622896	chr3:178622896:G:T	6.11848e-07	1.43228	-1.28427	0.000326289	1.01275	-1.29431	0.000437366	1.06473	-1.29031
178623782	chr3:178623782:T:C	1.06507e-06	-1.50195e-10	0.702326	0.000932238	-1.50195e-10	0.768244	0.00116973	-1.50195e-10	0.758178
178623794	chr3:178623794:G:A	8.71186e-07	1.38016	-0.87877	0.000603135	0.953299	-0.620502	0.000649457	1.00469	-0.834909
178624604	chr3:178624604:T:C	2.90629e-06	3.00967	-1.30351	0.000624597	1.6727	-1.30494	0.000837408	1.73013	-1.30617
178624614	chr3:178624614:A:T	4.72707e-07	1.13951	-1.24951	0.000221433	0.581598	-1.25082	0.000287512	0.614175	-1.25926
178624683	chr3:178624683:C:T	2.57946e-07	-1.50195e-10	-0.715717	0.00022376	-1.50195e-10	-0.658772	0.000299153	-1.50195e-10	-0.605399
178624721	chr3:178624721:T:C	2.31975e-07	-1.50195e-10	-0.82184	0.000186926	-1.50195e-10	-0.838629	0.000240626	-1.50195e-10	-0.823108
178624952	chr3:178624952:G:A	1.04353e-06	1.60125	-0.919358	0.000702518	1.15814	-0.67281	0.000765066	1.21147	-0.877859
178625232	chr3:178625232:C:T	3.46539e-08	-1.56046	-1.1626	2.466e-05	-1.70633	-1.15783	3.04296e-05	-1.70654	-1.18439
178625612	chr3:178625612:A:G	2.83929e-07	0.603491	-1.22323	0.000141297	0.101696	-1.22018	0.000183092	0.130492	-1.22685
178625895	chr3:178625895:C:T	3.48936e-08	-1.54285	-1.17331	2.44795e-05	-1.70278	-1.16872	3.02359e-05	-1.70307	-1.19425
178626144	chr3:178626144:G:A	8.52244e-07	-1.50195e-10	0.479404	0.000715367	-1.50195e-10	0.503452	0.000882881	-1.50195e-10	0.476838
178626832	chr3:178626832:G:C	1.09203e-06	-1.50195e-10	0.727325	0.00507669	-1.50195e-10	2.46307	0.00175479	-1.50195e-10	1.16375
178626954	chr3:178626954:C:T	1.95166e-06	2.50039	-1.19242	0.000288317	0.720298	-1.12558	0.000365257	0.759246	-1.165
178627120	chr3:178627120:T:C	1.67804e-06	2.43298	-1.27607	0.00038296	1.09274	-1.21416	0.00048752	1.13925	-1.25627
178627443	chr3:178627443:G:A	3.43645e-08	-1.56461	-1.16683	2.45348e-05	-1.70706	-1.16219	3.02869e-05	-1.70726	-1.18838
178628046	chr3:178628046:A:G	1.56228e-07	-1.50195e-10	-1.21715	0.000132716	-1.50195e-10	-1.18113	0.000165359	-1.50195e-10	-1.19824
178628237	chr3:178628237:A:G	2.22669e-06	2.73901	-1.29921	0.000497491	1.44677	-1.30654	0.000668291	1.50224	-1.30387
178629640	chr3:178629640:A:G	6.03685e-07	-1.50195e-10	0.134584	0.00210844	-1.50195e-10	1.58436	0.000898804	-1.50195e-10	0.494711
178630318	chr3:178630318:G:A	4.60991e-08	-1.218	-1.21968	3.08919e-05	-1.4021	-1.23675	3.95763e-05	-1.39499	-1.23313
178630322	chr3:178630322:G:GT	7.05844e-07	-1.50195e-10	0.290925	0.00262669	-1.50195e-10	1.80413	0.00106998	-1.50195e-10	0.669041
178630367	chr3:178630367:T:G	7.67853e-07	-1.50195e-10	0.37513	0.000700081	-1.50195e-10	0.481852	0.000983237	-1.50195e-10	0.584497
178630376	chr3:178630376:C:T	1.43108e-07	-1.50195e-10	-1.30487	0.000117679	-1.50195e-10	-1.30138	0.000149049	-1.50195e-10	-1.30207
178630397	chr3:178630397:G:A	3.39725e-08	-1.57185	-1.17107	2.44037e-05	-1.70811	-1.16649	3.01384e-05	-1.70828	-1.19227
178630617	chr3:178630617:A:T	1.11081e-06	-1.50195e-10	0.744375	0.00519593	-1.50195e-10	2.48629	0.0017881	-1.50195e-10	1.18255
178630623	chr3:178630623:G:C	1.11081e-06	-1.50195e-10	0.744375	0.00519593	-1.50195e-10	2.48629	0.0017881	-1.50195e-10	1.18255
178630993	chr3:178630993:T:C	1.10752e-06	-1.50195e-10	0.741408	0.00517508	-1.50195e-10	2.48227	0.00178229	-1.50195e-10	1.1793
178631760	chr3:178631760:C:T	2.46262e-06	2.77785	-1.23734	0.000525766	1.47529	-1.27978	0.000723722	1.53097	-1.25292
178631919	chr3:178631919:C:T	2.98674e-07	-1.50195e-10	-0.569117	0.000252024	-1.50195e-10	-0.539821	0.000317375	-1.50195e-10	-0.546269
178632106	chr3:178632106:G:A	1.80878e-07	-1.50195e-10	-1.07065	0.000151351	-1.50195e-10	-1.04975	0.000190546	-1.50195e-10	-1.05646
178632142	chr3:178632142:T:C	5.84539e-07	-1.50195e-10	0.102355	0.00201316	-1.50195e-10	1.53812	0.000866527	-1.50195e-10	0.45814
178632347	chr3:178632347:T:C	1.08738e-06	-1.50195e-10	0.723058	0.00504592	-1.50195e-10	2.45699	0.00174579	-1.50195e-10	1.15861
178632456	chr3:178632456:T:C	6.0494e-07	-1.50195e-10	0.136661	0.0021152	-1.50195e-10	1.58756	0.000900582	-1.50195e-10	0.496688
178632718	chr3:178632718:C:CA	2.74367e-08	-1.71101	-1.24558	2.2327e-05	-1.70903	-1.25452	2.83944e-05	-1.7087	-1.25146
178633218	chr3:178633218:G:T	1.81098e-07	-1.50195e-10	-1.06943	0.000151542	-1.50195e-10	-1.04848	0.000190784	-1.50195e-10	-1.05521
178633232	chr3:178633232:T:C	1.00106e-06	1.48032	-0.839977	0.000694883	1.04661	-0.572216	0.000742825	1.0989	-0.794792
178633329	chr3:178633329:G:A	1.15585e-07	-1.51846	-3.16733e-10	0.000102825	-1.43631	-3.16733e-10	0.000130816	-1.43256	-3.16733e-10
178633551	chr3:178633551:G:A	2.04815e-06	2.65111	-1.29488	0.000461075	1.3709	-1.30668	0.000620748	1.4257	-1.30113
178633565	chr3:178633565:C:T	1.43312e-07	-1.50195e-10	-1.30344	0.000117945	-1.50195e-10	-1.29912	0.000149367	-1.50195e-10	-1.29995
178633654	chr3:178633654:G:A	3.70333e-07	0.727493	-1.08156	0.000182144	0.21233	-1.07688	0.000235257	0.241999	-1.08767
178633718	chr3:178633718:A:G	6.0494e-07	-1.50195e-10	0.136661	0.0021152	-1.50195e-10	1.58756	0.000900582	-1.50195e-10	0.496688
178633732	chr3:178633732:T:A	3.00034e-07	0.673416	-1.23799	0.00014798	0.162921	-1.23519	0.000191962	0.192196	-1.24125
178633845	chr3:178633845:T:C	3.63406e-08	-1.55391	-1.12162	2.56464e-05	-1.70497	-1.11997	3.16786e-05	-1.70522	-1.14549
178634149	chr3:178634149:G:T	1.27172e-07	-1.42293	-3.16733e-10	0.000107021	-1.39632	-3.16733e-10	0.000135743	-1.39559	-3.16733e-10
178634274	chr3:178634274:C:A	1.08531e-06	-1.50195e-10	0.721153	0.00503674	-1.50195e-10	2.45517	0.00174224	-1.50195e-10	1.15658
178634546	chr3:178634546:G:A	1.87884e-07	-1.50195e-10	-1.03264	0.000151529	-1.50195e-10	-1.04857	0.000193829	-1.50195e-10	-1.03938
178634601	chr3:178634601:A:G	5.21297e-07	1.28042	-1.29257	0.000286071	0.863334	-1.27644	0.00037921	0.913863	-1.28213
178635220	chr3:178635220:T:C	3.43053e-07	-1.50195e-10	-0.430584	0.000272949	-1.50195e-10	-0.460061	0.000349614	-1.50195e-10	-0.449523
178635976	chr3:178635976:A:G	2.54742e-07	-1.50195e-10	-0.728216	0.000208867	-1.50195e-10	-0.727645	0.000262709	-1.50195e-10	-0.735306
178636147	chr3:178636147:T:C	3.09183e-08	-1.69276	-1.14436	2.43675e-05	-1.70775	-1.16835	3.12718e-05	-1.70784	-1.1558
178636460	chr3:178636460:TTA:T	7.87792e-07	-1.50195e-10	0.400766	0.00308844	-1.50195e-10	1.96608	0.00121001	-1.50195e-10	0.792032
178636803	chr3:178636803:A:G	1.43362e-07	-1.50195e-10	-1.3031	0.00011801	-1.50195e-10	-1.29857	0.000149442	-1.50195e-10	-1.29944
178636837	chr3:178636837:TCCACCA:T	1.01853e-06	1.47286	-0.81521	0.000711891	1.03954	-0.540956	0.000757525	1.09175	-0.768048
178636905	chr3:178636905:A:T	3.39916e-08	-1.55244	-1.18991	2.39319e-05	-1.70469	-1.18944	2.97208e-05	-1.70494	-1.20956
178636996	chr3:178636996:T:G	3.46108e-08	-1.55499	-1.16931	2.44197e-05	-1.70519	-1.16876	3.02723e-05	-1.70543	-1.19069
178637177	chr3:178637177:A:G	1.47954e-07	-1.50195e-10	-1.27157	0.000121307	-1.50195e-10	-1.27102	0.000153075	-1.50195e-10	-1.27542
178637318	chr3:178637318:C:T	8.26409e-07	1.46251	-1.01389	0.000538884	1.02608	-0.805926	0.00060529	1.07815	-0.978798
178637384	chr3:178637384:C:T	1.67017e-07	-1.50195e-10	-1.15037	0.000139748	-1.50195e-10	-1.12951	0.000176051	-1.50195e-10	-1.13558
178637397	chr3:178637397:T:C	1.33119e-06	-1.50195e-10	0.92536	0.00668763	-1.50195e-10	2.73867	0.00218151	-1.50195e-10	1.38142
178637836	chr3:178637836:C:T	4.97797e-07	1.2479	-1.30618	0.000269959	0.830327	-1.3014	0.000358916	0.880529	-1.30379
178637932	chr3:178637932:T:C	5.30487e-07	1.31205	-1.30672	0.000285948	0.890367	-1.3039	0.000380685	0.941159	-1.30554
178637993	chr3:178637993:T:A	7.80663e-07	-1.50195e-10	0.391675	0.00305137	-1.50195e-10	1.954	0.00119806	-1.50195e-10	0.782104
178638449	chr3:178638449:C:T	4.06943e-08	-1.65569	-0.906694	3.27715e-05	-1.7097	-0.870083	3.95028e-05	-1.70975	-0.920232
178638481	chr3:178638481:C:T	1.3362e-06	2.22753	-1.29842	0.000199268	0.500745	-1.27544	0.000258328	0.53791	-1.29003
178638632	chr3:178638632:A:C	8.28529e-07	1.47115	-1.01997	0.000538686	1.03373	-0.813942	0.000606077	1.08587	-0.985216
178638849	chr3:178638849:A:C	7.82323e-07	-1.50195e-10	0.393799	0.00306029	-1.50195e-10	1.95692	0.00120086	-1.50195e-10	0.78444
178638951	chr3:178638951:A:G	1.84719e-07	-1.50195e-10	-1.04963	0.000149059	-1.50195e-10	-1.065	0.000190618	-1.50195e-10	-1.05608
178639126	chr3:178639126:G:T	2.83414e-07	-1.50195e-10	-0.621562	0.000239846	-1.50195e-10	-0.589349	0.000301509	-1.50195e-10	-0.597554
178639220	chr3:178639220:A:G	7.76546e-07	-1.50195e-10	0.386386	0.003029	-1.50195e-10	1.94664	0.00119102	-1.50195e-10	0.776214
178639234	chr3:178639234:G:A	7.61203e-07	-1.50195e-10	0.366431	0.00294639	-1.50195e-10	1.91899	0.00116498	-1.50195e-10	0.754102
178639409	chr3:178639409:A:G	1.13428e-06	2.06457	-1.29928	0.000269512	0.78669	-1.25942	0.000346732	0.830546	-1.28835
178639435	chr3:178639435:A:G	1.89075e-06	2.55956	-1.2833	0.000425653	1.28819	-1.30391	0.000575988	1.34228	-1.29254
178639639	chr3:178639639:G:A	1.07316e-06	-1.50195e-10	0.709889	0.00496315	-1.50195e-10	2.44045	0.00172106	-1.50195e-10	1.14434
178639719	chr3:178639719:A:C	1.09566e-06	-1.50195e-10	0.73064	0.00510827	-1.50195e-10	2.46927	0.00176121	-1.50195e-10	1.1674
178639751	chr3:178639751:A:T	3.22e-08	-1.50633	-1.29017	2.20904e-05	-1.68869	-1.28551	2.79033e-05	-1.68917	-1.28844
178639930	chr3:178639930:T:A	1.8622e-07	-1.50195e-10	-1.04154	0.000156055	-1.50195e-10	-1.01914	0.000196388	-1.50195e-10	-1.02626
178639936	chr3:178639936:T:C	1.90377e-07	-1.50195e-10	-1.01946	0.000159723	-1.50195e-10	-0.995905	0.000200945	-1.50195e-10	-1.00332
178640191	chr3:178640191:G:A	3.20875e-07	-1.50195e-10	-0.497416	0.00027109	-1.50195e-10	-0.466892	0.00034129	-1.50195e-10	-0.473621
178640194	chr3:178640194:C:T	2.96531e-08	-1.70385	-1.17505	2.48833e-05	-1.71082	-1.14433	3.10602e-05	-1.71084	-1.15958
178640650	chr3:178640650:A:G	1.25494e-07	-1.43621	-3.16733e-10	9.04041e-05	-1.56506	-3.16733e-10	0.000114391	-1.56673	-3.16733e-10
178640706	chr3:178640706:T:A	7.31964e-08	-0.904436	-1.07089	5.56724e-05	-0.933591	-1.11627	7.25802e-05	-0.915914	-1.10575
178641382	chr3:178641382:T:C	1.23912e-06	-1.50195e-10	0.853685	0.00514686	-1.50195e-10	2.4768	0.00192126	-1.50195e-10	1.25438
178642053	chr3:178642053:A:G	9.73978e-07	-1.50195e-10	0.612919	0.00361375	-1.50195e-10	2.12316	0.00146738	-1.50195e-10	0.98488
178642090	chr3:178642090:T:C	2.31506e-07	-1.50195e-10	-0.823865	0.000195533	-1.50195e-10	-0.793614	0.000259024	-1.50195e-10	-0.749434
178642371	chr3:178642371:A:C	2.10356e-06	2.68963	-1.30671	0.000485994	1.40991	-1.29306	0.0006435	1.46498	-1.30441
178642510	chr3:178642510:C:T	8.27992e-07	1.47487	-1.02434	0.000537109	1.03687	-0.82001	0.000605036	1.08903	-0.990092
178642952	chr3:178642952:C:T	4.57569e-08	-1.61293	-0.832192	3.38977e-05	-1.71104	-0.834962	4.12957e-05	-1.71104	-0.874558
178643190	chr3:178643190:C:G	1.74499e-06	2.50223	-1.3062	0.000412669	1.24498	-1.29168	0.000545324	1.29843	-1.3034
178643355	chr3:178643355:C:T	1.96819e-06	-1.50195e-10	1.3164	0.0111489	-1.50195e-10	3.24975	0.00334018	-1.50195e-10	1.80743
178643477	chr3:178643477:A:G	2.04979e-07	-1.50195e-10	-0.945563	0.000171505	-1.50195e-10	-0.924732	0.000216339	-1.50195e-10	-0.929506
178643995	chr3:178643995:C:T	1.25936e-07	-0.790731	-0.641966	0.000131037	-0.877754	-0.316114	0.000136027	-0.863665	-0.529838
178644222	chr3:178644222:C:T	7.33184e-08	-0.839686	-1.13397	5.71362e-05	-0.921776	-1.10213	7.12204e-05	-0.908177	-1.1324
178644380	chr3:178644380:G:T	1.60099e-06	-1.50195e-10	1.10991	0.00812365	-1.50195e-10	2.93319	0.00263016	-1.50195e-10	1.56845
178644410	chr3:178644410:C:T	4.08775e-08	-1.53038	-1.02751	3.29154e-05	-1.57939	-0.996014	4.1378e-05	-1.58131	-1.00229
178644626	chr3:178644626:CAT:C	2.09182e-06	-1.50195e-10	1.37732	0.0120522	-1.50195e-10	3.32766	0.00355968	-1.50195e-10	1.87107
178644643	chr3:178644643:C:T	9.53675e-08	-1.71073	-3.16733e-10	7.87288e-05	-1.70334	-3.16733e-10	9.97945e-05	-1.70324	-3.16733e-10
178644724	chr3:178644724:C:T	1.43951e-07	-1.29899	-3.16733e-10	0.000136725	-1.15137	-3.16733e-10	0.000173479	-1.1503	-3.16733e-10
178644895	chr3:178644895:C:A	1.51712e-07	-1.24648	-3.16733e-10	8.48121e-05	-1.62891	-3.16733e-10	0.000107479	-1.62906	-3.16733e-10
178646492	chr3:178646492:G:A	3.04182e-07	-0.550844	-3.16733e-10	0.000209613	-0.724081	-3.16733e-10	0.000268478	-0.713586	-3.16733e-10
178646721	chr3:178646721:T:TTAA	1.46057e-07	-1.50195e-10	-1.28447	0.000120028	-1.50195e-10	-1.28162	0.000152719	-1.50195e-10	-1.27775
178647133	chr3:178647133:C:T	3.82888e-08	-1.68454	-0.938774	3.79692e-05	-1.7107	-0.721865	4.20275e-05	-1.71069	-0.857338
178647599	chr3:178647599:T:C	9.9718e-08	-1.66612	-3.16733e-10	8.46331e-05	-1.63102	-3.16733e-10	0.000107324	-1.6305	-3.16733e-10
178647675	chr3:178647675:C:T	1.87972e-07	0.217869	-1.25005	0.000128512	-0.0301975	-1.18313	0.000160165	0.00926806	-1.23941
178648004	chr3:178648004:C:A	5.53195e-08	-0.966807	-1.28854	4.18606e-05	-1.05717	-1.27783	5.32674e-05	-1.04474	-1.28629
178648028	chr3:178648028:T:G	2.51357e-07	-1.50195e-10	-0.741594	0.000205911	-1.50195e-10	-0.741902	0.00025931	-1.50195e-10	-0.748328
178648246	chr3:178648246:T:G	1.44819e-07	-1.50195e-10	-1.29299	0.000118412	-1.50195e-10	-1.29518	0.000150224	-1.50195e-10	-1.29423
178648303	chr3:178648303:T:A	4.17176e-07	-1.50195e-10	-0.23496	0.000363099	-1.50195e-10	-0.174669	0.000449265	-1.50195e-10	-0.19874
178649060	chr3:178649060:G:T	7.99232e-08	-1.27577	-0.611635	5.73932e-05	-1.4821	-0.537318	7.265e-05	-1.47595	-0.544749
178649208	chr3:178649208:A:G	1.08742e-06	-1.50195e-10	0.723093	0.00485483	-1.50195e-10	2.41839	0.00172163	-1.50195e-10	1.14467
178649604	chr3:178649604:G:A	1.91595e-07	0.244679	-1.25776	0.000130491	-0.00336245	-1.19468	0.000163189	0.0363905	-1.24783
178649648	chr3:178649648:T:A	3.22933e-07	0.813199	-1.30422	0.000159366	0.305868	-1.30401	0.000208459	0.335657	-1.30227
178649658	chr3:178649658:G:A	1.86216e-07	0.212025	-1.25358	0.000125785	-0.0472949	-1.18747	0.00015779	-0.00805356	-1.23704
178649733	chr3:178649733:T:A	3.57743e-07	-1.50195e-10	-0.388655	0.000312865	-1.50195e-10	-0.323573	0.00038856	-1.50195e-10	-0.343906
178649831	chr3:178649831:C:CT	5.1802e-08	-1.0751	-1.24594	4.00368e-05	-1.16083	-1.21871	5.10603e-05	-1.14705	-1.2263
178649946	chr3:178649946:C:T	1.94501e-07	0.254841	-1.25288	0.00013287	0.0069545	-1.18693	0.000165817	0.0468333	-1.2423
178649959	chr3:178649959:C:T	3.14614e-08	-1.632	-1.18771	2.40017e-05	-1.7101	-1.18112	2.97208e-05	-1.71002	-1.20449
178649982	chr3:178649982:C:T	1.80276e-07	0.18828	-1.26226	0.000122903	-0.0564153	-1.20154	0.000153898	-0.0172746	-1.25279
178650019	chr3:178650019:T:C	2.06321e-07	0.320046	-1.25908	0.000139638	0.0663946	-1.19668	0.000174862	0.106948	-1.24931
178650345	chr3:178650345:G:A	7.89479e-07	1.70657	-1.30367	0.00020371	0.528327	-1.28098	0.000266585	0.574771	-1.29543
178650478	chr3:178650478:T:C	1.80035e-07	-1.50195e-10	-1.07532	0.000149014	-1.50195e-10	-1.0653	0.000194347	-1.50195e-10	-1.03671
178650525	chr3:178650525:C:A	3.39971e-07	0.864784	-1.30439	0.000166919	0.352346	-1.30418	0.000218402	0.38248	-1.30249
178650526	chr3:178650526:T:C	6.97812e-07	1.46559	-1.1861	0.00034113	0.944462	-1.18154	0.00044482	0.979075	-1.18776
178650609	chr3:178650609:A:C	1.2063e-06	-1.50195e-10	0.826844	0.0056144	-1.50195e-10	2.56375	0.00193174	-1.50195e-10	1.25982
178650637	chr3:178650637:G:A	7.73075e-07	1.68653	-1.30463	0.00019986	0.512203	-1.28393	0.000261772	0.55848	-1.29736
178650711	chr3:178650711:G:A	8.11402e-07	1.73439	-1.30409	0.000207917	0.550018	-1.28222	0.000272269	0.596688	-1.29625
178651118	chr3:178651118:G:T	5.65825e-07	-1.50195e-10	0.069816	0.000451052	-1.50195e-10	0.0422391	0.00057985	-1.50195e-10	0.0564169
178651442	chr3:178651442:A:G	1.08831e-07	-1.57868	-3.16733e-10	9.43306e-05	-1.52254	-3.16733e-10	0.000119363	-1.52418	-3.16733e-10
178651712	chr3:178651712:C:T	3.61924e-07	-1.50195e-10	-0.377033	0.000322561	-1.50195e-10	-0.293052	0.000445732	-1.50195e-10	-0.206635
178651787	chr3:178651787:C:A	1.19442e-07	-1.48564	-3.16733e-10	8.93728e-05	-1.57653	-3.16733e-10	0.000113257	-1.57669	-3.16733e-10
178652108	chr3:178652108:AG:A	8.3524e-07	1.75967	-1.30042	0.000214005	0.569002	-1.27235	0.000279422	0.615869	-1.2895
178652118	chr3:178652118:G:A	2.31275e-06	2.57102	-1.09329	0.000314142	0.68768	-1.00718	0.000394261	0.726372	-1.05571
178652216	chr3:178652216:G:A	3.66902e-07	0.93004	-1.29341	0.000179148	0.412752	-1.29388	0.00023337	0.443366	-1.2971
178652961	chr3:178652961:T:C	7.07913e-08	-1.23001	-0.778721	8.42919e-05	-1.29486	-0.340197	7.54943e-05	-1.28269	-0.699608
178653198	chr3:178653198:G:A	1.949e-07	-1.50195e-10	-0.995981	0.000161506	-1.50195e-10	-0.984804	0.000211568	-1.50195e-10	-0.951807
178653529	chr3:178653529:G:A	5.61372e-08	-0.954765	-1.28591	4.25071e-05	-1.04517	-1.2745	5.40673e-05	-1.03264	-1.28348
178653542	chr3:178653542:G:A	5.58418e-08	-0.96123	-1.28472	4.22862e-05	-1.05185	-1.27304	5.37709e-05	-1.03938	-1.28224
178653566	chr3:178653566:G:A	1.91473e-07	0.227334	-1.24105	0.000131747	-0.0195008	-1.16896	0.000163611	0.0200643	-1.22892
178653589	chr3:178653589:C:A	2.64764e-08	-1.69874	-1.29348	2.24144e-05	-1.67848	-1.28116	2.84132e-05	-1.67813	-1.28137
178653766	chr3:178653766:T:C	3.15952e-08	-1.65424	-1.16123	2.46021e-05	-1.68375	-1.18276	3.1566e-05	-1.68403	-1.17025
178653935	chr3:178653935:T:C	9.06908e-07	-1.50195e-10	0.541572	0.000824475	-1.50195e-10	0.645402	0.00114092	-1.50195e-10	0.73324
178653999	chr3:178653999:G:A	3.6692e-07	-1.50195e-10	-0.363325	0.00032031	-1.50195e-10	-0.300056	0.000397798	-1.50195e-10	-0.320408
178654249	chr3:178654249:C:A	4.32962e-08	-1.20324	-1.29717	3.36413e-05	-1.26883	-1.28476	4.30202e-05	-1.25628	-1.2884
178654491	chr3:178654491:A:T	8.11493e-07	1.73175	-1.30134	0.000208982	0.547448	-1.27454	0.000272978	0.594091	-1.29105
178655130	chr3:178655130:CTCTCTCTCTCTCTA:C	3.11347e-07	-1.50195e-10	-0.527561	0.000270876	-1.50195e-10	-0.467684	0.000358017	-1.50195e-10	-0.425773
178655297	chr3:178655297:G:A	6.70655e-07	-1.50195e-10	0.239785	0.000560564	-1.50195e-10	0.2596	0.000689042	-1.50195e-10	0.228949
178655597	chr3:178655597:C:T	2.96947e-07	-1.50195e-10	-0.574917	0.000263434	-1.50195e-10	-0.495543	0.00032376	-1.50195e-10	-0.526349
178655607	chr3:178655607:A:C	4.29942e-08	-1.29327	-1.21414	2.53793e-05	-1.62686	-1.20855	3.14871e-05	-1.62784	-1.22894
178655610	chr3:178655610:C:T	4.35844e-07	-0.191185	-3.16733e-10	0.000132609	-1.18194	-3.16733e-10	0.00016762	-1.18465	-3.16733e-10
178655693	chr3:178655693:A:G	1.71698e-07	-1.50195e-10	-1.12273	0.000142668	-1.50195e-10	-1.10883	0.00017975	-1.50195e-10	-1.11479
178655845	chr3:178655845:A:T	8.90361e-07	1.63553	-1.11238	0.000160477	0.0383068	-1.0295	0.000200904	0.0712377	-1.07476
178655877	chr3:178655877:T:C	7.17242e-08	-0.722615	-1.27303	5.29796e-05	-0.819814	-1.27962	6.86991e-05	-0.805171	-1.27145
178656095	chr3:178656095:T:C	5.67632e-07	-1.50195e-10	0.0730036	0.00130548	-1.50195e-10	1.10498	0.000819486	-1.50195e-10	0.402324
178656114	chr3:178656114:C:T	1.15447e-06	-1.50195e-10	0.782925	0.0054953	-1.50195e-10	2.5423	0.00186223	-1.50195e-10	1.22317
178656307	chr3:178656307:C:T	3.59875e-08	-1.65257	-1.03273	2.87804e-05	-1.68917	-1.02048	3.49424e-05	-1.68875	-1.0639
178656600	chr3:178656600:C:A	6.31211e-07	1.38281	-1.20364	0.000217222	0.510978	-1.1994	0.000280767	0.541094	-1.20992
178656741	chr3:178656741:C:T	2.70631e-07	-1.50195e-10	-0.667715	0.000221957	-1.50195e-10	-0.66686	0.000279278	-1.50195e-10	-0.674145
178656865	chr3:178656865:A:G	4.1388e-07	-1.50195e-10	-0.242892	0.000353509	-1.50195e-10	-0.201436	0.000444372	-1.50195e-10	-0.209692
178656948	chr3:178656948:A:T	4.41249e-08	-1.52694	-0.954504	3.41464e-05	-1.54456	-0.994123	4.4196e-05	-1.54458	-0.973135
178656992	chr3:178656992:T:C	5.30589e-07	1.27491	-1.26939	9.68613e-05	-0.266538	-1.22953	0.000123523	-0.237469	-1.25246
178657075	chr3:178657075:T:C	1.27008e-07	-0.117862	-1.30636	5.51613e-05	-0.757685	-1.3014	7.09813e-05	-0.737858	-1.30608
178657116	chr3:178657116:A:G	1.06855e-07	-0.544023	-1.05297	5.75533e-05	-1.07025	-0.946379	7.00766e-05	-1.05414	-1.00263
178657195	chr3:178657195:C:T	5.97529e-08	-1.41768	-0.760571	5.16457e-05	-1.45474	-0.670192	6.4657e-05	-1.45118	-0.686074
178657400	chr3:178657400:G:A	1.00027e-07	-0.357029	-1.306	4.69331e-05	-0.928361	-1.29226	6.00037e-05	-0.910538	-1.30141
178657935	chr3:178657935:C:T	2.65264e-07	-1.50195e-10	-0.687742	0.000218606	-1.50195e-10	-0.682075	0.000275087	-1.50195e-10	-0.689266
178658167	chr3:178658167:G:A	6.31242e-07	-1.50195e-10	0.17922	0.000537606	-1.50195e-10	0.217781	0.000671621	-1.50195e-10	0.203341
178658170	chr3:178658170:A:G	4.2505e-07	-1.50195e-10	-0.216263	0.000365752	-1.50195e-10	-0.167389	0.000464032	-1.50195e-10	-0.1664
178658356	chr3:178658356:T:C	1.16488e-06	0.930476	-0.13857	0.00136138	1.31208	-0.165168	0.00182233	1.33093	-0.129416
178658941	chr3:178658941:C:T	1.65101e-07	-1.50195e-10	-1.16191	0.000138013	-1.50195e-10	-1.14199	0.000173501	-1.50195e-10	-1.15017
178659137	chr3:178659137:C:A	2.05579e-07	-1.50195e-10	-0.942638	0.000169241	-1.50195e-10	-0.938018	0.000213228	-1.50195e-10	-0.943992
178659195	chr3:178659195:C:T	3.5074e-07	-1.50195e-10	-0.408424	0.000312974	-1.50195e-10	-0.323224	0.000433107	-1.50195e-10	-0.235368
178659294	chr3:178659294:A:G	5.88774e-07	-1.50195e-10	0.109574	0.000501069	-1.50195e-10	0.147399	0.000626176	-1.50195e-10	0.133279
178659387	chr3:178659387:T:G	3.31667e-07	-1.50195e-10	-0.464338	0.000282185	-1.50195e-10	-0.426783	0.000355249	-1.50195e-10	-0.433534
178659460	chr3:178659460:T:A	1.54925e-07	-1.50195e-10	-1.22553	0.000125546	-1.50195e-10	-1.23667	0.000160481	-1.50195e-10	-1.22818
178659510	chr3:178659510:T:C	3.16876e-08	-1.69606	-1.11648	2.70046e-05	-1.67178	-1.10156	3.39056e-05	-1.6715	-1.11127
178660039	chr3:178660039:C:T	9.39411e-08	-0.679123	-1.04668	4.40116e-05	-1.2276	-1.05729	5.76827e-05	-1.21762	-1.03378
178660086	chr3:178660086:C:A	2.64819e-07	-1.50195e-10	-0.689421	0.000217245	-1.50195e-10	-0.688319	0.000273385	-1.50195e-10	-0.695472
178660091	chr3:178660091:G:A	5.15398e-08	-1.40698	-0.919133	4.2466e-05	-1.58189	-0.738747	4.98605e-05	-1.57775	-0.819372
178660495	chr3:178660495:C:A	1.12876e-07	-1.47802	-0.0641568	0.000110912	-1.62422	0.263611	0.000122288	-1.62081	0.120837
178660497	chr3:178660497:T:C	2.65264e-07	-1.50195e-10	-0.687742	0.000218606	-1.50195e-10	-0.682075	0.000275087	-1.50195e-10	-0.689266
178660528	chr3:178660528:A:T	6.61159e-07	-1.50195e-10	0.225526	0.000563439	-1.50195e-10	0.264715	0.000703734	-1.50195e-10	0.250048
178660604	chr3:178660604:G:T	2.05579e-07	-1.50195e-10	-0.942638	0.000169241	-1.50195e-10	-0.938018	0.000213228	-1.50195e-10	-0.943992
178660643	chr3:178660643:AT:A	3.13532e-08	-1.69193	-1.13122	2.64281e-05	-1.67804	-1.11687	3.31933e-05	-1.67779	-1.12621
178660680	chr3:178660680:T:C	6.30311e-08	-1.49011	-0.634731	5.54376e-05	-1.5165	-0.537582	6.92522e-05	-1.51413	-0.554469
178660823	chr3:178660823:C:T	3.48477e-07	-1.50195e-10	-0.414896	0.00029676	-1.50195e-10	-0.376419	0.000373535	-1.50195e-10	-0.383341
178661063	chr3:178661063:G:A	2.86493e-07	-1.50195e-10	-0.610754	0.00023462	-1.50195e-10	-0.611378	0.000295671	-1.50195e-10	-0.617107
178661310	chr3:178661310:C:T	1.12313e-07	-1.48136	-0.0658191	0.000110491	-1.62617	0.261767	0.000121831	-1.6228	0.119083
178661329	chr3:178661329:A:G	9.41931e-08	-0.416747	-1.30638	4.4855e-05	-0.964622	-1.30129	5.75715e-05	-0.947296	-1.30603
178661355	chr3:178661355:C:T	4.7044e-08	-1.42626	-0.991132	3.84348e-05	-1.59392	-0.826456	4.54211e-05	-1.58998	-0.900397
178661668	chr3:178661668:G:A	3.48477e-07	-1.50195e-10	-0.414896	0.00029676	-1.50195e-10	-0.376419	0.000373535	-1.50195e-10	-0.383341
178661712	chr3:178661712:C:A	3.18659e-08	-1.69532	-1.11161	2.71084e-05	-1.67302	-1.09648	3.40293e-05	-1.67276	-1.10637
178661713	chr3:178661713:C:T	4.95333e-08	-1.43064	-0.935181	3.22727e-05	-1.63613	-0.958988	4.15275e-05	-1.63838	-0.941619
178661874	chr3:178661874:G:A	9.3616e-08	-0.423693	-1.30557	4.44927e-05	-0.970557	-1.30346	5.71921e-05	-0.953294	-1.30664
178661876	chr3:178661876:G:C	4.94447e-08	-1.43268	-0.934932	4.09051e-05	-1.59804	-0.760048	4.8079e-05	-1.59417	-0.839343
178661960	chr3:178661960:G:A	2.04374e-07	-1.50195e-10	-0.948516	0.000168244	-1.50195e-10	-0.943932	0.000211981	-1.50195e-10	-0.949858
178662044	chr3:178662044:C:T	5.68229e-07	1.35941	-1.28536	0.00018132	0.414973	-1.28405	0.000235487	0.443934	-1.28863
178662080	chr3:178662080:C:A	2.5144e-07	-1.50195e-10	-0.741263	0.000218235	-1.50195e-10	-0.683774	0.000292056	-1.50195e-10	-0.629408
178662397	chr3:178662397:A:G	9.46184e-08	-1.01737	-0.70125	5.34339e-05	-1.47552	-0.615381	6.74298e-05	-1.46973	-0.625542
178662535	chr3:178662535:G:C	1.76658e-07	-1.50195e-10	-1.09425	0.000148033	-1.50195e-10	-1.07191	0.000186388	-1.50195e-10	-1.07852
178662561	chr3:178662561:A:G	2.66518e-07	-1.50195e-10	-0.683028	0.00021864	-1.50195e-10	-0.681916	0.000275131	-1.50195e-10	-0.689107
178662571	chr3:178662571:G:A	1.45822e-06	1.09427	-0.0777687	0.00171558	1.48469	-0.106529	0.00230072	1.50412	-0.0694952
178662855	chr3:178662855:T:C	5.51066e-07	-1.50195e-10	0.0433863	0.000485433	-1.50195e-10	0.115698	0.000615191	-1.50195e-10	0.11558
178662861	chr3:178662861:C:T	5.96089e-07	-1.50195e-10	0.12192	0.00051285	-1.50195e-10	0.170639	0.000644371	-1.50195e-10	0.161921
178662896	chr3:178662896:G:T	3.48477e-07	-1.50195e-10	-0.414896	0.00029676	-1.50195e-10	-0.376419	0.000373535	-1.50195e-10	-0.383341
178662930	chr3:178662930:T:C	3.49339e-07	-1.50195e-10	-0.412427	0.00029751	-1.50195e-10	-0.373897	0.000374474	-1.50195e-10	-0.38083
178662965	chr3:178662965:A:G	2.64366e-07	-1.50195e-10	-0.691134	0.000217861	-1.50195e-10	-0.685489	0.000274152	-1.50195e-10	-0.692672
178663689	chr3:178663689:T:C	7.01672e-08	-1.52147	-0.496116	6.26259e-05	-1.54544	-0.386723	7.81062e-05	-1.54325	-0.405034
178663891	chr3:178663891:C:T	6.77492e-06	0.129554	2.42296	0.00529517	-0.123961	2.62917	0.00861788	-0.104151	2.85939
178664416	chr3:178664416:G:A	1.43774e-07	-1.50195e-10	-1.30022	0.000117904	-1.50195e-10	-1.29947	0.000149121	-1.50195e-10	-1.30159
178664471	chr3:178664471:A:G	1.10853e-07	-1.44506	-0.115206	0.000106941	-1.60362	0.206546	0.000118238	-1.59982	0.0661739
178664637	chr3:178664637:T:C	1.0008e-07	-1.6625	-3.16733e-10	7.96473e-05	-1.69174	-3.16733e-10	0.000100936	-1.69187	-3.16733e-10
178664848	chr3:178664848:A:T	9.08942e-08	-0.461439	-1.29733	4.30983e-05	-0.999156	-1.3067	5.57132e-05	-0.982231	-1.30391
178664942	chr3:178664942:G:T	3.17885e-08	-1.69798	-1.11138	2.72308e-05	-1.66874	-1.09626	3.41855e-05	-1.66845	-1.1061
178665467	chr3:178665467:C:T	9.85781e-08	-0.371831	-1.30579	4.63398e-05	-0.930463	-1.30288	5.95659e-05	-0.91275	-1.30652
178665566	chr3:178665566:A:G	7.43404e-08	-1.04937	-0.910444	4.15976e-05	-1.49735	-0.843952	5.28009e-05	-1.49183	-0.847999
178665882	chr3:178665882:T:C	2.33862e-07	-0.813738	-3.16733e-10	0.000235709	-0.606747	-3.16733e-10	0.000299367	-0.604682	-3.16733e-10
178666000	chr3:178666000:C:T	9.45983e-08	-0.412092	-1.30674	4.50917e-05	-0.962337	-1.29831	5.77765e-05	-0.944988	-1.30478
178666407	chr3:178666407:C:A	9.78603e-08	-1.4762	-0.208727	9.43177e-05	-1.62248	0.0998001	0.000104783	-1.61903	-0.0354348
178666500	chr3:178666500:T:C	2.25596e-07	-1.0097	0.159977	0.00013597	-1.46857	0.31166	0.00017111	-1.4627	0.298659
178666875	chr3:178666875:C:T	6.79114e-08	-0.750794	-1.29947	3.71217e-05	-1.18212	-1.27302	4.70008e-05	-1.16756	-1.28863
178667116	chr3:178667116:C:T	7.77294e-08	-0.617033	-1.2982	3.93363e-05	-1.09047	-1.30673	5.07792e-05	-1.07472	-1.30415
178667317	chr3:178667317:A:G	7.86205e-08	-0.607001	-1.29684	3.95707e-05	-1.08462	-1.30664	5.11186e-05	-1.06881	-1.30339
178667473	chr3:178667473:C:T	2.77852e-08	-1.69227	-1.25169	2.336e-05	-1.67414	-1.24418	2.94676e-05	-1.67385	-1.24921
178667569	chr3:178667569:T:C	2.74275e-08	-1.68759	-1.26933	2.27814e-05	-1.68014	-1.26326	2.87647e-05	-1.67987	-1.26734
178667708	chr3:178667708:CA:C	4.68379e-08	-1.64715	-0.774625	4.10297e-05	-1.54606	-0.808984	5.35616e-05	-1.53939	-0.786131
178667733	chr3:178667733:G:T	4.73136e-07	-0.925237	0.81615	0.000226012	-1.45735	0.808594	0.000346447	-1.44825	0.98963
178667964	chr3:178667964:T:C	3.63125e-07	-1.54051	1.16679	0.000355655	-1.5724	1.37701	0.000434399	-1.57042	1.33803
178668129	chr3:178668129:C:T	1.46494e-06	-1.70726	2.72836	0.00169648	-1.70003	3.067	0.00202583	-1.70015	3.00754
178668302	chr3:178668302:A:G	2.36742e-07	0.496391	-1.29789	6.26302e-05	-0.663619	-1.26848	8.01119e-05	-0.638135	-1.28479
178668350	chr3:178668350:A:C	1.03045e-06	1.19676	-0.527473	0.00122883	1.59266	-0.548187	0.00163773	1.61253	-0.517812
178668383	chr3:178668383:T:C	3.11254e-08	-1.5472	-1.28324	2.66574e-05	-1.58213	-1.20415	3.21367e-05	-1.58018	-1.25617
178668480	chr3:178668480:G:A	2.33201e-07	-1.50195e-10	-0.816566	0.000191998	-1.50195e-10	-0.811859	0.000241658	-1.50195e-10	-0.818829
178668533	chr3:178668533:T:A	3.56195e-08	-1.70839	-0.987191	2.5944e-05	-1.70005	-1.11336	3.55903e-05	-1.70016	-1.03412
178668606	chr3:178668606:C:T	1.03185e-06	-1.50195e-10	0.670637	0.00451375	-1.50195e-10	2.34554	0.00161137	-1.50195e-10	1.07848
178668607	chr3:178668607:G:A	5.4954e-07	1.27033	-1.22972	0.000182842	0.367125	-1.22784	0.00023754	0.396156	-1.23217
178668643	chr3:178668643:T:G	6.31342e-07	-1.50195e-10	0.179378	0.000558209	-1.50195e-10	0.255389	0.00070623	-1.50195e-10	0.253588
178668663	chr3:178668663:A:C	7.3277e-07	-0.630668	0.95903	0.000460284	-0.918354	0.980854	0.00071309	-0.89798	1.16123
178668921	chr3:178668921:C:G	2.64035e-07	-1.50195e-10	-0.692386	0.000229822	-1.50195e-10	-0.632041	0.000308157	-1.50195e-10	-0.575743
178669000	chr3:178669000:G:A	1.14118e-06	-1.50195e-10	0.771353	0.0051663	-1.50195e-10	2.48057	0.00179871	-1.50195e-10	1.18847
178669030	chr3:178669030:A:G	8.85139e-08	-0.803404	-0.981906	3.9274e-05	-1.3826	-1.01618	5.22182e-05	-1.37231	-0.978615
178669485	chr3:178669485:A:G	7.23631e-08	-0.899638	-1.08713	3.34952e-05	-1.43953	-1.11841	4.41609e-05	-1.43017	-1.08835
178670331	chr3:178670331:C:A	4.38777e-07	-1.50195e-10	-0.184477	0.000668033	-1.50195e-10	0.434993	0.000615505	-1.50195e-10	0.116091
178670871	chr3:178670871:T:C	1.98329e-07	0.169078	-1.14762	6.17442e-05	-0.863302	-1.08304	7.72156e-05	-0.840524	-1.11923
178671424	chr3:178671424:C:T	2.74657e-08	-1.69039	-1.26514	2.29741e-05	-1.67634	-1.25864	2.89973e-05	-1.67606	-1.26309
178671470	chr3:178671470:A:G	4.25166e-07	-1.50195e-10	-0.21599	0.000384746	-1.50195e-10	-0.11676	0.000536306	-1.50195e-10	-0.021649
178671533	chr3:178671533:G:A	1.47927e-07	-1.60997	0.338221	0.000140825	-1.63471	0.512887	0.000172318	-1.63325	0.476244
178671914	chr3:178671914:G:A	1.50534e-07	-1.61789	0.363608	0.000143414	-1.64252	0.538914	0.000175435	-1.64114	0.502054
178672247	chr3:178672247:G:A	2.55751e-07	-1.50195e-10	-0.724264	0.000209636	-1.50195e-10	-0.723971	0.000263856	-1.50195e-10	-0.730951
178672603	chr3:178672603:G:A	2.71566e-08	-1.69723	-1.26962	2.31028e-05	-1.66593	-1.26346	2.91678e-05	-1.66561	-1.26767
178672670	chr3:178672670:A:G	7.28976e-08	-0.774273	-1.20514	3.23621e-05	-1.36853	-1.22383	4.23127e-05	-1.35804	-1.20323
178672699	chr3:178672699:T:C	1.39487e-07	-1.3305	-3.16733e-10	0.000105999	-1.40592	-3.16733e-10	0.000134239	-1.40673	-3.16733e-10
178672722	chr3:178672722:A:G	2.32349e-07	-1.50195e-10	-0.820227	0.000201917	-1.50195e-10	-0.761486	0.00025081	-1.50195e-10	-0.781656
178672915	chr3:178672915:T:G	3.24506e-07	-1.37142	0.88526	0.000216459	-1.61709	0.925145	0.000269755	-1.61888	0.910042
178673173	chr3:178673173:A:G	2.63967e-07	0.0801721	-0.772818	8.84731e-05	-0.934001	-0.652644	0.00010737	-0.912174	-0.717894
178673306	chr3:178673306:C:G	3.72388e-08	-1.61255	-1.03857	3.36674e-05	-1.48979	-1.06303	4.36815e-05	-1.48207	-1.04736
178673339	chr3:178673339:A:G	3.68461e-08	-1.61212	-1.0496	3.33186e-05	-1.48967	-1.07356	4.32148e-05	-1.48195	-1.05822
178673633	chr3:178673633:G:A	2.41894e-07	0.264309	-1.04428	7.61923e-05	-0.821583	-0.914501	9.30675e-05	-0.798102	-0.974926
178673834	chr3:178673834:G:C	1.2343e-06	-1.50195e-10	0.849792	0.00575448	-1.50195e-10	2.58839	0.00196099	-1.50195e-10	1.27485
178673901	chr3:178673901:A:G	1.45402e-07	-1.50195e-10	-1.28897	0.000118582	-1.50195e-10	-1.29374	0.000150802	-1.50195e-10	-1.29039
178674011	chr3:178674011:T:C	2.19697e-07	-1.59577	0.719548	0.000210332	-1.62207	0.901416	0.000257091	-1.6205	0.863573
178674203	chr3:178674203:T:C	1.19208e-06	-1.50195e-10	0.814988	0.00548742	-1.50195e-10	2.54087	0.00188731	-1.50195e-10	1.23655
178674234	chr3:178674234:G:T	3.66027e-08	-1.63945	-1.02889	3.24576e-05	-1.53553	-1.05388	4.20867e-05	-1.52869	-1.03793
178674411	chr3:178674411:T:C	2.27309e-07	-0.0468335	-0.795327	7.90328e-05	-1.02295	-0.676534	9.58185e-05	-1.00244	-0.741456
178674439	chr3:178674439:A:G	6.92834e-07	1.53716	-1.26483	0.000219613	0.585903	-1.26338	0.000286039	0.61644	-1.26666
178674899	chr3:178674899:G:A	1.97108e-07	-1.50195e-10	-0.984717	0.000166085	-1.50195e-10	-0.956842	0.000209153	-1.50195e-10	-0.963286
178674900	chr3:178674900:C:A	1.96428e-07	-1.50195e-10	-0.988172	0.000165488	-1.50195e-10	-0.960448	0.000208408	-1.50195e-10	-0.966858
178675031	chr3:178675031:C:T	1.61315e-07	-1.50195e-10	-1.18511	0.000131731	-1.50195e-10	-1.18859	0.000166918	-1.50195e-10	-1.18885
178675537	chr3:178675537:AAAGAGTGC:A	2.2196e-07	0.181595	-1.04757	6.94033e-05	-0.904291	-0.925119	8.49343e-05	-0.88194	-0.982536
178675568	chr3:178675568:T:C	2.09603e-07	0.125654	-1.04891	6.68166e-05	-0.940832	-0.92656	8.17298e-05	-0.918989	-0.983946
178675973	chr3:178675973:G:A	2.05926e-07	-1.50195e-10	-0.94095	0.000174015	-1.50195e-10	-0.910202	0.000219135	-1.50195e-10	-0.916667
178676104	chr3:178676104:T:C	1.50583e-07	-1.50195e-10	-1.25395	0.000124703	-1.50195e-10	-1.24341	0.000157461	-1.50195e-10	-1.24717
178676615	chr3:178676615:T:C	1.22506e-07	-1.46031	-3.16733e-10	0.000111063	-1.35925	-3.16733e-10	0.000141248	-1.35584	-3.16733e-10
178676742	chr3:178676742:TCAATATACTTGCATGCTA:T	3.23602e-07	-1.50195e-10	-0.488955	0.000266742	-1.50195e-10	-0.483062	0.000334866	-1.50195e-10	-0.492624
178677088	chr3:178677088:A:G	1.31531e-07	-0.0933149	-1.29591	4.01314e-05	-1.07076	-1.30642	5.2331e-05	-1.05095	-1.29782
178677198	chr3:178677198:C:A	1.39623e-07	-1.66149	0.331972	0.000134305	-1.67968	0.510443	0.000164008	-1.67877	0.472336
178677378	chr3:178677378:T:C	2.76274e-07	-1.50195e-10	-0.647075	0.000227326	-1.50195e-10	-0.642961	0.000284043	-1.50195e-10	-0.657228
178677415	chr3:178677415:T:C	3.2733e-07	-1.50195e-10	-0.4775	0.000269472	-1.50195e-10	-0.472878	0.000338477	-1.50195e-10	-0.481898
178677475	chr3:178677475:C:T	2.24392e-06	-1.50195e-10	1.44751	0.00226313	-1.50195e-10	1.65516	0.00351481	-1.50195e-10	1.85839
178677904	chr3:178677904:C:T	1.43951e-07	-1.50195e-10	-1.29899	0.000117876	-1.50195e-10	-1.29971	0.000149787	-1.50195e-10	-1.29714
178678055	chr3:178678055:C:T	1.1505e-07	-1.65169	0.128581	0.000108591	-1.67415	0.292397	0.000132914	-1.67315	0.256499
178678295	chr3:178678295:T:C	1.48507e-07	-1.50195e-10	-1.26784	0.000122808	-1.50195e-10	-1.25872	0.000155146	-1.50195e-10	-1.26199
178678415	chr3:178678415:A:G	2.65237e-08	-1.70612	-1.28431	2.32654e-05	-1.64272	-1.27966	2.94013e-05	-1.64234	-1.28297
178678416	chr3:178678416:C:T	1.91803e-07	0.0886559	-1.10066	6.11313e-05	-0.965261	-0.99106	7.51446e-05	-0.943768	-1.04317
178678601	chr3:178678601:T:C	9.61079e-08	-1.703	-3.16733e-10	7.8237e-05	-1.7096	-3.16733e-10	9.91724e-05	-1.70949	-3.16733e-10
178678758	chr3:178678758:G:C	1.5414e-07	0.0761291	-1.30674	4.44514e-05	-0.971377	-1.30357	5.73896e-05	-0.949981	-1.30651
178678853	chr3:178678853:A:T	1.25128e-06	-1.50195e-10	0.863454	0.0058522	-1.50195e-10	2.60523	0.00198933	-1.50195e-10	1.2892
178678861	chr3:178678861:G:A	1.3721e-07	-0.0597906	-1.28717	4.10885e-05	-1.05492	-1.2987	5.40708e-05	-1.03476	-1.2813
178678970	chr3:178678970:T:C	1.45195e-07	0.0130959	-1.30349	4.29739e-05	-1.00207	-1.30669	5.59311e-05	-0.98121	-1.30102
178679183	chr3:178679183:A:G	3.06961e-07	-1.50195e-10	-0.541747	0.0002528	-1.50195e-10	-0.536744	0.000317646	-1.50195e-10	-0.545417
178679634	chr3:178679634:T:C	9.64773e-08	-0.409927	-1.28923	3.57901e-05	-1.19142	-1.30025	4.69091e-05	-1.17387	-1.28427
178679780	chr3:178679780:A:G	1.88441e-07	-1.50195e-10	-1.02968	0.000158485	-1.50195e-10	-1.00368	0.000199665	-1.50195e-10	-1.00971
178679823	chr3:178679823:C:T	1.34001e-07	-0.0818005	-1.28882	4.04774e-05	-1.06888	-1.29972	5.32119e-05	-1.04894	-1.28314
178680019	chr3:178680019:A:C	1.6571e-07	-1.50195e-10	-1.15823	0.000135597	-1.50195e-10	-1.15965	0.000173204	-1.50195e-10	-1.15189
178680033	chr3:178680033:G:A	7.95433e-08	-0.95181	-0.940358	4.09127e-05	-1.48441	-0.873495	5.16401e-05	-1.47873	-0.883324
178680246	chr3:178680246:A:G	1.49795e-07	0.0157889	-1.27499	4.3523e-05	-1.00631	-1.28975	5.76307e-05	-0.985421	-1.26688
178680648	chr3:178680648:T:C	1.43885e-07	-1.50195e-10	-1.29946	0.000117877	-1.50195e-10	-1.2997	0.000149396	-1.50195e-10	-1.29975
178680678	chr3:178680678:G:A	4.74341e-07	-1.50195e-10	-0.106543	0.000409465	-1.50195e-10	-0.0544933	0.000518957	-1.50195e-10	-0.0545324
178680695	chr3:178680695:C:T	3.43802e-06	-1.50195e-10	1.87418	0.0035163	-1.50195e-10	2.09582	0.0055414	-1.50195e-10	2.31365
178680864	chr3:178680864:T:G	5.35351e-07	0.00988253	0.00457045	0.000596201	0.345599	-0.0243655	0.000797291	0.36107	0.0137964
178680892	chr3:178680892:G:A	1.48441e-07	-1.50195e-10	-1.26828	0.000121853	-1.50195e-10	-1.26653	0.000154431	-1.50195e-10	-1.2666
178681160	chr3:178681160:C:T	6.17336e-07	0.285856	-0.128911	0.000698655	0.63538	-0.155567	0.000933129	0.651822	-0.119632
178681270	chr3:178681270:A:AC	1.11878e-07	-1.65413	0.103076	0.000105599	-1.67603	0.266339	0.000129278	-1.67505	0.230663
178681523	chr3:178681523:C:T	1.70355e-06	-1.50195e-10	1.172	0.00881298	-1.50195e-10	3.01464	0.00278379	-1.50195e-10	1.62521
178681645	chr3:178681645:G:C	2.23213e-07	-0.740904	-0.11944	9.90707e-05	-1.3559	-0.117606	0.000145372	-1.34519	0.01813
178681710	chr3:178681710:T:C	1.57815e-06	-1.50195e-10	1.09554	0.0079653	-1.50195e-10	2.91351	0.00256157	-1.50195e-10	1.54202
178681763	chr3:178681763:A:G	1.45161e-07	-0.0207208	-1.2699	4.26756e-05	-1.02973	-1.28599	5.6597e-05	-1.00918	-1.26122
178682706	chr3:178682706:A:AT	2.77759e-06	-1.50195e-10	1.66087	0.00282836	-1.50195e-10	1.87811	0.00442576	-1.50195e-10	2.08884
178682906	chr3:178682906:GC:G	3.20372e-07	-1.50195e-10	-0.498986	0.00026408	-1.50195e-10	-0.493094	0.00033155	-1.50195e-10	-0.502574
178683242	chr3:178683242:G:C	1.54012e-07	0.0594463	-1.29089	4.43256e-05	-0.976803	-1.30098	5.82841e-05	-0.955498	-1.28553
178683391	chr3:178683391:G:A	8.99436e-08	-0.847793	-0.921494	4.03736e-05	-1.41311	-0.958054	5.38061e-05	-1.40332	-0.917643
178683550	chr3:178683550:A:G	6.92171e-08	-0.794616	-1.2366	3.79986e-05	-1.25012	-1.18168	4.73488e-05	-1.23657	-1.21224
178684132	chr3:178684132:A:G	1.39844e-06	-1.50195e-10	0.974643	0.00678767	-1.50195e-10	2.75352	0.00224564	-1.50195e-10	1.41039
178684140	chr3:178684140:A:G	1.78328e-07	-1.08485	-3.16733e-10	0.000214854	-0.699384	-3.16733e-10	0.000269702	-0.709037	-3.16733e-10
178684477	chr3:178684477:A:G	2.17082e-07	-0.751362	-0.136834	9.66669e-05	-1.36322	-0.134855	0.000141681	-1.35261	-0.000162977
178684489	chr3:178684489:T:C	1.20413e-07	-1.47754	-3.16733e-10	0.000109022	-1.37779	-3.16733e-10	0.000138637	-1.3745	-3.16733e-10
178684576	chr3:178684576:C:T	3.02843e-07	-1.50195e-10	-0.555254	0.000248659	-1.50195e-10	-0.55326	0.00031048	-1.50195e-10	-0.568232
178685086	chr3:178685086:CA:C	4.19495e-08	-1.56865	-0.963356	3.86074e-05	-1.42518	-0.990717	5.02383e-05	-1.41643	-0.973144
178685091	chr3:178685091:CTACCCAACT:C	4.17994e-08	-1.56786	-0.967723	3.84875e-05	-1.42408	-0.994927	5.0078e-05	-1.41531	-0.977456
178685304	chr3:178685304:A:G	3.13098e-07	-1.50195e-10	-0.521952	0.000595801	-1.50195e-10	0.320563	0.000391427	-1.50195e-10	-0.336555
178685353	chr3:178685353:A:G	1.46226e-07	-0.0106103	-1.2727	4.28721e-05	-1.02303	-1.28809	5.68043e-05	-1.00239	-1.26435
178685505	chr3:178685505:C:T	1.20723e-07	-1.65462	0.179653	0.000114402	-1.67672	0.347098	0.000139913	-1.67576	0.310422
178685542	chr3:178685542:G:T	8.37601e-08	-0.796451	-1.04406	3.98997e-05	-1.39564	-0.987337	5.04907e-05	-1.38893	-0.995631
178686047	chr3:178686047:A:T	2.617e-08	-1.69717	-1.30668	2.21489e-05	-1.66483	-1.30672	2.80812e-05	-1.66457	-1.30668
178686072	chr3:178686072:A:T	3.0928e-07	-1.50195e-10	-0.534222	0.000254727	-1.50195e-10	-0.529152	0.000320048	-1.50195e-10	-0.537881
178686754	chr3:178686754:G:A	3.12139e-07	-1.50195e-10	-0.52502	0.000257927	-1.50195e-10	-0.516667	0.000324161	-1.50195e-10	-0.525114
178686918	chr3:178686918:G:A	1.92046e-07	-1.50195e-10	-1.01073	0.000161639	-1.50195e-10	-0.983981	0.000203604	-1.50195e-10	-0.990178
178687227	chr3:178687227:A:G	1.41149e-07	-0.029715	-1.28894	4.23092e-05	-1.02485	-1.29949	5.56619e-05	-1.00425	-1.28281
178687373	chr3:178687373:T:C	6.35289e-07	-1.50195e-10	0.18561	0.000561963	-1.50195e-10	0.262091	0.000711423	-1.50195e-10	0.260914
178687542	chr3:178687542:G:A	3.81582e-07	0.128972	-0.453116	0.000432381	0.478034	-0.47807	0.000574365	0.493969	-0.447058
178688149	chr3:178688149:T:C	2.66642e-07	-0.72287	0.0403057	0.00011751	-1.34483	0.0420083	0.000173935	-1.33394	0.18627
178688376	chr3:178688376:T:C	5.55944e-07	1.31544	-1.26324	0.000182601	0.399765	-1.2618	0.00023752	0.429016	-1.26512
178688474	chr3:178688474:A:T	1.73177e-07	-0.449194	-0.664962	9.9903e-05	-0.761269	-0.703875	0.000135784	-0.739196	-0.656092
178688737	chr3:178688737:A:G	1.67964e-07	0.1449	-1.28962	4.69341e-05	-0.920669	-1.29993	6.17918e-05	-0.898537	-1.28405
178689141	chr3:178689141:A:G	9.62166e-07	-1.50195e-10	0.600719	0.00426104	-1.50195e-10	2.28793	0.00152076	-1.50195e-10	1.02061
178689188	chr3:178689188:TGTTA:T	6.8356e-08	-0.787451	-1.25629	3.14861e-05	-1.38706	-1.23274	3.9988e-05	-1.38025	-1.23752
178689352	chr3:178689352:T:C	2.63218e-08	-1.70651	-1.29156	2.3113e-05	-1.64128	-1.28767	2.9225e-05	-1.64089	-1.29044
178689358	chr3:178689358:G:A	5.26227e-07	1.25584	-1.25858	0.000174843	0.35158	-1.25704	0.000227321	0.38049	-1.26048
178689432	chr3:178689432:G:A	1.64003e-07	0.133809	-1.30239	4.62486e-05	-0.928811	-1.3065	6.03324e-05	-0.906795	-1.29969
178689543	chr3:178689543:A:G	1.63603e-07	0.119421	-1.29045	4.61482e-05	-0.937056	-1.30043	6.07178e-05	-0.915153	-1.28496
178689996	chr3:178689996:T:C	5.04326e-07	-1.50195e-10	-0.0452453	0.000420395	-1.50195e-10	-0.0281483	0.000517651	-1.50195e-10	-0.0570511
178690059	chr3:178690059:T:G	5.05434e-07	1.20521	-1.24826	0.00016882	0.306019	-1.24653	0.000219347	0.334616	-1.25031
178690311	chr3:178690311:G:A	1.6111e-06	-1.50195e-10	1.1162	0.00818111	-1.50195e-10	2.94024	0.0026192	-1.50195e-10	1.56427
178690326	chr3:178690326:A:T	1.46111e-07	0.0157016	-1.29981	4.2921e-05	-1.00432	-1.30566	5.6065e-05	-0.983383	-1.29646
178690365	chr3:178690365:G:C	1.50123e-07	0.0449164	-1.30193	4.37091e-05	-0.985406	-1.30638	5.70011e-05	-0.964192	-1.29909
178690474	chr3:178690474:A:G	1.59376e-07	-1.50195e-10	-1.1972	0.000132842	-1.50195e-10	-1.18019	0.000167847	-1.50195e-10	-1.1833
178690782	chr3:178690782:G:C	1.81573e-07	-1.67569	0.608877	0.000177856	-1.6919	0.803527	0.000215658	-1.69116	0.758504
178691342	chr3:178691342:T:C	4.1042e-07	-0.251287	-3.16733e-10	0.000455477	0.0520003	-3.16733e-10	0.000582849	0.0615757	-3.16733e-10
178691447	chr3:178691447:C:T	2.72888e-08	-1.69504	-1.26696	2.31021e-05	-1.66892	-1.2605	2.91614e-05	-1.66862	-1.26489
178691647	chr3:178691647:C:T	1.3746e-07	-1.34514	-3.16733e-10	0.000130216	-1.20015	-3.16733e-10	0.000165217	-1.1991	-3.16733e-10
178692047	chr3:178692047:T:A	1.46413e-06	-1.50195e-10	1.02055	0.00721095	-1.50195e-10	2.81401	0.00236043	-1.50195e-10	1.46025
178692368	chr3:178692368:T:C	1.51085e-07	0.0526538	-1.30328	4.39072e-05	-0.980613	-1.30665	5.71871e-05	-0.959337	-1.30069
178692651	chr3:178692651:G:A	5.56794e-07	1.32772	-1.27399	0.000182055	0.407653	-1.27269	0.000236933	0.436961	-1.27554
178692826	chr3:178692826:A:G	2.11859e-07	0.18945	-1.102	6.53145e-05	-0.897513	-0.992618	8.03087e-05	-0.875059	-1.04542
178692859	chr3:178692859:T:C	1.55681e-07	0.0791395	-1.2998	4.47013e-05	-0.963689	-1.30565	5.84254e-05	-0.942169	-1.29643
178692924	chr3:178692924:T:C	6.76244e-08	-0.845774	-1.20873	3.80265e-05	-1.28581	-1.14525	4.71448e-05	-1.2728	-1.18033
178693004	chr3:178693004:T:C	3.14737e-07	-0.558851	0.0421201	0.000130311	-1.24298	0.0435606	0.000193209	-1.23067	0.18809
178693155	chr3:178693155:A:T	1.52179e-07	-1.24341	-3.16733e-10	0.00011894	-1.29073	-3.16733e-10	0.000151865	-1.28336	-3.16733e-10
178693402	chr3:178693402:T:C	2.2035e-07	0.248859	-1.12211	6.62517e-05	-0.858246	-1.01764	8.16862e-05	-0.835264	-1.0682
178693548	chr3:178693548:C:A	1.55971e-07	-1.50195e-10	-1.2188	0.000128731	-1.50195e-10	-1.21162	0.000163816	-1.50195e-10	-1.20761
178693554	chr3:178693554:T:C	1.6212e-06	-1.50195e-10	1.12245	0.00824931	-1.50195e-10	2.94854	0.00263714	-1.50195e-10	1.5711
178693578	chr3:178693578:C:G	2.05043e-07	-1.50195e-10	-0.945251	0.000173148	-1.50195e-10	-0.915195	0.000217926	-1.50195e-10	-0.922199
178693970	chr3:178693970:C:T	6.61406e-08	-1.52188	-0.554804	6.12158e-05	-1.35984	-0.595097	8.03861e-05	-1.35015	-0.569363
178694008	chr3:178694008:C:T	2.32468e-07	0.309092	-1.12881	6.83894e-05	-0.818216	-1.02591	8.44322e-05	-0.794697	-1.07571
178694094	chr3:178694094:G:A	2.24771e-07	0.253707	-1.10709	6.77034e-05	-0.855313	-0.998896	8.33393e-05	-0.832286	-1.05115
178694454	chr3:178694454:T:C	7.41107e-07	-0.545797	0.885474	0.000307471	-1.23095	0.889983	0.000474032	-1.21846	1.07339
178694750	chr3:178694750:T:C	3.2882e-07	-1.50195e-10	-0.472958	0.000289643	-1.50195e-10	-0.400696	0.000391771	-1.50195e-10	-0.335676
178695018	chr3:178695018:A:G	8.10944e-07	-0.489582	0.919313	0.000329697	-1.19503	0.923861	0.000509223	-1.1821	1.10863
178695271	chr3:178695271:G:A	3.21044e-07	-0.503048	0.00615846	0.000130327	-1.20699	0.00769894	0.000192941	-1.19422	0.150255
178695297	chr3:178695297:CCA:C	6.70402e-08	-1.49845	-0.564725	6.25787e-05	-1.32856	-0.604354	8.21909e-05	-1.31845	-0.57886
178695505	chr3:178695505:T:G	4.47334e-07	-1.50195e-10	-0.165162	0.000385106	-1.50195e-10	-0.115826	0.000488576	-1.50195e-10	-0.114858
178695685	chr3:178695685:C:T	1.6317e-06	-1.50195e-10	1.12891	0.0083203	-1.50195e-10	2.95711	0.0026558	-1.50195e-10	1.57815
178695706	chr3:178695706:T:C	3.12476e-06	-1.50195e-10	1.77864	0.00320275	-1.50195e-10	2.00242	0.0050357	-1.50195e-10	2.21796
178695758	chr3:178695758:T:C	2.29513e-07	0.270241	-1.10275	6.87749e-05	-0.845018	-0.993487	8.46293e-05	-0.821854	-1.04622
178696347	chr3:178696347:T:G	1.59242e-07	0.101522	-1.29956	4.53784e-05	-0.94875	-1.30556	5.93344e-05	-0.927012	-1.29615
178696493	chr3:178696493:C:A	2.99738e-07	-0.544366	-0.0211938	0.000123449	-1.23366	-0.0198574	0.000182446	-1.22122	0.121322
178696590	chr3:178696590:C:G	2.72737e-07	-1.50195e-10	-0.659962	0.000223543	-1.50195e-10	-0.65974	0.000281252	-1.50195e-10	-0.667103
178696758	chr3:178696758:A:C	3.71574e-07	0.117869	-0.46859	0.000413791	0.449617	-0.4936	0.000549312	0.465291	-0.462977
178696991	chr3:178696991:A:C	1.8473e-07	-1.67174	0.62216	0.000180524	-1.68893	0.81545	0.000220202	-1.68815	0.776342
178697104	chr3:178697104:A:G	2.69933e-08	-1.7006	-1.27228	2.32052e-05	-1.65886	-1.26611	2.92965e-05	-1.65853	-1.27035
178697117	chr3:178697117:G:A	1.95971e-07	-0.346341	-0.644161	0.000111347	-0.673199	-0.683492	0.000151519	-0.650106	-0.635535
178697197	chr3:178697197:A:G	3.26179e-07	-0.0363578	-0.444665	0.000360882	0.289239	-0.470032	0.000479032	0.304393	-0.438979
178697532	chr3:178697532:G:A	3.2523e-07	-1.50195e-10	-0.483937	0.00062907	-1.50195e-10	0.374899	0.00040831	-1.50195e-10	-0.294327
178697596	chr3:178697596:C:T	3.11226e-07	-0.616818	0.0888691	0.000131698	-1.2795	0.0906702	0.000195681	-1.26768	0.237813
178698032	chr3:178698032:C:A	4.08618e-07	0.21734	-0.473029	0.000458772	0.556779	-0.497571	0.000609216	0.572838	-0.467018
178698349	chr3:178698349:CTGTCT:C	1.65748e-07	0.144279	-1.30228	4.6575e-05	-0.921813	-1.30647	6.0773e-05	-0.8997	-1.29951
178698408	chr3:178698408:T:C	1.87101e-07	-1.50195e-10	-1.03682	0.000157288	-1.50195e-10	-1.01126	0.00019818	-1.50195e-10	-1.01718
178698746	chr3:178698746:T:C	1.75471e-07	-1.65173	0.550736	0.000170383	-1.6739	0.742602	0.000208197	-1.67289	0.705018
178698947	chr3:178698947:C:A	7.48447e-08	-0.742582	-1.21047	4.08556e-05	-1.21173	-1.14757	5.07224e-05	-1.19764	-1.18235
178699199	chr3:178699199:G:A	2.48313e-07	0.371667	-1.12545	7.15776e-05	-0.776938	-1.02162	8.83716e-05	-0.752888	-1.07191
178699247	chr3:178699247:G:C	3.57359e-07	0.0295544	-0.419282	0.000397284	0.35999	-0.444682	0.000527751	0.37541	-0.413139
178699437	chr3:178699437:T:C	3.30905e-06	-1.50195e-10	1.83595	0.00339884	-1.50195e-10	2.06184	0.00535367	-1.50195e-10	2.27918
178699589	chr3:178699589:G:A	3.19418e-07	-1.50195e-10	-0.501967	0.000263354	-1.50195e-10	-0.495844	0.000330608	-1.50195e-10	-0.50542
178699877	chr3:178699877:C:T	1.58284e-06	-1.50195e-10	1.09851	0.00798422	-1.50195e-10	2.91588	0.00256807	-1.50195e-10	1.54456
178699909	chr3:178699909:C:T	3.35907e-06	-1.50195e-10	1.85095	0.00345274	-1.50195e-10	2.07758	0.0054411	-1.50195e-10	2.29538
178700014	chr3:178700014:G:A	7.33698e-08	-0.712268	-1.26069	3.26999e-05	-1.34366	-1.23832	4.15564e-05	-1.33641	-1.24289
178700083	chr3:178700083:G:C	6.46941e-08	-1.62904	-0.469763	7.26433e-05	-1.4574	-0.326383	8.50571e-05	-1.4539	-0.409136
178700663	chr3:178700663:G:C	4.64931e-07	1.17653	-1.3031	0.000150691	0.248168	-1.30228	0.000195984	0.275905	-1.30422
178700675	chr3:178700675:G:A	1.66826e-07	0.15113	-1.30265	4.67862e-05	-0.917195	-1.30656	6.10269e-05	-0.895016	-1.30002
178700817	chr3:178700817:TCAAA:T	1.62335e-07	0.121336	-1.30014	4.59448e-05	-0.936104	-1.3058	6.00558e-05	-0.91419	-1.29689
178700893	chr3:178700893:C:T	3.24106e-06	-1.50195e-10	1.81519	0.00332723	-1.50195e-10	2.04055	0.00523715	-1.50195e-10	2.25718
178700914	chr3:178700914:C:T	2.34238e-07	0.31188	-1.12401	6.88894e-05	-0.816727	-1.02011	8.49989e-05	-0.793189	-1.07053
178701131	chr3:178701131:G:C	1.64208e-07	0.134609	-1.30194	4.63094e-05	-0.927607	-1.30639	6.044e-05	-0.90557	-1.29913
178701174	chr3:178701174:C:T	1.73866e-07	0.185733	-1.29592	4.8155e-05	-0.891289	-1.30363	6.31919e-05	-0.868786	-1.29139
178701345	chr3:178701345:T:A	1.66215e-07	-1.50195e-10	-1.15519	0.000135664	-1.50195e-10	-1.15917	0.000171902	-1.50195e-10	-1.15943
178701525	chr3:178701525:T:C	2.43529e-07	0.322052	-1.09528	7.18987e-05	-0.809797	-0.984289	8.8436e-05	-0.786167	-1.03791
178701575	chr3:178701575:AAAAC:A	3.30179e-07	-1.50195e-10	-0.468834	0.00027226	-1.50195e-10	-0.462587	0.000341709	-1.50195e-10	-0.472394
178701579	chr3:178701579:C:A	2.1351e-07	0.257571	-1.16236	6.3566e-05	-0.851183	-1.06608	7.86426e-05	-0.828087	-1.11335
178701932	chr3:178701932:G:C	6.02364e-07	-1.50195e-10	0.132392	0.000552009	-1.50195e-10	0.24422	0.000783338	-1.50195e-10	0.357211
178701982	chr3:178701982:C:T	3.46049e-07	-1.50195e-10	-0.421887	0.000298876	-1.50195e-10	-0.369314	0.000377724	-1.50195e-10	-0.37219
178702355	chr3:178702355:A:T	2.65505e-07	-1.50195e-10	-0.686834	0.000222795	-1.50195e-10	-0.66309	0.000280857	-1.50195e-10	-0.668509
178702389	chr3:178702389:A:T	3.22315e-07	-1.50195e-10	-0.49294	0.000265946	-1.50195e-10	-0.48605	0.000333683	-1.50195e-10	-0.496161
178702396	chr3:178702396:T:C	2.18442e-07	-1.66369	0.781748	0.000214679	-1.68288	0.982682	0.000261488	-1.682	0.942034
178702688	chr3:178702688:T:C	1.69889e-07	0.166201	-1.29952	4.73066e-05	-0.907136	-1.30556	6.18922e-05	-0.884817	-1.29614
178702796	chr3:178702796:T:TA	7.36052e-08	-0.75577	-1.21398	4.0262e-05	-1.22197	-1.15197	5.00009e-05	-1.20802	-1.18629
178702840	chr3:178702840:C:T	2.69647e-08	-1.69589	-1.27805	2.28574e-05	-1.66761	-1.27246	2.8868e-05	-1.66731	-1.27631
178703422	chr3:178703422:T:C	1.7262e-07	0.181907	-1.29928	4.77926e-05	-0.897012	-1.30546	6.25488e-05	-0.874555	-1.29585
178703534	chr3:178703534:G:A	1.92334e-07	0.273463	-1.2827	5.12965e-05	-0.836387	-1.29534	6.78361e-05	-0.813121	-1.27614
178703704	chr3:178703704:G:A	4.2629e-07	0.223455	-0.436805	0.000478456	0.563226	-0.462006	0.000635747	0.579293	-0.430845
178703773	chr3:178703773:T:C	2.69282e-08	-1.69741	-1.27788	2.29241e-05	-1.66487	-1.27228	2.89522e-05	-1.66456	-1.27615
178703837	chr3:178703837:T:C	3.24004e-07	-1.50195e-10	-0.487713	0.000267352	-1.50195e-10	-0.480779	0.000335402	-1.50195e-10	-0.491024
178703881	chr3:178703881:T:C	2.71945e-08	-1.69876	-1.26669	2.3264e-05	-1.66223	-1.26021	2.93667e-05	-1.6619	-1.26459
178704308	chr3:178704308:T:C	2.73694e-08	-1.69472	-1.26432	2.31589e-05	-1.66945	-1.25751	2.9225e-05	-1.66915	-1.26218
178704501	chr3:178704501:C:A	1.97984e-07	0.309546	-1.28983	5.22878e-05	-0.812507	-1.30007	6.89326e-05	-0.788932	-1.28429
178704528	chr3:178704528:G:T	1.98753e-07	0.314494	-1.2909	5.23602e-05	-0.810073	-1.30112	6.89778e-05	-0.786467	-1.2861
178704536	chr3:178704536:T:C	1.40392e-07	-1.65073	0.326703	0.000133206	-1.67262	0.495174	0.000162908	-1.67159	0.458426
178705173	chr3:178705173:C:T	3.21688e-07	-1.50195e-10	-0.494886	0.000265422	-1.50195e-10	-0.488023	0.000332989	-1.50195e-10	-0.498245
178705514	chr3:178705514:T:G	2.39848e-05	0.316672	3.50003	0.00283544	-1.35352	3.23413	0.00390946	-1.33921	3.30401
178706063	chr3:178706063:C:A	2.04348e-07	0.335965	-1.28461	5.33743e-05	-0.794881	-1.29713	7.05446e-05	-0.771082	-1.27903
178706105	chr3:178706105:A:G	3.05841e-07	-0.0647121	-0.480692	0.000337901	0.258986	-0.505577	0.000448211	0.274029	-0.475118
178706317	chr3:178706317:C:T	2.61617e-07	-1.50195e-10	-0.701586	0.00021465	-1.50195e-10	-0.700334	0.000269958	-1.50195e-10	-0.708085
178706396	chr3:178706396:G:C	1.81304e-07	-1.06829	-3.16733e-10	0.000200726	-0.767401	-3.16733e-10	0.000254826	-0.765773	-3.16733e-10
178706425	chr3:178706425:T:C	7.57639e-08	-1.5094	-0.43145	7.03019e-05	-1.34196	-0.474581	9.25244e-05	-1.33204	-0.446837
178706617	chr3:178706617:C:T	1.91287e-07	-1.50195e-10	-1.01469	0.000160812	-1.50195e-10	-0.989108	0.000202687	-1.50195e-10	-0.994692
178706749	chr3:178706749:G:T	3.71566e-06	-1.50195e-10	1.95184	0.00383171	-1.50195e-10	2.18172	0.00605756	-1.50195e-10	2.40271
178706914	chr3:178706914:C:T	3.64498e-07	-1.50195e-10	-0.369948	0.000312794	-1.50195e-10	-0.323799	0.000395655	-1.50195e-10	-0.325812
178706915	chr3:178706915:G:A	8.19729e-08	-0.661215	-1.20086	3.62019e-05	-1.31209	-1.16815	4.59304e-05	-1.30453	-1.1747
178706931	chr3:178706931:C:G	4.62322e-07	1.17314	-1.30535	0.000149765	0.244554	-1.30483	0.000194927	0.272279	-1.30601
178706932	chr3:178706932:A:G	1.567e-07	-1.50195e-10	-1.21414	0.000130395	-1.50195e-10	-1.19877	0.000164418	-1.50195e-10	-1.20394
178707044	chr3:178707044:T:C	1.95881e-07	0.29829	-1.28925	5.19131e-05	-0.819613	-1.30016	6.84412e-05	-0.796136	-1.28424
178707194	chr3:178707194:G:A	1.87759e-07	0.253163	-1.28647	5.03505e-05	-0.851782	-1.29855	6.64424e-05	-0.828689	-1.28133
178707423	chr3:178707423:T:C	3.18309e-07	-0.641699	0.136252	0.000136089	-1.29381	0.137778	0.000202499	-1.28218	0.286562
178707717	chr3:178707717:AAT:A	2.98978e-07	0.512736	-1.08084	8.29938e-05	-0.682769	-0.967809	0.000102125	-0.657523	-1.02263
178707783	chr3:178707783:G:C	1.61918e-06	-1.50195e-10	1.12121	0.00823667	-1.50195e-10	2.94701	0.00263287	-1.50195e-10	1.56948
178707867	chr3:178707867:A:G	1.43694e-07	-1.50195e-10	-1.30078	0.000117698	-1.50195e-10	-1.30122	0.000149064	-1.50195e-10	-1.30198
178708139	chr3:178708139:T:C	6.04789e-07	-1.50195e-10	0.13641	0.000554222	-1.50195e-10	0.248221	0.000786633	-1.50195e-10	0.361409
178708318	chr3:178708318:G:A	1.96917e-07	0.315796	-1.30148	5.2027e-05	-0.811287	-1.30629	6.80359e-05	-0.78768	-1.29864
178708545	chr3:178708545:G:A	5.89819e-08	-1.51361	-0.677629	5.50779e-05	-1.34637	-0.71423	7.21854e-05	-1.33651	-0.6906
178708663	chr3:178708663:G:A	4.74424e-07	0.270515	-0.376882	0.0005342	0.614432	-0.403006	0.000710707	0.630696	-0.37079
178709287	chr3:178709287:A:G	4.06123e-07	0.131799	-0.393611	0.00045999	0.467133	-0.405273	0.000611437	0.482843	-0.373384
178709320	chr3:178709320:T:C	2.39796e-07	-0.461346	-0.327334	0.000130969	-1.1844	-0.00998018	0.000147381	-1.17155	-0.141781
178709554	chr3:178709554:C:T	5.0321e-07	-1.50195e-10	-0.0474607	0.000406544	-1.50195e-10	-0.061653	0.00051876	-1.50195e-10	-0.0549116
178709928	chr3:178709928:A:G	1.2649e-07	-0.187406	-1.2409	3.62907e-05	-1.23747	-1.24031	4.79116e-05	-1.22757	-1.20942
178710445	chr3:178710445:G:A	2.81283e-07	-1.50195e-10	-0.629107	0.000496174	-1.50195e-10	0.137583	0.000346825	-1.50195e-10	-0.457533
178710714	chr3:178710714:C:T	5.8259e-07	1.01033	-0.911313	0.000196624	0.102044	-0.890095	0.000250673	0.128659	-0.910863
178711051	chr3:178711051:G:A	7.60092e-07	-1.50195e-10	0.36497	0.0016603	-1.50195e-10	1.34541	0.0010048	-1.50195e-10	0.606189
178711064	chr3:178711064:G:A	7.61098e-07	-1.50195e-10	0.366293	0.000675918	-1.50195e-10	0.446727	0.000855282	-1.50195e-10	0.445077
178711298	chr3:178711298:G:A	2.38894e-05	3.81272	-3.16733e-10	0.00169968	1.36885	-3.16733e-10	0.0022282	1.4026	-3.16733e-10
178711462	chr3:178711462:G:A	1.54016e-07	-1.50195e-10	-1.23141	0.000124668	-1.50195e-10	-1.24369	0.000158593	-1.50195e-10	-1.24001
178711475	chr3:178711475:C:T	3.22981e-07	-0.00372023	-0.487155	9.91325e-05	-1.03877	-0.434117	0.000121519	-1.02899	-0.477301
178711612	chr3:178711612:TC:T	1.36796e-06	-1.50195e-10	0.952607	0.00130452	-1.50195e-10	1.10425	0.00188134	-1.50195e-10	1.23339
178711770	chr3:178711770:CTA:C	1.51185e-06	1.1453	-0.0926753	0.000524831	0.241219	-0.0474861	0.000673574	0.269253	-0.0630087
178711785	chr3:178711785:A:G	1.79439e-07	-1.6395	0.560864	0.000232842	-1.69255	1.07357	0.000239829	-1.6928	0.866371
178711787	chr3:178711787:C:T	9.51254e-08	-1.64813	-0.065146	7.61385e-05	-1.70738	-0.0294102	0.00010932	-1.707	0.094928
178711825	chr3:178711825:T:C	3.69761e-07	0.895602	-1.25122	8.22954e-05	-0.516809	-1.14222	9.96907e-05	-0.497623	-1.20666
178711827	chr3:178711827:T:C	1.43757e-07	-1.50195e-10	-1.30034	0.000117994	-1.50195e-10	-1.29871	0.000149099	-1.50195e-10	-1.30174
178711915	chr3:178711915:C:T	1.18682e-07	-0.194731	-1.29729	3.45008e-05	-1.23569	-1.29267	4.38161e-05	-1.22581	-1.30054
178712033	chr3:178712033:G:C	8.41089e-07	-1.50195e-10	0.466228	0.00074685	-1.50195e-10	0.54652	0.000946424	-1.50195e-10	0.546338
178712120	chr3:178712120:C:T	3.29314e-08	-1.66969	-1.10436	2.6702e-05	-1.69475	-1.08985	3.35532e-05	-1.69452	-1.0987
178712151	chr3:178712151:A:T	2.51855e-06	0.462457	1.10051	0.00150313	-0.471057	1.71702	0.00151482	-0.448374	1.46507
178712317	chr3:178712317:C:T	1.22639e-07	-0.155742	-1.30348	3.82756e-05	-1.12211	-1.30242	4.92315e-05	-1.11288	-1.29694
178712359	chr3:178712359:A:G	1.7308e-07	-1.50195e-10	-1.11472	0.000144633	-1.50195e-10	-1.09514	0.000181914	-1.50195e-10	-1.10282
178712406	chr3:178712406:G:A	3.86882e-07	0.153981	-0.46433	0.000456837	0.500187	-0.445204	0.000623232	0.515634	-0.387068
178712472	chr3:178712472:T:C	2.46653e-07	-1.50195e-10	-0.760486	0.00020327	-1.50195e-10	-0.754808	0.000255534	-1.50195e-10	-0.762999
178712799	chr3:178712799:G:A	5.73315e-08	-0.916726	-1.30289	2.58173e-05	-1.56384	-1.25446	3.16546e-05	-1.56052	-1.29095
178712882	chr3:178712882:C:G	1.17119e-07	-0.872115	-0.633164	7.74669e-05	-1.11272	-0.606775	0.000105725	-1.10157	-0.543947
178712912	chr3:178712912:TA:T	1.4074e-06	-1.50195e-10	0.981033	0.00672761	-1.50195e-10	2.74463	0.00224852	-1.50195e-10	1.41167
178712939	chr3:178712939:T:C	8.57131e-07	-1.50195e-10	0.485122	0.00356795	-1.50195e-10	2.1104	0.00133064	-1.50195e-10	0.887063
178713732	chr3:178713732:C:T	2.15849e-07	0.403106	-1.29699	6.51112e-05	-0.628764	-1.26448	8.22162e-05	-0.61411	-1.28289
178713868	chr3:178713868:C:T	1.50036e-07	-1.50195e-10	-1.25759	0.000123049	-1.50195e-10	-1.25676	0.000155417	-1.50195e-10	-1.26024
178713973	chr3:178713973:T:C	3.59435e-07	-1.50195e-10	-0.383936	0.000307055	-1.50195e-10	-0.342318	0.000385723	-1.50195e-10	-0.351235
178714107	chr3:178714107:C:T	2.80253e-08	-1.71069	-1.22467	2.28515e-05	-1.69558	-1.24474	2.96414e-05	-1.6957	-1.22149
178714273	chr3:178714273:C:T	2.31281e-07	-1.50195e-10	-0.824834	0.000200351	-1.50195e-10	-0.769271	0.000250939	-1.50195e-10	-0.781142
178714384	chr3:178714384:A:G	1.4576e-07	-1.50195e-10	-1.2865	0.000119586	-1.50195e-10	-1.28531	0.00015116	-1.50195e-10	-1.28801
178714885	chr3:178714885:C:T	9.05236e-07	-1.50195e-10	0.539726	0.000802762	-1.50195e-10	0.618714	0.00108813	-1.50195e-10	0.685866
178715509	chr3:178715509:G:C	9.58941e-08	-1.70522	-3.16733e-10	8.18402e-05	-1.66458	-3.16733e-10	0.000103786	-1.66403	-3.16733e-10
178715692	chr3:178715692:A:G	1.83214e-07	-1.50195e-10	-1.05782	0.000148604	-1.50195e-10	-1.06806	0.000185987	-1.50195e-10	-1.08068
178715717	chr3:178715717:A:T	2.23646e-06	2.66078	-1.2166	7.74899e-05	-0.465759	-1.25344	0.000101746	-0.438302	-1.24557
178715748	chr3:178715748:G:C	1.79882e-07	-1.50195e-10	-1.07617	0.000145987	-1.50195e-10	-1.08582	0.000189169	-1.50195e-10	-1.06371
178716555	chr3:178716555:T:C	2.97032e-08	-1.6449	-1.23231	3.14304e-05	-1.37868	-1.24289	4.01249e-05	-1.37659	-1.23776
178716557	chr3:178716557:C:T	2.01575e-07	-1.50195e-10	-0.962309	0.000163346	-1.50195e-10	-0.973471	0.000212126	-1.50195e-10	-0.94917
178716767	chr3:178716767:A:C	3.23758e-08	-1.5413	-1.24975	2.42758e-05	-1.66483	-1.21504	3.03184e-05	-1.66289	-1.23171
178716781	chr3:178716781:G:A	6.58656e-07	1.37742	-1.15569	0.000126925	-0.0659583	-1.15979	0.000160307	-0.0730595	-1.1562
178716820	chr3:178716820:G:A	1.79726e-07	-1.50195e-10	-1.07703	0.000145722	-1.50195e-10	-1.08764	0.000187529	-1.50195e-10	-1.07242
178716828	chr3:178716828:C:T	1.08672e-07	-1.58014	-3.16733e-10	8.47213e-05	-1.62998	-3.16733e-10	0.00010749	-1.62895	-3.16733e-10
178716933	chr3:178716933:TA:T	1.42842e-07	-1.50195e-10	-1.30673	0.000117057	-1.50195e-10	-1.30669	0.000148382	-1.50195e-10	-1.30656
178717273	chr3:178717273:AC:A	2.28014e-07	-1.50195e-10	-0.839064	0.000186109	-1.50195e-10	-0.843012	0.000233744	-1.50195e-10	-0.852128
178717364	chr3:178717364:G:A	4.51003e-06	1.76593	0.37966	0.000861039	0.2061	0.482696	0.00109919	0.221297	0.474675
178717594	chr3:178717594:T:G	3.09975e-06	2.29367	-0.52306	0.000950376	1.29734	-0.509829	0.00118786	1.3279	-0.554346
178718361	chr3:178718361:T:C	1.79564e-07	-1.50195e-10	-1.07794	0.000145818	-1.50195e-10	-1.08698	0.000188458	-1.50195e-10	-1.06748
178718388	chr3:178718388:T:C	3.00585e-08	-1.60937	-1.25595	3.31384e-05	-1.30414	-1.26451	4.22742e-05	-1.30182	-1.26035
178718952	chr3:178718952:TATAAG:T	3.88647e-07	-1.50195e-10	-0.305797	0.000335636	-1.50195e-10	-0.253318	0.000418417	-1.50195e-10	-0.269876
178719201	chr3:178719201:TCTC:T	5.75706e-08	-1.35948	-0.855978	3.7271e-05	-1.58409	-0.867038	4.77004e-05	-1.58905	-0.852366
178719552	chr3:178719552:T:C	1.43048e-07	-1.50195e-10	-1.30529	0.00011713	-1.50195e-10	-1.30606	0.000148514	-1.50195e-10	-1.30567
178719904	chr3:178719904:C:T	1.42903e-07	-1.50195e-10	-1.3063	0.000117212	-1.50195e-10	-1.30536	0.000148489	-1.50195e-10	-1.30585
178719955	chr3:178719955:T:C	1.55093e-07	-1.50195e-10	-1.22444	0.0001264	-1.50195e-10	-1.22989	0.000158957	-1.50195e-10	-1.23772
178720974	chr3:178720974:T:C	1.74628e-07	-1.50195e-10	-1.10581	0.000141921	-1.50195e-10	-1.11408	0.000183203	-1.50195e-10	-1.09576
178720980	chr3:178720980:T:G	1.77969e-07	-1.50195e-10	-1.08686	0.000144612	-1.50195e-10	-1.09529	0.000186811	-1.50195e-10	-1.07626
178721032	chr3:178721032:G:T	1.42841e-07	-1.50195e-10	-1.30674	0.00011708	-1.50195e-10	-1.30649	0.000148366	-1.50195e-10	-1.30667
178721115	chr3:178721115:G:A	1.01921e-07	-1.64427	-3.16733e-10	8.12541e-05	-1.67176	-3.16733e-10	0.000102868	-1.6729	-3.16733e-10
178721187	chr3:178721187:AC:A	1.42841e-07	-1.50195e-10	-1.30674	0.000117088	-1.50195e-10	-1.30641	0.000148373	-1.50195e-10	-1.30662
178721877	chr3:178721877:CT:C	1.45609e-07	-1.50195e-10	-1.28755	0.000144243	-1.50195e-10	-1.09785	0.000155483	-1.50195e-10	-1.25981
178722386	chr3:178722386:G:C	1.8542e-07	-1.50195e-10	-1.04584	0.000150559	-1.50195e-10	-1.05499	0.000194825	-1.50195e-10	-1.03425
178722423	chr3:178722423:C:T	1.00012e-06	-1.50195e-10	0.639405	0.000895447	-1.50195e-10	0.727979	0.00121839	-1.50195e-10	0.798934
178722594	chr3:178722594:C:T	1.22554e-06	2.03147	-1.18881	0.000370063	1.01629	-1.17196	0.000470761	1.0409	-1.19291
178722614	chr3:178722614:C:T	1.43225e-07	-1.50195e-10	-1.30405	0.000117282	-1.50195e-10	-1.30476	0.000148598	-1.50195e-10	-1.30511
178722908	chr3:178722908:CCA:C	6.01353e-07	-1.50195e-10	0.130713	0.000525933	-1.50195e-10	0.19583	0.00065649	-1.50195e-10	0.180554
178723402	chr3:178723402:T:G	9.8519e-07	-1.50195e-10	0.624366	0.000882215	-1.50195e-10	0.713092	0.00119958	-1.50195e-10	0.783377
178723407	chr3:178723407:C:A	6.72706e-07	-1.50195e-10	0.24284	0.000528865	-1.50195e-10	0.201389	0.000669322	-1.50195e-10	0.199912
178723411	chr3:178723411:T:C	1.43265e-07	-1.50195e-10	-1.30377	0.000117313	-1.50195e-10	-1.3045	0.000148639	-1.50195e-10	-1.30483
178724269	chr3:178724269:AT:A	2.24547e-06	2.74249	-1.29428	8.09431e-05	-0.396436	-1.27916	0.000105449	-0.368213	-1.27991
178724609	chr3:178724609:G:A	1.42874e-07	-1.50195e-10	-1.30651	0.000117169	-1.50195e-10	-1.30573	0.000148444	-1.50195e-10	-1.30615
178724919	chr3:178724919:T:C	3.36688e-08	-1.46553	-1.28637	2.25884e-05	-1.66139	-1.29052	2.86813e-05	-1.66216	-1.28794
178725598	chr3:178725598:G:T	1.93204e-06	2.53564	-1.23778	7.06265e-05	-0.540231	-1.27171	9.25053e-05	-0.513576	-1.26551
178725749	chr3:178725749:T:C	1.84928e-07	-1.50195e-10	-1.04851	0.000150109	-1.50195e-10	-1.05798	0.000194249	-1.50195e-10	-1.03721
178725884	chr3:178725884:C:A	1.58873e-07	-1.50195e-10	-1.20036	0.000131011	-1.50195e-10	-1.19407	0.000166361	-1.50195e-10	-1.1922
178725889	chr3:178725889:T:C	6.31172e-07	-1.50195e-10	0.179109	0.000552681	-1.50195e-10	0.245436	0.000689722	-1.50195e-10	0.229936
178725928	chr3:178725928:T:C	2.36447e-06	2.80195	-1.30211	8.22467e-05	-0.367733	-1.29189	0.000107207	-0.339186	-1.29241
178726253	chr3:178726253:C:T	1.4332e-07	-1.50195e-10	-1.30339	0.000117352	-1.50195e-10	-1.30417	0.000148685	-1.50195e-10	-1.30453
178726463	chr3:178726463:T:C	2.19419e-07	-1.50195e-10	-0.877485	0.000178875	-1.50195e-10	-0.882654	0.000224794	-1.50195e-10	-0.891169
178726483	chr3:178726483:A:G	4.60437e-08	-1.1882	-1.25068	3.31404e-05	-1.34123	-1.22736	4.17125e-05	-1.33819	-1.23736
178726616	chr3:178726616:C:A	4.17268e-08	-1.5791	-0.958223	3.33813e-05	-1.6818	-0.879549	4.02271e-05	-1.68025	-0.931566
178726692	chr3:178726692:A:G	6.99373e-08	-1.13737	-0.883497	5.28947e-05	-1.29722	-0.803825	6.59451e-05	-1.294	-0.823531
178726873	chr3:178726873:A:T	6.0889e-07	-1.50195e-10	0.143169	0.000505552	-1.50195e-10	0.156308	0.000651427	-1.50195e-10	0.172813
178726886	chr3:178726886:G:C	1.95662e-07	-1.50195e-10	-0.992082	0.000161638	-1.50195e-10	-0.983982	0.000206804	-1.50195e-10	-0.97458
178726938	chr3:178726938:A:T	1.46655e-07	-1.50195e-10	-1.28039	0.000119856	-1.50195e-10	-1.28305	0.000151373	-1.50195e-10	-1.28661
178727293	chr3:178727293:T:C	2.01836e-06	2.57131	-1.22974	7.24366e-05	-0.520331	-1.2663	9.49484e-05	-0.493453	-1.25957
178727377	chr3:178727377:C:T	2.9573e-08	-1.6338	-1.2478	3.16987e-05	-1.35567	-1.2574	4.04457e-05	-1.35351	-1.25289
178728096	chr3:178728096:T:C	1.42961e-07	-1.50195e-10	-1.3059	0.000117068	-1.50195e-10	-1.30659	0.000148413	-1.50195e-10	-1.30635
178728217	chr3:178728217:G:C	1.43044e-07	-1.50195e-10	-1.30531	0.000117375	-1.50195e-10	-1.30397	0.000148648	-1.50195e-10	-1.30477
178728478	chr3:178728478:A:C	3.89605e-08	-1.59878	-1.00714	2.78612e-05	-1.69028	-1.05183	3.68376e-05	-1.68897	-1.01087
178728517	chr3:178728517:G:A	3.89215e-08	-1.59177	-1.01515	2.77396e-05	-1.68728	-1.0592	3.66605e-05	-1.68587	-1.01878
178729043	chr3:178729043:C:T	3.73962e-07	-0.344314	-3.16733e-10	0.000299948	-0.365735	-3.16733e-10	0.000378708	-0.369587	-3.16733e-10
178729242	chr3:178729242:T:C	1.42866e-07	-1.50195e-10	-1.30656	0.000117058	-1.50195e-10	-1.30668	0.000148377	-1.50195e-10	-1.3066
178729519	chr3:178729519:G:A	3.83659e-08	-1.59071	-1.03059	2.73663e-05	-1.68678	-1.07325	3.61227e-05	-1.68536	-1.03407
178729581	chr3:178729581:G:A	2.92497e-08	-1.63458	-1.25802	3.14041e-05	-1.356	-1.2664	4.00521e-05	-1.35383	-1.26234
178730042	chr3:178730042:A:G	1.02897e-07	-1.63474	-3.16733e-10	8.1851e-05	-1.66444	-3.16733e-10	0.000103614	-1.66568	-3.16733e-10
178730102	chr3:178730102:C:T	1.04913e-07	-1.61534	-3.16733e-10	8.31319e-05	-1.64892	-3.16733e-10	0.000105215	-1.65035	-3.16733e-10
178730355	chr3:178730355:T:C	2.98113e-08	-1.63101	-1.24257	3.20544e-05	-1.34977	-1.25214	4.09085e-05	-1.34758	-1.24743
178730994	chr3:178730994:C:A	3.8936e-08	-1.59128	-1.01527	2.77357e-05	-1.68727	-1.05935	3.66571e-05	-1.68586	-1.01888
178731273	chr3:178731273:T:C	9.38708e-07	1.79907	-1.22304	0.000274692	0.814086	-1.26778	0.000365962	0.837686	-1.24151
178731305	chr3:178731305:C:T	3.96801e-08	-1.57352	-1.0141	2.80098e-05	-1.67895	-1.05785	3.703e-05	-1.67731	-1.01731
178731479	chr3:178731479:T:C	1.00475e-07	-1.65856	-3.16733e-10	7.94444e-05	-1.69429	-3.16733e-10	0.000100658	-1.69462	-3.16733e-10
178731600	chr3:178731600:A:C	1.1636e-07	-0.433499	-1.07828	3.75197e-05	-1.29456	-1.14992	4.94169e-05	-1.28943	-1.11663
178731733	chr3:178731733:A:G	3.96904e-08	-1.57078	-1.01658	2.79819e-05	-1.67767	-1.06012	3.69874e-05	-1.676	-1.01977
178731818	chr3:178731818:G:A	1.67097e-06	2.41624	-1.26355	6.55304e-05	-0.599135	-1.28769	8.56476e-05	-0.573153	-1.28296
178731946	chr3:178731946:C:T	2.2929e-07	-1.50195e-10	-0.833483	0.000187052	-1.50195e-10	-0.837955	0.000235044	-1.50195e-10	-0.846581
178732103	chr3:178732103:T:C	1.47835e-07	-1.50195e-10	-1.27237	0.000120499	-1.50195e-10	-1.27771	0.00015359	-1.50195e-10	-1.27207
178732118	chr3:178732118:G:A	4.47533e-08	-1.2021	-1.2652	3.21867e-05	-1.35291	-1.24488	4.05613e-05	-1.34992	-1.25362
178732122	chr3:178732122:T:C	1.43263e-07	-1.50195e-10	-1.30379	0.00013244	-1.50195e-10	-1.18322	0.000150824	-1.50195e-10	-1.29024
178732250	chr3:178732250:A:G	2.37985e-07	-1.50195e-10	-0.79626	0.000194118	-1.50195e-10	-0.80088	0.00024385	-1.50195e-10	-0.809799
178732773	chr3:178732773:T:C	4.04378e-08	-1.55655	-1.01216	2.83014e-05	-1.67044	-1.05599	3.74275e-05	-1.66861	-1.01534
178733276	chr3:178733276:T:C	2.27483e-06	2.6664	-1.20521	8.13328e-05	-0.42278	-1.24801	0.000106757	-0.395874	-1.23993
178733278	chr3:178733278:C:T	3.98034e-08	-1.57388	-1.01064	2.80821e-05	-1.67947	-1.05474	3.71336e-05	-1.67785	-1.01398
178733425	chr3:178733425:A:C	2.96522e-08	-1.63906	-1.23987	3.15867e-05	-1.36693	-1.24968	4.03147e-05	-1.36479	-1.24484
178733520	chr3:178733520:G:A	1.79268e-07	-1.50195e-10	-1.07959	0.000145553	-1.50195e-10	-1.0888	0.000182192	-1.50195e-10	-1.10129
178733660	chr3:178733660:T:C	3.66853e-08	-1.64166	-1.02443	2.70419e-05	-1.70382	-1.06814	3.5691e-05	-1.70304	-1.02841
178733689	chr3:178733689:T:C	3.24833e-08	-1.65532	-1.13242	2.43848e-05	-1.70784	-1.16754	3.18637e-05	-1.70732	-1.13756
178733725	chr3:178733725:C:T	3.59817e-08	-1.6679	-1.01755	2.70376e-05	-1.71022	-1.0619	3.56829e-05	-1.70995	-1.02174
178733730	chr3:178733730:C:T	1.11946e-07	-1.55045	-3.16733e-10	8.32066e-05	-1.64802	-3.16733e-10	0.000105453	-1.64808	-3.16733e-10
178733880	chr3:178733880:A:G	3.58213e-08	-1.65306	-1.03687	2.66433e-05	-1.70719	-1.07962	3.51223e-05	-1.70662	-1.0409
178733896	chr3:178733896:A:C	3.03478e-08	-1.6353	-1.22044	3.24321e-05	-1.35857	-1.23163	4.14227e-05	-1.35641	-1.22611
178733967	chr3:178733967:A:C	1.76678e-07	-1.50195e-10	-1.09414	0.000143509	-1.50195e-10	-1.10295	0.000179704	-1.50195e-10	-1.11504
178734152	chr3:178734152:G:C	3.6157e-08	-1.655	-1.0256	2.6907e-05	-1.70769	-1.06927	3.54983e-05	-1.70715	-1.02971
178734287	chr3:178734287:G:A	1.08358e-06	-1.50195e-10	0.719558	0.000970903	-1.50195e-10	0.808882	0.00132249	-1.50195e-10	0.880921
178734293	chr3:178734293:T:C	3.56439e-08	-1.65898	-1.03591	2.66308e-05	-1.7086	-1.07867	3.51046e-05	-1.70815	-1.03987
178734757	chr3:178734757:A:T	3.51449e-08	-1.65996	-1.04903	2.63074e-05	-1.70881	-1.09069	3.46429e-05	-1.70837	-1.05289
178735153	chr3:178735153:C:T	9.22678e-07	1.76754	-1.20873	5.03957e-05	-0.898876	-1.25056	6.58225e-05	-0.876736	-1.24266
178735168	chr3:178735168:T:C	3.55584e-08	-1.66095	-1.03634	2.66068e-05	-1.70903	-1.07915	3.50703e-05	-1.70861	-1.04039
178735282	chr3:178735282:G:A	3.58444e-08	-1.65972	-1.02956	2.67799e-05	-1.70877	-1.07292	3.53171e-05	-1.70833	-1.03365
178735473	chr3:178735473:T:C	2.96395e-08	-1.6392	-1.24017	3.1576e-05	-1.36699	-1.24995	4.03006e-05	-1.36486	-1.24513
178735595	chr3:178735595:C:T	1.44977e-07	-1.50195e-10	-1.29189	0.000142099	-1.50195e-10	-1.11282	0.000154406	-1.50195e-10	-1.26677
178735925	chr3:178735925:A:G	1.87601e-07	-1.50195e-10	-1.03415	0.00015387	-1.50195e-10	-1.03324	0.000194193	-1.50195e-10	-1.0375
178735938	chr3:178735938:C:T	2.01791e-07	-0.961234	-3.16733e-10	0.000163219	-0.974252	-3.16733e-10	0.000207352	-0.971934	-3.16733e-10
178736137	chr3:178736137:C:T	1.48549e-06	1.56455	-0.52952	0.00049827	0.639574	-0.497776	0.000615919	0.662652	-0.54589
178736337	chr3:178736337:T:C	3.92946e-08	-1.5147	-1.08268	2.71112e-05	-1.64821	-1.12119	3.56784e-05	-1.64594	-1.08587
178736529	chr3:178736529:C:T	1.43678e-07	-1.50195e-10	-1.30089	0.00011795	-1.50195e-10	-1.29909	0.000149847	-1.50195e-10	-1.29674
178736853	chr3:178736853:A:G	9.97935e-07	1.82733	-1.19011	5.25777e-05	-0.870783	-1.23627	6.87591e-05	-0.848331	-1.22741
178736983	chr3:178736983:T:C	2.46862e-07	-1.50195e-10	-0.759638	0.000201304	-1.50195e-10	-0.764526	0.000252816	-1.50195e-10	-0.77369
178737062	chr3:178737062:G:A	1.21902e-07	-1.46525	-3.16733e-10	0.000110599	-1.36343	-3.16733e-10	0.000139799	-1.36615	-3.16733e-10
178737111	chr3:178737111:A:T	1.47614e-07	-1.50195e-10	-1.27387	0.000120583	-1.50195e-10	-1.27701	0.000152222	-1.50195e-10	-1.28102
178737448	chr3:178737448:G:A	2.52155e-07	-1.50195e-10	-0.738424	0.000205225	-1.50195e-10	-0.745236	0.000257611	-1.50195e-10	-0.754901
178737691	chr3:178737691:T:C	1.29364e-07	-1.40584	-3.16733e-10	9.17187e-05	-1.55062	-3.16733e-10	0.000116237	-1.55072	-3.16733e-10
178737824	chr3:178737824:G:T	1.4852e-07	-1.50195e-10	-1.26775	0.000121277	-1.50195e-10	-1.27127	0.000153034	-1.50195e-10	-1.2757
178737903	chr3:178737903:A:G	1.44526e-07	-1.50195e-10	-1.29501	0.000118209	-1.50195e-10	-1.29689	0.00014949	-1.50195e-10	-1.29913
178737946	chr3:178737946:A:G	1.00075e-07	-1.66254	-3.16733e-10	8.03058e-05	-1.6835	-3.16733e-10	0.000101686	-1.68447	-3.16733e-10
178738391	chr3:178738391:T:C	4.50617e-07	-1.50195e-10	-0.157852	0.000391036	-1.50195e-10	-0.100544	0.000486846	-1.50195e-10	-0.118404
178738424	chr3:178738424:C:T	1.42883e-07	-1.50195e-10	-1.30644	0.00011706	-1.50195e-10	-1.30666	0.000148361	-1.50195e-10	-1.30671
178738799	chr3:178738799:C:T	1.42857e-07	-1.50195e-10	-1.30663	0.000117094	-1.50195e-10	-1.30636	0.000148429	-1.50195e-10	-1.30625
178738814	chr3:178738814:T:C	1.64536e-07	-1.50195e-10	-1.16534	0.000133726	-1.50195e-10	-1.17355	0.000171534	-1.50195e-10	-1.16157
178738922	chr3:178738922:A:G	1.42848e-07	-1.50195e-10	-1.30669	0.000117051	-1.50195e-10	-1.30674	0.00014836	-1.50195e-10	-1.30671
178738935	chr3:178738935:GAATC:G	1.38051e-06	1.77298	-0.811237	0.000441807	0.807108	-0.785579	0.000551429	0.830946	-0.824787
178739287	chr3:178739287:A:G	2.95064e-08	-1.66085	-1.22302	3.06308e-05	-1.41332	-1.23402	3.91129e-05	-1.41132	-1.22858
178739504	chr3:178739504:A:G	1.42844e-07	-1.50195e-10	-1.30672	0.000117052	-1.50195e-10	-1.30673	0.000148363	-1.50195e-10	-1.30669
178739958	chr3:178739958:C:T	1.69619e-06	2.44125	-1.27358	6.42643e-05	-0.612125	-1.29421	8.38952e-05	-0.586311	-1.29047
178740419	chr3:178740419:C:T	1.42845e-07	-1.50195e-10	-1.30671	0.000117079	-1.50195e-10	-1.3065	0.000148364	-1.50195e-10	-1.30669
178740737	chr3:178740737:T:C	1.45814e-07	-1.50195e-10	-1.28614	0.000119181	-1.50195e-10	-1.2887	0.000150594	-1.50195e-10	-1.29176
178741213	chr3:178741213:A:G	2.43295e-07	-1.50195e-10	-0.774193	0.000198474	-1.50195e-10	-0.778687	0.000249095	-1.50195e-10	-0.788518
178741327	chr3:178741327:C:T	1.77306e-07	-1.50195e-10	-1.09059	0.000146375	-1.50195e-10	-1.08317	0.000188149	-1.50195e-10	-1.06912
178741460	chr3:178741460:A:T	2.16762e-07	-0.889669	-3.16733e-10	8.55902e-05	-1.61977	-3.16733e-10	0.000108334	-1.62114	-3.16733e-10
178741695	chr3:178741695:A:C	1.43049e-07	-1.50195e-10	-1.30528	0.000117342	-1.50195e-10	-1.30426	0.000148931	-1.50195e-10	-1.30287
178741868	chr3:178741868:T:C	1.60996e-07	-1.50195e-10	-1.18709	0.000130977	-1.50195e-10	-1.19432	0.000167596	-1.50195e-10	-1.18479
178741877	chr3:178741877:T:C	9.04622e-07	1.78632	-1.24727	0.000267456	0.803162	-1.28355	0.000354471	0.826599	-1.26233
178742421	chr3:178742421:G:T	1.48112e-07	-1.50195e-10	-1.2705	0.000120902	-1.50195e-10	-1.27436	0.000152587	-1.50195e-10	-1.27862
178742594	chr3:178742594:T:C	1.61018e-06	2.35021	-1.23458	6.27771e-05	-0.662116	-1.26764	8.20973e-05	-0.636903	-1.26154
178742660	chr3:178742660:A:G	2.15564e-07	-1.50195e-10	-0.895212	0.000176179	-1.50195e-10	-0.897841	0.000221561	-1.50195e-10	-0.905655
178742767	chr3:178742767:G:A	3.57665e-08	-1.58823	-1.10323	2.55896e-05	-1.68783	-1.13933	3.3581e-05	-1.68642	-1.10597
178743118	chr3:178743118:A:G	2.91964e-08	-1.64185	-1.25257	3.11753e-05	-1.36835	-1.26137	3.97701e-05	-1.3662	-1.25704
178743197	chr3:178743197:C:T	1.07242e-07	-1.59338	-3.16733e-10	0.000103836	-1.42654	-3.16733e-10	0.000131903	-1.42428	-3.16733e-10
178743202	chr3:178743202:A:G	5.86586e-07	-1.50195e-10	0.105851	0.000461573	-1.50195e-10	0.0652962	0.000584692	-1.50195e-10	0.0647327
178743332	chr3:178743332:T:C	1.4325e-07	-1.50195e-10	-1.30388	0.000117548	-1.50195e-10	-1.3025	0.000149249	-1.50195e-10	-1.30074
178743619	chr3:178743619:C:T	5.44319e-05	4.63624	-3.16733e-10	0.00294415	1.91823	-3.16733e-10	0.00386821	1.95419	-3.16733e-10
178743711	chr3:178743711:G:A	1.50823e-07	-1.50195e-10	-1.25236	0.000123086	-1.50195e-10	-1.25646	0.000155159	-1.50195e-10	-1.2619
178743983	chr3:178743983:C:T	3.17484e-08	-1.62945	-1.18118	2.35194e-05	-1.70381	-1.20771	3.04613e-05	-1.70302	-1.18687
178744655	chr3:178744655:C:G	3.60685e-08	-1.595	-1.08805	2.58247e-05	-1.69063	-1.12739	3.3885e-05	-1.68931	-1.09407
178744820	chr3:178744820:A:G	1.47173e-07	-1.50195e-10	-1.27686	0.000119848	-1.50195e-10	-1.28312	0.000151988	-1.50195e-10	-1.28255
178745323	chr3:178745323:G:A	1.51083e-06	2.29265	-1.24071	6.07965e-05	-0.689708	-1.2721	7.94553e-05	-0.664832	-1.26633
178745406	chr3:178745406:G:A	3.94754e-07	-0.290207	-3.16733e-10	0.000125296	-1.23866	-3.16733e-10	0.000158178	-1.24263	-3.16733e-10
178745531	chr3:178745531:C:A	2.90485e-08	-1.64668	-1.25283	3.08301e-05	-1.37926	-1.26159	3.93277e-05	-1.37714	-1.25728
178745670	chr3:178745670:A:C	1.57635e-07	-1.50195e-10	-1.20819	0.000128262	-1.50195e-10	-1.21527	0.000163935	-1.50195e-10	-1.20688
178745858	chr3:178745858:C:T	3.74022e-07	-0.344155	-3.16733e-10	0.00030011	-0.365195	-3.16733e-10	0.000378922	-0.369022	-3.16733e-10
178746066	chr3:178746066:G:A	8.29936e-07	1.725	-1.27212	0.000259591	0.752565	-1.2628	0.0003328	0.775945	-1.27476
178746091	chr3:178746091:A:C	2.1788e-07	-1.50195e-10	-0.884526	0.000178068	-1.50195e-10	-0.887177	0.000223919	-1.50195e-10	-0.895068
178746343	chr3:178746343:A:G	3.59495e-08	-1.61188	-1.07447	2.59713e-05	-1.6973	-1.11505	3.41066e-05	-1.69622	-1.08064
178746500	chr3:178746500:G:A	7.95003e-07	1.67535	-1.26547	0.000250602	0.709894	-1.25537	0.000320877	0.73307	-1.26837
178746831	chr3:178746831:T:C	3.45157e-08	-1.55532	-1.17174	3.05177e-05	-1.45871	-1.19233	3.91708e-05	-1.46132	-1.1771
178747261	chr3:178747261:C:A	2.21268e-06	2.73793	-1.30444	7.5896e-05	-0.433305	-1.30668	9.89014e-05	-0.405499	-1.30673
178747315	chr3:178747315:G:C	2.22599e-07	-1.50195e-10	-0.863095	0.000181914	-1.50195e-10	-0.865813	0.000228709	-1.50195e-10	-0.873902
178747407	chr3:178747407:T:C	3.57882e-08	-1.59843	-1.09243	2.56858e-05	-1.69204	-1.13136	3.36893e-05	-1.69077	-1.0984
178747503	chr3:178747503:A:C	1.42885e-07	-1.50195e-10	-1.30643	0.000131123	-1.50195e-10	-1.19321	0.000149742	-1.50195e-10	-1.29744
178748327	chr3:178748327:C:T	1.67333e-07	-1.50195e-10	-1.14848	0.000135933	-1.50195e-10	-1.15718	0.000174482	-1.50195e-10	-1.14453
178748444	chr3:178748444:T:A	1.45789e-07	-1.50195e-10	-1.28631	0.000119755	-1.50195e-10	-1.2839	0.000151419	-1.50195e-10	-1.2863
178748724	chr3:178748724:T:C	3.52011e-07	-1.50195e-10	-0.404807	0.000292153	-1.50195e-10	-0.392065	0.000367077	-1.50195e-10	-0.400782
178748734	chr3:178748734:C:A	3.5614e-08	-1.61128	-1.08445	2.57411e-05	-1.69712	-1.12413	3.37775e-05	-1.69603	-1.09053
178749030	chr3:178749030:G:A	2.76838e-08	-1.68317	-1.26445	2.21445e-05	-1.70064	-1.27111	2.81297e-05	-1.70121	-1.26832
178749065	chr3:178749065:G:A	2.34799e-07	-1.50195e-10	-0.809738	0.000191012	-1.50195e-10	-0.817009	0.00024009	-1.50195e-10	-0.82534
178749195	chr3:178749195:T:C	1.09984e-07	-1.56814	-3.16733e-10	8.67701e-05	-1.60608	-3.16733e-10	0.000109771	-1.60796	-3.16733e-10
178749239	chr3:178749239:G:T	2.8955e-08	-1.64949	-1.25323	3.06195e-05	-1.38573	-1.26197	3.90578e-05	-1.38363	-1.25768
178749831	chr3:178749831:A:G	3.04592e-08	-1.70396	-1.14812	2.85089e-05	-1.53645	-1.18268	3.69665e-05	-1.53933	-1.15701
178750278	chr3:178750278:AG:A	1.54335e-07	-1.22934	-3.16733e-10	7.88471e-05	-1.70183	-3.16733e-10	9.98897e-05	-1.70229	-3.16733e-10
178750481	chr3:178750481:A:C	4.67324e-08	-1.27444	-1.1496	3.47308e-05	-1.41187	-1.10984	4.34137e-05	-1.4091	-1.12648
178750501	chr3:178750501:A:C	1.43206e-07	-1.30418	-3.16733e-10	0.000105262	-1.41289	-3.16733e-10	0.000133401	-1.41299	-3.16733e-10
178750730	chr3:178750730:C:T	1.62905e-07	-1.50195e-10	-1.1753	0.000132441	-1.50195e-10	-1.1832	0.000169591	-1.50195e-10	-1.17296
178750848	chr3:178750848:A:T	1.63228e-07	-1.50195e-10	-1.17332	0.000132702	-1.50195e-10	-1.18124	0.000169934	-1.50195e-10	-1.17094
178750986	chr3:178750986:T:C	2.12372e-07	-1.50195e-10	-0.910129	0.000173383	-1.50195e-10	-0.91384	0.000218134	-1.50195e-10	-0.921246
178751023	chr3:178751023:C:A	1.46906e-07	-1.50195e-10	-1.27868	0.000120032	-1.50195e-10	-1.28159	0.000151545	-1.50195e-10	-1.28547
178751160	chr3:178751160:G:A	2.99734e-08	-1.57168	-1.29648	3.49294e-05	-1.22066	-1.29535	4.44252e-05	-1.21802	-1.29452
178751205	chr3:178751205:C:A	9.84784e-08	-1.67863	-3.16733e-10	7.82134e-05	-1.7099	-3.16733e-10	9.91554e-05	-1.70967	-3.16733e-10
178751440	chr3:178751440:C:T	1.4307e-07	-1.50195e-10	-1.30513	0.000117364	-1.50195e-10	-1.30407	0.000148965	-1.50195e-10	-1.30264
178751732	chr3:178751732:A:G	5.0451e-08	-1.20258	-1.14489	3.70886e-05	-1.3522	-1.10383	4.6361e-05	-1.34916	-1.12073
178752144	chr3:178752144:C:T	5.71581e-07	1.37867	-1.29874	0.000123659	0.0543755	-1.30619	0.000162457	0.082233	-1.29817
178752631	chr3:178752631:G:A	2.43483e-07	-1.50195e-10	-0.773423	0.00020148	-1.50195e-10	-0.763653	0.000253601	-1.50195e-10	-0.77059
178752633	chr3:178752633:T:A	1.52831e-07	-1.50195e-10	-1.23914	0.00012574	-1.50195e-10	-1.23513	0.000158198	-1.50195e-10	-1.24251
178752895	chr3:178752895:T:C	2.83439e-08	-1.64805	-1.27601	3.00971e-05	-1.38256	-1.28236	3.83504e-05	-1.38045	-1.27913
178752959	chr3:178752959:G:A	1.08082e-07	-1.58558	-3.16733e-10	8.56046e-05	-1.61961	-3.16733e-10	0.00010831	-1.62135	-3.16733e-10
178753032	chr3:178753032:C:T	2.1434e-07	-0.900908	-3.16733e-10	0.000217619	-0.686596	-3.16733e-10	0.000275962	-0.68609	-3.16733e-10
178753188	chr3:178753188:A:T	6.75352e-07	0.432006	-0.185241	0.000187209	-0.76042	-0.0766998	0.000238873	-0.749582	-0.0808408
178753301	chr3:178753301:G:A	1.27656e-06	2.1749	-1.29144	5.82107e-05	-0.741262	-1.26401	7.32935e-05	-0.717025	-1.29486
178753581	chr3:178753581:C:CA	1.43917e-07	-1.50195e-10	-1.29923	0.00012095	-1.50195e-10	-1.27397	0.000148503	-1.50195e-10	-1.30575
178753587	chr3:178753587:A:G	2.88614e-08	-1.65305	-1.25291	3.0363e-05	-1.39445	-1.26167	3.87297e-05	-1.39238	-1.25737
178754024	chr3:178754024:G:A	1.01573e-07	-1.64769	-3.16733e-10	7.89954e-05	-1.69996	-3.16733e-10	0.000100195	-1.69923	-3.16733e-10
178754729	chr3:178754729:G:A	2.98948e-08	-1.57918	-1.29161	3.45975e-05	-1.23531	-1.29025	4.40086e-05	-1.23271	-1.28926
178754974	chr3:178754974:G:A	2.75073e-07	-0.651431	-3.16733e-10	0.000186019	-0.843495	-3.16733e-10	0.00023602	-0.842438	-3.16733e-10
178755434	chr3:178755434:G:C	8.08108e-07	1.71499	-1.28877	0.000252195	0.742782	-1.28192	0.000324338	0.7661	-1.29067
178755660	chr3:178755660:C:T	2.87144e-08	-1.6578	-1.25327	3.00175e-05	-1.40556	-1.26201	3.82873e-05	-1.40353	-1.25771
178755717	chr3:178755717:C:T	1.46541e-07	-1.50195e-10	-1.28117	0.000119749	-1.50195e-10	-1.28394	0.000151217	-1.50195e-10	-1.28764
178755984	chr3:178755984:G:A	1.51452e-07	-1.50195e-10	-1.2482	0.000123606	-1.50195e-10	-1.25224	0.000155796	-1.50195e-10	-1.2578
178755989	chr3:178755989:A:T	1.63363e-07	-1.50195e-10	-1.17249	0.000132808	-1.50195e-10	-1.18044	0.000170075	-1.50195e-10	-1.17011
178756138	chr3:178756138:T:C	7.47702e-07	-1.50195e-10	0.348536	0.000670067	-1.50195e-10	0.438034	0.000909535	-1.50195e-10	0.506581
178756535	chr3:178756535:T:C	1.43534e-07	-1.50195e-10	-1.30189	0.000117372	-1.50195e-10	-1.304	0.000148891	-1.50195e-10	-1.30314
178756699	chr3:178756699:C:T	2.94132e-08	-1.59258	-1.29444	3.3627e-05	-1.2608	-1.29321	4.27671e-05	-1.25827	-1.29231
178756838	chr3:178756838:T:C	1.44109e-07	-1.50195e-10	-1.2979	0.000118562	-1.50195e-10	-1.29391	0.000150011	-1.50195e-10	-1.29565
178756997	chr3:178756997:A:C	1.45539e-07	-1.50195e-10	-1.28803	0.000118981	-1.50195e-10	-1.29038	0.000150335	-1.50195e-10	-1.29349
178757138	chr3:178757138:T:C	1.65283e-07	-1.50195e-10	-1.16081	0.00013433	-1.50195e-10	-1.16904	0.000172097	-1.50195e-10	-1.15829
178757154	chr3:178757154:A:G	1.53458e-07	-1.50195e-10	-1.23504	0.000126414	-1.50195e-10	-1.22978	0.000161351	-1.50195e-10	-1.22277
178761005	chr3:178761005:G:T	1.66638e-07	-1.50195e-10	-1.15264	0.000135334	-1.50195e-10	-1.1616	0.000173728	-1.50195e-10	-1.14886
178761573	chr3:178761573:C:T	1.71382e-07	-1.50195e-10	-1.12457	0.0001391	-1.50195e-10	-1.13415	0.00017876	-1.50195e-10	-1.12031
178761605	chr3:178761605:C:T	1.50199e-07	-1.50195e-10	-1.25651	0.000123636	-1.50195e-10	-1.252	0.000156785	-1.50195e-10	-1.25148
178761657	chr3:178761657:TAA:T	1.66502e-07	-1.50195e-10	-1.15346	0.000135227	-1.50195e-10	-1.16239	0.000173584	-1.50195e-10	-1.14969
178761744	chr3:178761744:G:A	2.81363e-08	-1.64233	-1.28908	3.01675e-05	-1.36879	-1.29378	3.84106e-05	-1.36662	-1.2914
178761896	chr3:178761896:G:A	1.65315e-07	-1.50195e-10	-1.16061	0.000133829	-1.50195e-10	-1.17278	0.000170348	-1.50195e-10	-1.16851
178762097	chr3:178762097:G:A	1.51665e-07	-1.50195e-10	-1.2468	0.000123803	-1.50195e-10	-1.25065	0.000156027	-1.50195e-10	-1.25633
178762536	chr3:178762536:G:T	2.97311e-08	-1.59432	-1.28195	3.35253e-05	-1.26929	-1.28775	4.2704e-05	-1.26683	-1.28523
178762597	chr3:178762597:A:C	1.5112e-07	-1.50195e-10	-1.25039	0.000123196	-1.50195e-10	-1.25557	0.000157332	-1.50195e-10	-1.248
178762669	chr3:178762669:T:G	2.98122e-08	-1.60977	-1.26378	3.29972e-05	-1.30138	-1.27154	4.20828e-05	-1.29901	-1.2677
178762672	chr3:178762672:C:A	2.94409e-08	-1.59708	-1.289	3.31333e-05	-1.27496	-1.29384	4.21859e-05	-1.27251	-1.29176
178762964	chr3:178762964:G:A	4.25773e-07	-0.214562	-3.16733e-10	0.000275135	-0.452084	-3.16733e-10	0.000354704	-0.435071	-3.16733e-10
178764163	chr3:178764163:G:C	4.44693e-08	-1.69776	-0.775913	3.94877e-05	-1.54283	-0.850529	5.28614e-05	-1.54531	-0.793375
178764234	chr3:178764234:G:A	4.66913e-08	-1.5817	-0.843212	3.22692e-05	-1.69142	-0.903805	4.30358e-05	-1.69025	-0.854069
178764455	chr3:178764455:C:T	3.00347e-08	-1.60944	-1.25668	3.3232e-05	-1.30075	-1.26508	4.23963e-05	-1.29838	-1.26092
178764808	chr3:178764808:T:C	9.84079e-08	-1.67935	-3.16733e-10	8.23407e-05	-1.65848	-3.16733e-10	0.000104296	-1.65912	-3.16733e-10
178765286	chr3:178765286:C:T	3.0316e-08	-1.60098	-1.25581	3.38347e-05	-1.28353	-1.26432	4.31685e-05	-1.28111	-1.26013
178765297	chr3:178765297:G:A	2.9759e-08	-1.59026	-1.28508	3.36992e-05	-1.26138	-1.29049	4.29184e-05	-1.25889	-1.28816
178765382	chr3:178765382:TTC:T	1.24364e-07	-1.44525	-3.16733e-10	9.27344e-05	-1.53961	-3.16733e-10	0.000117502	-1.5399	-3.16733e-10
178765633	chr3:178765633:G:A	2.96733e-08	-1.62004	-1.25819	3.25197e-05	-1.32104	-1.26646	4.14822e-05	-1.31872	-1.26237
178765688	chr3:178765688:C:T	4.27054e-08	-1.70225	-0.811894	3.88848e-05	-1.52517	-0.883567	5.19289e-05	-1.52779	-0.828692
178765773	chr3:178765773:A:T	4.44621e-08	-1.70222	-0.771615	4.0363e-05	-1.52509	-0.846337	5.40237e-05	-1.52771	-0.789225
178765792	chr3:178765792:C:T	2.60046e-08	-1.70638	-1.30381	2.23331e-05	-1.65828	-1.305	2.83513e-05	-1.65731	-1.30437
178765822	chr3:178765822:C:A	2.98589e-08	-1.58669	-1.2853	3.39262e-05	-1.25448	-1.29068	4.32077e-05	-1.25197	-1.28836
178765961	chr3:178765961:T:C	2.21081e-07	-1.50195e-10	-0.86994	0.000180486	-1.50195e-10	-0.87369	0.000226718	-1.50195e-10	-0.882644
178766266	chr3:178766266:G:A	1.11983e-06	2.03765	-1.28518	4.97493e-05	-0.908868	-1.25348	6.22212e-05	-0.887417	-1.28824
178767046	chr3:178767046:C:T	1.45789e-07	-1.50195e-10	-1.28631	0.000119755	-1.50195e-10	-1.2839	0.000151419	-1.50195e-10	-1.2863
178767480	chr3:178767480:T:A	1.46428e-07	-1.50195e-10	-1.28193	0.000120386	-1.50195e-10	-1.27864	0.000152635	-1.50195e-10	-1.27831
178767897	chr3:178767897:T:C	3.06126e-08	-1.58844	-1.25862	3.45996e-05	-1.25862	-1.26688	4.41418e-05	-1.25614	-1.26281
178768240	chr3:178768240:G:C	1.95455e-07	-1.50195e-10	-0.993138	0.000158941	-1.50195e-10	-1.00081	0.00020245	-1.50195e-10	-0.995861
178768575	chr3:178768575:T:C	6.59519e-07	-1.50195e-10	0.223042	0.000588689	-1.50195e-10	0.308554	0.000796765	-1.50195e-10	0.374207
178768958	chr3:178768958:TGAA:T	4.93945e-07	1.20731	-1.27335	0.000103046	-0.141773	-1.2924	0.000136355	-0.116446	-1.27465
178769080	chr3:178769080:T:C	2.53813e-07	-1.50195e-10	-0.73187	0.000206583	-1.50195e-10	-0.738643	0.000259263	-1.50195e-10	-0.74851
178769340	chr3:178769340:C:T	2.08893e-07	-1.50195e-10	-0.926648	0.000170787	-1.50195e-10	-0.928926	0.000217643	-1.50195e-10	-0.923497
178769621	chr3:178769621:A:C	2.13836e-07	-1.50195e-10	-0.903259	0.000174788	-1.50195e-10	-0.905772	0.000219844	-1.50195e-10	-0.913435
178769678	chr3:178769678:C:T	2.38529e-07	-1.50195e-10	-0.793979	0.000191123	-1.50195e-10	-0.81643	0.000244972	-1.50195e-10	-0.80521
178770089	chr3:178770089:T:G	3.24799e-08	-1.49548	-1.29237	3.98616e-05	-1.08744	-1.29649	5.07573e-05	-1.08454	-1.29476
178770464	chr3:178770464:G:A	1.58792e-07	-1.50195e-10	-1.20087	0.000128661	-1.50195e-10	-1.21216	0.000163106	-1.50195e-10	-1.21196
178770466	chr3:178770466:G:A	4.44994e-07	-1.50195e-10	-0.170407	0.000364738	-1.50195e-10	-0.170165	0.000444564	-1.50195e-10	-0.20926
178770720	chr3:178770720:A:G	1.44315e-07	-1.50195e-10	-1.29647	0.00013955	-1.50195e-10	-1.13092	0.000153228	-1.50195e-10	-1.27442
178770829	chr3:178770829:C:T	2.53122e-07	-1.50195e-10	-0.734598	0.000206019	-1.50195e-10	-0.741374	0.000258563	-1.50195e-10	-0.751215
178771336	chr3:178771336:G:A	1.44821e-07	-1.50195e-10	-1.29297	0.000141357	-1.50195e-10	-1.11806	0.000154135	-1.50195e-10	-1.26853
178771537	chr3:178771537:G:A	1.34105e-07	-1.36985	-3.16733e-10	0.00018274	-0.861279	-3.16733e-10	0.000232312	-0.85827	-3.16733e-10
178771721	chr3:178771721:G:A	3.11684e-08	-1.53051	-1.29855	3.81451e-05	-1.12957	-1.29838	4.83621e-05	-1.12667	-1.30097
178772111	chr3:178772111:G:A	3.09078e-08	-1.55416	-1.2833	3.61227e-05	-1.19344	-1.28898	4.60142e-05	-1.19081	-1.2866
178772189	chr3:178772189:T:C	1.4582e-07	-1.50195e-10	-1.28609	0.000119782	-1.50195e-10	-1.28367	0.000151451	-1.50195e-10	-1.28609
178772264	chr3:178772264:T:C	3.10634e-07	-1.50195e-10	-0.529853	0.000257146	-1.50195e-10	-0.519699	0.000321147	-1.50195e-10	-0.534455
178772603	chr3:178772603:T:G	7.7719e-07	-1.50195e-10	0.387216	0.000646023	-1.50195e-10	0.401491	0.000833543	-1.50195e-10	0.419333
178773295	chr3:178773295:CAGA:C	3.21225e-08	-1.51473	-1.28418	3.8843e-05	-1.12039	-1.28943	4.94805e-05	-1.11757	-1.2872
178773605	chr3:178773605:C:T	1.44596e-07	-1.50195e-10	-1.29452	0.000118233	-1.50195e-10	-1.29669	0.000149479	-1.50195e-10	-1.2992
178773671	chr3:178773671:C:G	1.53415e-07	-1.50195e-10	-1.23532	0.000124605	-1.50195e-10	-1.24419	0.000158432	-1.50195e-10	-1.24103
178774274	chr3:178774274:T:C	1.42842e-07	-1.50195e-10	-1.30673	0.000117068	-1.50195e-10	-1.30659	0.00014836	-1.50195e-10	-1.30671
178774306	chr3:178774306:G:A	2.59952e-08	-1.70776	-1.3028	2.25368e-05	-1.65312	-1.30107	2.85651e-05	-1.6521	-1.30206
178774423	chr3:178774423:C:T	4.62801e-08	-1.56613	-0.867629	3.17943e-05	-1.68474	-0.925314	4.23401e-05	-1.6834	-0.877222
178774517	chr3:178774517:G:A	3.03149e-08	-1.58232	-1.27451	3.45627e-05	-1.24533	-1.28124	4.40426e-05	-1.24283	-1.27836
178774573	chr3:178774573:T:C	1.43181e-07	-1.50195e-10	-1.30436	0.000117455	-1.50195e-10	-1.30329	0.00014913	-1.50195e-10	-1.30153
178775388	chr3:178775388:T:C	1.90475e-07	-1.50195e-10	-1.01895	0.000156757	-1.50195e-10	-1.01465	0.00019885	-1.50195e-10	-1.0138
178775425	chr3:178775425:T:A	3.03523e-08	-1.56759	-1.28801	3.51189e-05	-1.21752	-1.29309	4.47212e-05	-1.21495	-1.29095
178776109	chr3:178776109:T:C	6.41285e-07	-1.50195e-10	0.195005	0.000560726	-1.50195e-10	0.259888	0.00069613	-1.50195e-10	0.239184
178776149	chr3:178776149:A:T	3.07529e-08	-1.56912	-1.27336	3.54839e-05	-1.22005	-1.28021	4.52226e-05	-1.2175	-1.27726
178776442	chr3:178776442:C:G	1.43565e-07	-1.50195e-10	-1.30168	0.000117393	-1.50195e-10	-1.30381	0.000148921	-1.50195e-10	-1.30294
178776462	chr3:178776462:C:T	3.583e-07	-0.387098	-3.16733e-10	0.000386815	-0.111398	-3.16733e-10	0.00049365	-0.104527	-3.16733e-10
178776789	chr3:178776789:T:C	1.08028e-07	-1.58608	-3.16733e-10	8.25217e-05	-1.65628	-3.16733e-10	0.000104576	-1.65644	-3.16733e-10
178776791	chr3:178776791:A:T	3.21221e-08	-1.50904	-1.28988	3.90404e-05	-1.11037	-1.29437	4.9717e-05	-1.10753	-1.29247
178776801	chr3:178776801:C:T	2.41462e-07	-1.50195e-10	-0.781759	0.000196594	-1.50195e-10	-0.788201	0.00024682	-1.50195e-10	-0.797695
178776856	chr3:178776856:A:T	3.11011e-08	-1.54767	-1.28356	3.66581e-05	-1.17878	-1.28893	4.66926e-05	-1.17611	-1.28666
178777125	chr3:178777125:T:C	1.43773e-07	-1.50195e-10	-1.30023	0.000137116	-1.50195e-10	-1.14851	0.000152145	-1.50195e-10	-1.28152
178777188	chr3:178777188:C:A	5.75327e-07	-1.50195e-10	0.0864693	0.00050239	-1.50195e-10	0.150031	0.000628658	-1.50195e-10	0.137233
178777526	chr3:178777526:A:G	1.54095e-07	-1.50195e-10	-1.2309	0.000127004	-1.50195e-10	-1.22513	0.000161065	-1.50195e-10	-1.22454
178777843	chr3:178777843:T:C	3.17153e-08	-1.54998	-1.26169	3.71919e-05	-1.18382	-1.26943	4.74196e-05	-1.18116	-1.26616
178778016	chr3:178778016:T:C	2.97613e-08	-1.58406	-1.2912	3.39592e-05	-1.24844	-1.29575	4.3232e-05	-1.24596	-1.29382
178778245	chr3:178778245:C:T	3.66443e-07	-1.50195e-10	-0.364627	0.000303355	-1.50195e-10	-0.35444	0.000381473	-1.50195e-10	-0.362314
178778942	chr3:178778942:CT:C	3.20094e-08	-1.55047	-1.25197	3.746e-05	-1.18551	-1.26056	4.77773e-05	-1.18286	-1.25695
178779003	chr3:178779003:A:G	1.43875e-07	-1.50195e-10	-1.29952	0.000137586	-1.50195e-10	-1.1451	0.000152354	-1.50195e-10	-1.28014
178779435	chr3:178779435:C:T	4.86613e-07	1.21026	-1.29126	0.000102206	-0.139494	-1.30286	0.000134301	-0.1142	-1.29207
178779441	chr3:178779441:G:A	1.43653e-07	-1.50195e-10	-1.30107	0.000136593	-1.50195e-10	-1.15234	0.000151899	-1.50195e-10	-1.28314
178780567	chr3:178780567:T:C	2.06911e-07	-1.50195e-10	-0.936179	0.000169004	-1.50195e-10	-0.939424	0.000212654	-1.50195e-10	-0.946689
178780769	chr3:178780769:A:G	3.22021e-08	-1.53014	-1.26629	3.83569e-05	-1.14863	-1.27378	4.89001e-05	-1.14589	-1.27069
178781004	chr3:178781004:A:G	1.16825e-07	-1.50779	-3.16733e-10	8.71266e-05	-1.60198	-3.16733e-10	0.000110405	-1.6022	-3.16733e-10
178781252	chr3:178781252:A:G	1.43553e-07	-1.50195e-10	-1.30176	0.000117945	-1.50195e-10	-1.29913	0.000149261	-1.50195e-10	-1.30066
178781269	chr3:178781269:T:C	1.46328e-07	-1.50195e-10	-1.28262	0.000120197	-1.50195e-10	-1.28021	0.00015228	-1.50195e-10	-1.28063
178781288	chr3:178781288:G:A	3.13705e-08	-1.54356	-1.27904	3.69878e-05	-1.17342	-1.28534	4.71311e-05	-1.17074	-1.28268
178781394	chr3:178781394:C:T	8.52084e-07	1.50587	-1.02665	0.000275193	0.558727	-1.0106	0.000349205	0.580951	-1.03165
178781419	chr3:178781419:C:A	3.10896e-08	-1.55135	-1.28024	3.64306e-05	-1.18754	-1.28639	4.64166e-05	-1.1849	-1.28379
178781580	chr3:178781580:T:C	2.3717e-07	-1.50195e-10	-0.799693	0.000196224	-1.50195e-10	-0.790089	0.000247009	-1.50195e-10	-0.796929
178782430	chr3:178782430:T:C	1.47497e-07	-1.50195e-10	-1.27466	0.000120163	-1.50195e-10	-1.28049	0.000152685	-1.50195e-10	-1.27797
178782628	chr3:178782628:T:C	9.54842e-08	-1.70951	-3.16733e-10	7.93507e-05	-1.69547	-3.16733e-10	0.000100556	-1.69564	-3.16733e-10
178783154	chr3:178783154:T:A	1.46065e-07	-1.50195e-10	-1.28442	0.00011944	-1.50195e-10	-1.28653	0.000150822	-1.50195e-10	-1.29025
178783247	chr3:178783247:T:C	1.46374e-07	-1.50195e-10	-1.28231	0.000120324	-1.50195e-10	-1.27916	0.000153152	-1.50195e-10	-1.27492
178783922	chr3:178783922:T:A	9.57902e-08	-1.70631	-3.16733e-10	7.91458e-05	-1.69805	-3.16733e-10	0.000100274	-1.69845	-3.16733e-10
178784241	chr3:178784241:C:T	2.80362e-06	1.55645	0.11375	0.000943711	0.654583	0.125893	0.00116539	0.681573	0.0728855
178784694	chr3:178784694:A:T	1.19921e-06	2.0876	-1.26665	4.8149e-05	-0.903188	-1.29186	6.26017e-05	-0.881606	-1.28796
178784704	chr3:178784704:C:A	1.43712e-07	-1.50195e-10	-1.30066	0.000117485	-1.50195e-10	-1.30304	0.000149053	-1.50195e-10	-1.30205
178784706	chr3:178784706:T:G	1.43585e-07	-1.50195e-10	-1.30154	0.000117404	-1.50195e-10	-1.30372	0.000148938	-1.50195e-10	-1.30282
178784786	chr3:178784786:T:C	1.09518e-07	-1.57238	-3.16733e-10	8.33554e-05	-1.64623	-3.16733e-10	0.000105631	-1.6464	-3.16733e-10
178784830	chr3:178784830:T:C	6.65966e-08	-1.26008	-0.809739	4.9799e-05	-1.42613	-0.735214	6.15604e-05	-1.42387	-0.762464
178784959	chr3:178784959:A:G	1.43323e-07	-1.50195e-10	-1.30337	0.000117247	-1.50195e-10	-1.30506	0.000148706	-1.50195e-10	-1.30438
178785046	chr3:178785046:C:T	1.44209e-07	-1.50195e-10	-1.29721	0.000118338	-1.50195e-10	-1.2958	0.000149857	-1.50195e-10	-1.29667
178785176	chr3:178785176:G:A	1.44021e-07	-1.50195e-10	-1.29851	0.000117687	-1.50195e-10	-1.30131	0.000149338	-1.50195e-10	-1.30014
178785427	chr3:178785427:G:C	4.08032e-08	-1.25851	-1.3012	2.82018e-05	-1.4253	-1.30465	3.59517e-05	-1.42305	-1.30112
178785656	chr3:178785656:T:C	1.33742e-07	-1.37256	-3.16733e-10	0.000123415	-1.25379	-3.16733e-10	0.000156985	-1.2502	-3.16733e-10
178785985	chr3:178785985:G:A	3.60482e-08	-1.56981	-1.1138	4.11314e-05	-1.22103	-1.13155	5.26738e-05	-1.21846	-1.12378
178786386	chr3:178786386:G:A	1.42842e-07	-1.50195e-10	-1.30673	0.00011709	-1.50195e-10	-1.3064	0.000148373	-1.50195e-10	-1.30662
178786483	chr3:178786483:G:T	3.71504e-07	-1.50195e-10	-0.350909	0.000570963	-1.50195e-10	0.277981	0.00047697	-1.50195e-10	-0.1389
178786566	chr3:178786566:G:A	1.44237e-07	-1.50195e-10	-1.29701	0.000118427	-1.50195e-10	-1.29505	0.000150584	-1.50195e-10	-1.29183
178787197	chr3:178787197:T:C	1.68243e-07	-1.50195e-10	-1.14306	0.000138724	-1.50195e-10	-1.13685	0.000176539	-1.50195e-10	-1.13281
178787634	chr3:178787634:T:C	8.44921e-07	1.76313	-1.29235	4.13595e-05	-1.04203	-1.30501	5.35321e-05	-1.02254	-1.30353
178787767	chr3:178787767:C:T	1.53554e-07	-1.50195e-10	-1.23441	0.000126476	-1.50195e-10	-1.22929	0.000161611	-1.50195e-10	-1.22116
178787929	chr3:178787929:A:G	3.26785e-08	-1.48041	-1.30134	4.05465e-05	-1.06295	-1.30394	5.15909e-05	-1.06009	-1.30292
178787937	chr3:178787937:T:C	3.0932e-07	-1.50195e-10	-0.534091	0.000253688	-1.50195e-10	-0.533238	0.000325047	-1.50195e-10	-0.522383
178787944	chr3:178787944:T:A	1.06261e-06	1.97601	-1.27599	4.58866e-05	-0.946013	-1.29716	5.95651e-05	-0.925175	-1.29411
178788078	chr3:178788078:C:T	3.55213e-08	-1.52466	-1.17367	4.21794e-05	-1.13868	-1.18873	5.39537e-05	-1.13598	-1.18225
178788219	chr3:178788219:C:T	3.24062e-08	-1.5169	-1.27322	3.90269e-05	-1.12496	-1.28013	4.97436e-05	-1.12223	-1.27724
178788489	chr3:178788489:A:G	1.76676e-06	1.60804	-0.399605	0.00057495	0.662303	-0.377364	0.000711681	0.685385	-0.424108
178788563	chr3:178788563:T:C	3.16168e-07	-1.50195e-10	-0.512194	0.000259356	-1.50195e-10	-0.511144	0.000332379	-1.50195e-10	-0.500077
178788745	chr3:178788745:T:C	1.47027e-07	-1.50195e-10	-1.27786	0.000119791	-1.50195e-10	-1.28359	0.000151894	-1.50195e-10	-1.28317
178789137	chr3:178789137:C:T	9.57356e-07	1.83675	-1.24105	4.40303e-05	-1.00969	-1.27477	5.72387e-05	-0.989731	-1.26939
178789195	chr3:178789195:C:T	1.53039e-07	-1.50195e-10	-1.23778	0.000124712	-1.50195e-10	-1.24334	0.000159384	-1.50195e-10	-1.23504
178789227	chr3:178789227:T:C	3.32341e-08	-1.49254	-1.27235	4.14941e-05	-1.07985	-1.26394	5.25681e-05	-1.077	-1.26724
178789306	chr3:178789306:T:A	1.77325e-07	-1.50195e-10	-1.09049	0.000146274	-1.50195e-10	-1.08386	0.000185283	-1.50195e-10	-1.08447
178790193	chr3:178790193:T:C	1.55119e-07	-1.50195e-10	-1.22427	0.000126125	-1.50195e-10	-1.23207	0.000160677	-1.50195e-10	-1.22696
178790350	chr3:178790350:T:C	9.40967e-06	0.579413	2.30161	0.000917411	-1.29791	2.05012	0.00125071	-1.28302	2.10814
178790572	chr3:178790572:T:C	1.64358e-07	-1.50195e-10	-1.16642	0.00013436	-1.50195e-10	-1.16882	0.000170859	-1.50195e-10	-1.16551
178791148	chr3:178791148:A:C	3.85482e-08	-1.38921	-1.22735	4.91795e-05	-0.960506	-1.21336	6.21706e-05	-0.957342	-1.21913
178791151	chr3:178791151:G:A	1.52026e-07	-1.50195e-10	-1.24442	0.000123599	-1.50195e-10	-1.2523	0.000157209	-1.50195e-10	-1.24878
178791453	chr3:178791453:C:T	3.84203e-08	-1.38454	-1.23535	4.91596e-05	-0.952293	-1.22198	6.21649e-05	-0.949111	-1.22745
178791578	chr3:178791578:TAAC:T	3.65818e-08	-1.44372	-1.22519	4.51701e-05	-1.04691	-1.212	5.70768e-05	-1.04395	-1.218
178791663	chr3:178791663:G:C	1.53747e-07	-1.50195e-10	-1.23316	0.000126468	-1.50195e-10	-1.22935	0.000160179	-1.50195e-10	-1.23006
178792226	chr3:178792226:T:A	1.43116e-07	-1.50195e-10	-1.30481	0.000117372	-1.50195e-10	-1.30399	0.000148742	-1.50195e-10	-1.30414
178792228	chr3:178792228:A:G	3.70906e-08	-1.41872	-1.23639	4.63921e-05	-1.00822	-1.22399	5.86469e-05	-1.00519	-1.22962
178792935	chr3:178792935:T:C	1.95292e-07	-1.50195e-10	-0.993971	0.000160619	-1.50195e-10	-0.990311	0.000203249	-1.50195e-10	-0.991921
178793190	chr3:178793190:C:T	6.52514e-07	1.49955	-1.28719	0.000119897	-0.011577	-1.27113	0.000154932	0.0144256	-1.27779
178793266	chr3:178793266:T:C	6.3007e-07	1.43506	-1.2577	3.56294e-05	-1.20981	-1.28637	4.6124e-05	-1.193	-1.28202
178793901	chr3:178793901:A:C	3.62171e-08	-1.39318	-1.28576	4.59922e-05	-0.962204	-1.27867	5.82648e-05	-0.959056	-1.2823
178793936	chr3:178793936:A:C	1.01271e-06	1.88097	-1.22905	0.000306152	0.874555	-1.21982	0.000391123	0.898418	-1.23575
178794077	chr3:178794077:G:A	1.66392e-07	-1.15412	-3.16733e-10	8.0136e-05	-1.68562	-3.16733e-10	0.000101737	-1.68396	-3.16733e-10
178794136	chr3:178794136:G:A	2.13538e-07	-1.50195e-10	-0.904655	0.000176288	-1.50195e-10	-0.897224	0.000222259	-1.50195e-10	-0.90251
178794264	chr3:178794264:C:G	2.2498e-07	-1.50195e-10	-0.852459	0.000186227	-1.50195e-10	-0.842376	0.000236081	-1.50195e-10	-0.842177
178794443	chr3:178794443:G:A	1.50909e-07	-1.50195e-10	-1.25179	0.000123063	-1.50195e-10	-1.25665	0.000157132	-1.50195e-10	-1.24926
178794630	chr3:178794630:C:T	1.5201e-07	-1.50195e-10	-1.24452	0.000125196	-1.50195e-10	-1.23947	0.000158761	-1.50195e-10	-1.23895
178794667	chr3:178794667:G:A	8.83389e-08	-0.872752	-0.914537	3.97205e-05	-1.50466	-0.882821	4.85347e-05	-1.50098	-0.923096
178794789	chr3:178794789:G:A	4.1988e-08	-1.41241	-1.11867	5.31556e-05	-0.992701	-1.10342	6.68278e-05	-0.989623	-1.11461
178795123	chr3:178795123:T:A	1.24987e-07	-1.44026	-3.16733e-10	9.74394e-05	-1.49011	-3.16733e-10	0.000123168	-1.49281	-3.16733e-10
178795271	chr3:178795271:G:A	1.3566e-07	-1.35832	-3.16733e-10	0.000141248	-1.11883	-3.16733e-10	0.000179239	-1.11763	-3.16733e-10
178795401	chr3:178795401:T:C	5.09998e-08	-1.03009	-1.30656	3.33114e-05	-1.2783	-1.28514	4.15448e-05	-1.27569	-1.30389
178795589	chr3:178795589:T:A	5.6535e-06	-0.191222	2.56278	0.000848893	-1.61161	2.2862	0.00115191	-1.6046	2.34743
178796002	chr3:178796002:C:T	1.27024e-07	-1.42409	-3.16733e-10	0.000116545	-1.31106	-3.16733e-10	0.000148206	-1.30775	-3.16733e-10
178796465	chr3:178796465:G:A	5.19182e-08	-1.02054	-1.29826	2.27444e-05	-1.64853	-1.2965	2.88623e-05	-1.64962	-1.2942
178796614	chr3:178796614:T:C	2.67544e-08	-1.69284	-1.28893	2.28656e-05	-1.64927	-1.29044	2.91091e-05	-1.65	-1.2853
178796923	chr3:178796923:A:C	1.64883e-07	-1.50195e-10	-1.16323	0.000135431	-1.50195e-10	-1.16088	0.000171338	-1.50195e-10	-1.16271
178797037	chr3:178797037:G:C	1.44126e-07	-1.50195e-10	-1.29778	0.000117891	-1.50195e-10	-1.29958	0.000149741	-1.50195e-10	-1.29745
178797052	chr3:178797052:G:A	5.48776e-08	-0.965043	-1.29832	2.31142e-05	-1.63233	-1.29657	2.93272e-05	-1.63356	-1.29428
178797187	chr3:178797187:A:T	5.76743e-08	-0.916073	-1.29758	2.35161e-05	-1.61583	-1.29583	2.98362e-05	-1.61718	-1.29345
178797393	chr3:178797393:T:C	1.44217e-07	-1.50195e-10	-1.29715	0.000118025	-1.50195e-10	-1.29845	0.000149584	-1.50195e-10	-1.2985
178798120	chr3:178798120:G:A	3.0395e-07	0.674207	-1.22581	0.000116054	-0.100141	-1.21515	0.000147594	-0.0804888	-1.2314
178798150	chr3:178798150:C:T	1.56588e-07	-1.50195e-10	-1.21485	0.000127721	-1.50195e-10	-1.2195	0.000161922	-1.50195e-10	-1.21924
178798198	chr3:178798198:T:C	3.13415e-07	0.699592	-1.22053	0.000119143	-0.0793677	-1.20965	0.000151475	-0.0595969	-1.22634
178798974	chr3:178798974:T:C	7.02872e-08	-0.743672	-1.27221	3.60006e-05	-1.25866	-1.22715	4.52879e-05	-1.24838	-1.24494
178799084	chr3:178799084:G:A	5.72682e-08	-0.924368	-1.29636	2.34765e-05	-1.61886	-1.29448	2.97905e-05	-1.62019	-1.29198
178799450	chr3:178799450:A:C	5.45406e-07	0.778869	-0.745806	0.000210325	-0.00301554	-0.717675	0.000261826	0.0173708	-0.756044
178799722	chr3:178799722:C:T	2.05011e-07	-1.50195e-10	-0.945407	0.000166735	-1.50195e-10	-0.95294	0.000209983	-1.50195e-10	-0.959325
178800219	chr3:178800219:G:C	5.2659e-07	0.90775	-0.909797	0.00019772	0.106268	-0.888758	0.000247611	0.127313	-0.921807
178800557	chr3:178800557:G:A	4.90376e-05	4.53187	-3.16733e-10	0.00239991	1.71384	-3.16733e-10	0.003147	1.74785	-3.16733e-10
178800906	chr3:178800906:A:G	7.65508e-08	-0.624135	-1.30638	5.75146e-05	-0.716003	-1.3013	7.3708e-05	-0.700155	-1.30609
178801208	chr3:178801208:A:C	1.76366e-06	2.46094	-1.25426	5.51613e-05	-0.771243	-1.28784	7.1862e-05	-0.748414	-1.28319
178801309	chr3:178801309:T:A	1.04517e-07	-0.737772	-0.881346	6.92997e-05	-1.02541	-0.805495	8.65106e-05	-1.02214	-0.823949
178801694	chr3:178801694:TACA:T	1.22692e-06	-1.50195e-10	0.843795	0.00108514	-1.50195e-10	0.920123	0.00135173	-1.50195e-10	0.902784
178802243	chr3:178802243:G:A	3.42375e-07	-1.50195e-10	-0.432562	0.000295094	-1.50195e-10	-0.382051	0.000369307	-1.50195e-10	-0.394724
178802577	chr3:178802577:G:T	2.36521e-07	-0.802433	-3.16733e-10	0.000241436	-0.582738	-3.16733e-10	0.000306493	-0.581159	-3.16733e-10
178802847	chr3:178802847:CT:C	3.00842e-07	0.660367	-1.22225	0.00011517	-0.111483	-1.21145	0.000146421	-0.0919024	-1.22796
178803138	chr3:178803138:C:T	3.00997e-08	-1.71059	-1.15336	2.68089e-05	-1.66578	-1.11484	3.34105e-05	-1.66624	-1.13125
178803163	chr3:178803163:T:G	3.54759e-07	0.828528	-1.22556	0.000131802	0.0269304	-1.21497	0.000167759	0.0473377	-1.23116
178803179	chr3:178803179:A:G	2.95942e-08	-1.6577	-1.22319	2.33315e-05	-1.69406	-1.22548	2.99204e-05	-1.69444	-1.21337
178803552	chr3:178803552:T:C	7.46388e-07	-1.50195e-10	0.346776	0.000674893	-1.50195e-10	0.44521	0.000917835	-1.50195e-10	0.515664
178803929	chr3:178803929:T:C	1.50344e-07	-1.50195e-10	-1.25554	0.000123418	-1.50195e-10	-1.25377	0.000156562	-1.50195e-10	-1.2529
178804508	chr3:178804508:G:A	1.45024e-07	-1.50195e-10	-1.29157	0.000118654	-1.50195e-10	-1.29314	0.000150383	-1.50195e-10	-1.29317
178804510	chr3:178804510:G:A	1.4501e-07	-1.50195e-10	-1.29166	0.000118643	-1.50195e-10	-1.29323	0.000150369	-1.50195e-10	-1.29326
178804529	chr3:178804529:C:A	1.79015e-07	-1.50195e-10	-1.081	0.0001459	-1.50195e-10	-1.08642	0.000187297	-1.50195e-10	-1.07366
178804848	chr3:178804848:A:G	1.43329e-07	-1.50195e-10	-1.30332	0.000117547	-1.50195e-10	-1.30251	0.00014899	-1.50195e-10	-1.30247
178805219	chr3:178805219:C:T	3.02254e-08	-1.71057	-1.14922	2.70281e-05	-1.66194	-1.11053	3.36851e-05	-1.66249	-1.1268
178805440	chr3:178805440:C:CACAG	1.73413e-07	-1.50195e-10	-1.11279	0.000143579	-1.50195e-10	-1.10246	0.00018396	-1.50195e-10	-1.09163
178805544	chr3:178805544:C:T	1.75842e-06	2.45042	-1.24671	5.50083e-05	-0.778666	-1.28319	7.1693e-05	-0.755915	-1.27804
178805547	chr3:178805547:C:T	5.11584e-07	-1.50195e-10	-0.0309579	0.000845362	-1.50195e-10	0.670421	0.000674688	-1.50195e-10	0.207897
178805681	chr3:178805681:G:A	1.74112e-07	-1.50195e-10	-1.10877	0.000182078	-1.50195e-10	-0.864908	0.00019655	-1.50195e-10	-1.02544
178805789	chr3:178805789:G:A	2.54539e-07	0.56894	-1.29795	0.000126168	0.0676848	-1.29941	0.000164359	0.0932038	-1.2975
178806023	chr3:178806023:G:A	8.32115e-07	0.455502	-3.16733e-10	0.000480755	0.106013	-3.16733e-10	0.000612283	0.110841	-3.16733e-10
178806917	chr3:178806917:T:C	6.17333e-06	0.245771	2.21375	0.000712418	-1.45786	1.95718	0.000967578	-1.44628	2.01473
178806959	chr3:178806959:G:A	3.04155e-07	0.689401	-1.24033	0.000118053	-0.0676875	-1.23052	0.00015031	-0.0483431	-1.24531
178807833	chr3:178807833:C:T	1.74605e-07	-1.50195e-10	-1.10594	0.000179852	-1.50195e-10	-0.87721	0.000195741	-1.50195e-10	-1.02956
178808705	chr3:178808705:C:T	2.59547e-08	-1.70539	-1.30672	2.46127e-05	-1.55955	-1.30653	3.12433e-05	-1.55788	-1.30667
178809289	chr3:178809289:G:A	1.79604e-07	-1.50195e-10	-1.07771	0.000190547	-1.50195e-10	-0.819447	0.000203892	-1.50195e-10	-0.988763
178810803	chr3:178810803:T:C	1.6902e-07	-1.50195e-10	-1.13845	0.000139391	-1.50195e-10	-1.13206	0.000176654	-1.50195e-10	-1.13216
178810820	chr3:178810820:C:T	4.21764e-07	-1.50195e-10	-0.224024	0.00035001	-1.50195e-10	-0.211383	0.000451103	-1.50195e-10	-0.194657
178811373	chr3:178811373:C:A	1.21762e-07	-0.207332	-1.25907	4.1904e-05	-1.08461	-1.24935	5.29713e-05	-1.07378	-1.26282
178812068	chr3:178812068:C:T	1.24853e-07	-0.352943	-1.08839	4.74241e-05	-1.16087	-1.04934	5.91431e-05	-1.15065	-1.07574
178812484	chr3:178812484:G:A	1.7775e-07	-1.50195e-10	-1.08809	0.000147258	-1.50195e-10	-1.07716	0.000188803	-1.50195e-10	-1.06565
178812796	chr3:178812796:C:T	2.48595e-07	-1.50195e-10	-0.752643	0.000206594	-1.50195e-10	-0.738591	0.000254908	-1.50195e-10	-0.765449
178812943	chr3:178812943:A:G	1.42996e-07	-1.50195e-10	-1.30565	0.000117294	-1.50195e-10	-1.30466	0.000148549	-1.50195e-10	-1.30544
178813020	chr3:178813020:T:C	1.79902e-07	-1.50195e-10	-1.07606	0.000149216	-1.50195e-10	-1.06395	0.000189441	-1.50195e-10	-1.06227
178813242	chr3:178813242:T:C	1.734e-07	-1.50195e-10	-1.11287	0.000142873	-1.50195e-10	-1.10739	0.000181172	-1.50195e-10	-1.10691
178813269	chr3:178813269:C:T	1.51838e-07	-1.50195e-10	-1.24566	0.000125912	-1.50195e-10	-1.23376	0.000160232	-1.50195e-10	-1.22973
178813334	chr3:178813334:T:C	1.23026e-07	-0.250147	-1.20593	6.81041e-05	-0.644975	-1.20333	8.74444e-05	-0.625823	-1.20953
178813872	chr3:178813872:A:G	6.52654e-08	-0.877	-1.21301	2.99495e-05	-1.47864	-1.19119	3.77489e-05	-1.47074	-1.20465
178814183	chr3:178814183:T:C	2.66637e-08	-1.70181	-1.28335	3.0056e-05	-1.40187	-1.26441	3.78089e-05	-1.40159	-1.27222
178814211	chr3:178814211:C:T	4.45204e-08	-1.5785	-0.894022	3.24276e-05	-1.70822	-0.88211	4.08721e-05	-1.70844	-0.887464
178814270	chr3:178814270:T:C	4.53933e-08	-1.32916	-1.12395	2.73487e-05	-1.66119	-1.09948	3.39478e-05	-1.66142	-1.12011
178814364	chr3:178814364:C:T	7.79087e-08	-1.45196	-0.460973	5.20305e-05	-1.67277	-0.44474	6.53833e-05	-1.67364	-0.452449
178814665	chr3:178814665:T:C	3.33539e-08	-1.70883	-1.05247	3.45141e-05	-1.46285	-1.06512	4.57536e-05	-1.4653	-1.01778
178814729	chr3:178814729:G:T	1.14899e-07	-0.264852	-1.25956	5.35527e-05	-0.830486	-1.25819	6.90405e-05	-0.821098	-1.25056
178814821	chr3:178814821:GT:G	2.24164e-07	-1.50195e-10	-0.856091	0.000184077	-1.50195e-10	-0.853988	0.000233945	-1.50195e-10	-0.851268
178815045	chr3:178815045:T:C	1.42845e-07	-1.50195e-10	-1.30671	0.000117078	-1.50195e-10	-1.3065	0.000148465	-1.50195e-10	-1.30601
178815075	chr3:178815075:A:G	1.10282e-07	-1.56543	-3.16733e-10	0.000114873	-1.32552	-3.16733e-10	0.000145209	-1.32818	-3.16733e-10
178815280	chr3:178815280:G:A	2.58236e-08	-1.71101	-1.30617	2.68841e-05	-1.47349	-1.30432	3.39447e-05	-1.47506	-1.30657
178815396	chr3:178815396:T:C	2.58774e-08	-1.70843	-1.30667	2.54827e-05	-1.52491	-1.30644	3.22552e-05	-1.52629	-1.30638
178815571	chr3:178815571:T:A	2.59617e-08	-1.70524	-1.30661	2.4951e-05	-1.5459	-1.30653	3.15914e-05	-1.5472	-1.30627
178815687	chr3:178815687:A:G	9.62185e-08	-0.422333	-1.27951	4.61762e-05	-0.956651	-1.28023	5.87245e-05	-0.94798	-1.28552
178815711	chr3:178815711:C:T	1.01809e-07	-0.424193	-1.22118	4.84413e-05	-1.00241	-1.18658	6.07186e-05	-1.0035	-1.1966
178815922	chr3:178815922:A:T	2.61411e-08	-1.69857	-1.30639	2.43373e-05	-1.57251	-1.30482	3.07526e-05	-1.5737	-1.30668
178816188	chr3:178816188:CTATT:C	1.1754e-06	-1.50195e-10	0.800893	0.00103701	-1.50195e-10	0.87475	0.00129583	-1.50195e-10	0.860552
178816355	chr3:178816355:T:C	2.58819e-08	-1.70824	-1.30669	2.54929e-05	-1.52525	-1.30569	3.22331e-05	-1.52663	-1.30673
178816686	chr3:178816686:C:T	9.54214e-08	-1.71017	-3.16733e-10	7.83994e-05	-1.70753	-3.16733e-10	9.93576e-05	-1.70763	-3.16733e-10
178817386	chr3:178817386:A:T	2.6559e-08	-1.68834	-1.30076	2.36739e-05	-1.60088	-1.30409	3.01248e-05	-1.60195	-1.29906
178817463	chr3:178817463:A:G	2.61147e-08	-1.6998	-1.30617	2.44342e-05	-1.56906	-1.3043	3.08618e-05	-1.57027	-1.30656
178817465	chr3:178817465:G:C	2.63132e-08	-1.69258	-1.30582	2.39281e-05	-1.59068	-1.30361	3.02112e-05	-1.59179	-1.30635
178817484	chr3:178817484:A:T	2.59592e-08	-1.70525	-1.30669	2.49806e-05	-1.54556	-1.30569	3.15875e-05	-1.54687	-1.30672
178817629	chr3:178817629:G:A	2.60239e-08	-1.70301	-1.30644	2.47337e-05	-1.55627	-1.30491	3.12532e-05	-1.55754	-1.30669
178817681	chr3:178817681:C:T	2.59436e-08	-1.70592	-1.30663	2.50823e-05	-1.54175	-1.30543	3.1707e-05	-1.54308	-1.30674
178817740	chr3:178817740:T:C	9.0934e-08	-0.451814	-1.30652	4.40281e-05	-0.977942	-1.30658	5.62743e-05	-0.969398	-1.30672
178817849	chr3:178817849:G:C	8.82944e-08	-0.483613	-1.30418	4.30283e-05	-1.00305	-1.30443	5.49151e-05	-0.994665	-1.3059
178817879	chr3:178817879:T:G	1.43082e-07	-1.50195e-10	-1.30505	0.000117204	-1.50195e-10	-1.30543	0.000148488	-1.50195e-10	-1.30585
178818032	chr3:178818032:C:T	8.93931e-08	-0.543459	-1.23197	6.329e-05	-0.718187	-1.20343	7.96406e-05	-0.717234	-1.2116
178818102	chr3:178818102:T:C	1.11357e-07	-0.311241	-1.24449	5.11884e-05	-0.919237	-1.2146	6.42442e-05	-0.92039	-1.22327
178818151	chr3:178818151:T:A	2.59541e-08	-1.7071	-1.30504	2.53439e-05	-1.53453	-1.30228	3.19661e-05	-1.53588	-1.3058
178818298	chr3:178818298:A:T	3.87851e-08	-1.32141	-1.28902	4.82718e-05	-0.969715	-1.22278	5.77934e-05	-0.971631	-1.27785
178818776	chr3:178818776:T:C	2.59222e-08	-1.70681	-1.30656	2.52273e-05	-1.53621	-1.30521	3.18829e-05	-1.53755	-1.30673
178818936	chr3:178818936:T:C	2.63171e-08	-1.69294	-1.30531	2.39943e-05	-1.58878	-1.30275	3.02797e-05	-1.58987	-1.306
178819042	chr3:178819042:C:T	1.45771e-07	-1.50195e-10	-1.28643	0.000120105	-1.50195e-10	-1.28098	0.000152545	-1.50195e-10	-1.27889
178819096	chr3:178819096:G:A	1.64668e-07	-1.50195e-10	-1.16454	0.000135014	-1.50195e-10	-1.16396	0.00017145	-1.50195e-10	-1.16206
178819435	chr3:178819435:C:T	1.43773e-07	-1.50195e-10	-1.30023	0.000118255	-1.50195e-10	-1.2965	0.00015026	-1.50195e-10	-1.29399
178819544	chr3:178819544:C:T	2.83333e-08	-1.62354	-1.30089	2.22333e-05	-1.67115	-1.29661	2.79951e-05	-1.67177	-1.30255
178819592	chr3:178819592:T:C	1.00901e-07	-0.347696	-1.30663	4.71903e-05	-0.908474	-1.30668	6.03573e-05	-0.899429	-1.30664
178819637	chr3:178819637:G:A	1.24406e-07	-1.44492	-3.16733e-10	7.81466e-05	-1.71076	-3.16733e-10	9.90471e-05	-1.71076	-3.16733e-10
178819838	chr3:178819838:T:C	2.66175e-08	-1.68173	-1.30517	2.34212e-05	-1.61315	-1.30255	2.95567e-05	-1.61413	-1.30591
178819895	chr3:178819895:G:A	1.10259e-07	-0.278277	-1.28736	2.91925e-05	-1.42637	-1.26906	3.64615e-05	-1.42575	-1.28435
178820019	chr3:178820019:G:C	4.10358e-07	-1.50195e-10	-0.251438	0.000333804	-1.50195e-10	-0.258791	0.000432901	-1.50195e-10	-0.235844
178820249	chr3:178820249:T:C	1.45559e-07	-1.50195e-10	-1.28789	0.000119133	-1.50195e-10	-1.28911	0.000150624	-1.50195e-10	-1.29156
178820461	chr3:178820461:G:A	2.6374e-08	-1.68969	-1.3064	2.37528e-05	-1.59683	-1.30482	3.0018e-05	-1.59788	-1.30668
178820555	chr3:178820555:A:G	2.63704e-08	-1.68985	-1.30638	2.37608e-05	-1.5965	-1.30481	3.00279e-05	-1.59755	-1.30667
178820915	chr3:178820915:T:C	2.65651e-08	-1.6869	-1.30197	2.37717e-05	-1.60296	-1.29789	2.99372e-05	-1.60398	-1.30327
178820980	chr3:178820980:C:A	2.63893e-08	-1.68956	-1.30595	2.37669e-05	-1.59713	-1.30392	3.00158e-05	-1.59818	-1.30644
178821123	chr3:178821123:C:T	1.67006e-07	-1.50195e-10	-1.15044	0.000139377	-1.50195e-10	-1.13216	0.000179556	-1.50195e-10	-1.11587
178821221	chr3:178821221:T:C	2.10197e-07	-1.50195e-10	-0.920422	0.000175487	-1.50195e-10	-0.90178	0.000224953	-1.50195e-10	-0.890463
178821429	chr3:178821429:T:C	2.62782e-08	-1.69338	-1.30635	2.39766e-05	-1.58752	-1.30474	3.02978e-05	-1.58862	-1.30666
178821440	chr3:178821440:A:T	1.42926e-07	-1.50195e-10	-1.30614	0.000117053	-1.50195e-10	-1.30672	0.000148364	-1.50195e-10	-1.30668
178821484	chr3:178821484:G:T	9.21843e-08	-0.479608	-1.26507	4.3927e-05	-1.04675	-1.24007	5.52117e-05	-1.04773	-1.24745
178821486	chr3:178821486:T:C	2.01175e-07	-0.964291	-3.16733e-10	0.000309365	-0.334821	-3.16733e-10	0.000387997	-0.345356	-3.16733e-10
178821671	chr3:178821671:A:T	1.43034e-07	-1.50195e-10	-1.30539	0.000117083	-1.50195e-10	-1.30646	0.00014836	-1.50195e-10	-1.30671
178821698	chr3:178821698:A:G	1.20673e-07	-0.189928	-1.28546	3.04691e-05	-1.38615	-1.26648	3.80359e-05	-1.38549	-1.28234
178821714	chr3:178821714:T:A	9.40364e-08	-0.463787	-1.261	4.46762e-05	-1.03499	-1.23491	5.61377e-05	-1.03598	-1.24257
178822020	chr3:178822020:T:C	1.42972e-07	-1.50195e-10	-1.30582	0.000117063	-1.50195e-10	-1.30663	0.000148356	-1.50195e-10	-1.30674
178822146	chr3:178822146:T:C	2.62579e-08	-1.69499	-1.30551	2.41174e-05	-1.58328	-1.30313	3.04413e-05	-1.58439	-1.30616
178822168	chr3:178822168:A:G	1.79511e-07	-1.50195e-10	-1.07823	0.000146962	-1.50195e-10	-1.07917	0.00018874	-1.50195e-10	-1.06598
178822218	chr3:178822218:T:C	2.62458e-08	-1.69617	-1.30479	2.42283e-05	-1.57986	-1.30196	3.05609e-05	-1.58099	-1.30564
178822442	chr3:178822442:C:T	2.61097e-08	-1.70008	-1.30609	2.44694e-05	-1.56776	-1.30416	3.09041e-05	-1.56895	-1.30652
178822456	chr3:178822456:T:C	2.36884e-07	-1.50195e-10	-0.800897	0.000198121	-1.50195e-10	-0.780468	0.000245753	-1.50195e-10	-0.802028
178822565	chr3:178822565:G:T	9.54154e-08	-0.450348	-1.25988	4.51655e-05	-1.0255	-1.23351	5.67479e-05	-1.02649	-1.24124
178822575	chr3:178822575:C:CT	1.21292e-07	-0.186518	-1.28375	3.05928e-05	-1.38452	-1.26406	3.81679e-05	-1.38385	-1.2805
178822715	chr3:178822715:C:T	1.43036e-07	-1.50195e-10	-1.30538	0.000117084	-1.50195e-10	-1.30645	0.00014836	-1.50195e-10	-1.30671
178822724	chr3:178822724:T:C	1.42872e-07	-1.50195e-10	-1.30652	0.000117055	-1.50195e-10	-1.3067	0.000148402	-1.50195e-10	-1.30643
178823142	chr3:178823142:C:A	2.63796e-08	-1.6911	-1.30478	2.39045e-05	-1.59332	-1.30196	3.01545e-05	-1.59438	-1.30563
178823257	chr3:178823257:A:G	2.62696e-08	-1.6935	-1.30656	2.3975e-05	-1.58708	-1.30525	3.03091e-05	-1.58817	-1.30673
178823285	chr3:178823285:T:C	1.43004e-07	-1.50195e-10	-1.30559	0.000117071	-1.50195e-10	-1.30656	0.000148356	-1.50195e-10	-1.30674
178823404	chr3:178823404:T:C	2.67014e-08	-1.68461	-1.29914	2.3554e-05	-1.60709	-1.30295	2.99979e-05	-1.60809	-1.29713
178823528	chr3:178823528:A:C	2.63509e-08	-1.69042	-1.30655	2.3794e-05	-1.59468	-1.30523	3.00806e-05	-1.59574	-1.30673
178823666	chr3:178823666:G:T	2.61182e-08	-1.69911	-1.30673	2.43664e-05	-1.57018	-1.30595	3.08251e-05	-1.57135	-1.30668
178823773	chr3:178823773:G:A	2.22068e-07	-1.50195e-10	-0.865485	0.000185457	-1.50195e-10	-0.846522	0.00023042	-1.50195e-10	-0.866451
178824154	chr3:178824154:C:T	2.60507e-08	-1.71097	-1.29746	2.69065e-05	-1.4753	-1.30167	3.42711e-05	-1.47679	-1.29526
178824224	chr3:178824224:C:T	2.61361e-08	-1.71066	-1.29449	2.66766e-05	-1.48614	-1.29942	3.40135e-05	-1.48758	-1.29202
178824265	chr3:178824265:T:G	1.00174e-07	-0.394247	-1.26732	4.66753e-05	-0.98309	-1.24304	5.86736e-05	-0.984111	-1.25025
178824503	chr3:178824503:G:A	3.40569e-08	-1.56569	-1.17475	2.47919e-05	-1.69917	-1.15966	3.08716e-05	-1.69917	-1.17735
178824591	chr3:178824591:A:G	2.96221e-07	-1.50195e-10	-0.577363	0.000242417	-1.50195e-10	-0.578686	0.000305612	-1.50195e-10	-0.584038
178824629	chr3:178824629:A:C	8.52141e-08	-0.556137	-1.26716	5.54262e-05	-0.817328	-1.23696	6.94905e-05	-0.819903	-1.24526
178824666	chr3:178824666:A:G	2.78666e-08	-1.64127	-1.29977	2.23609e-05	-1.65879	-1.30325	2.84791e-05	-1.65948	-1.29771
178824773	chr3:178824773:G:A	5.63608e-08	-1.01837	-1.21833	3.16436e-05	-1.39878	-1.21602	4.08118e-05	-1.3934	-1.20398
178825029	chr3:178825029:T:C	2.67785e-08	-1.67617	-1.3047	3.91223e-05	-1.09816	-1.3045	4.93275e-05	-1.10141	-1.30646
178825116	chr3:178825116:G:A	2.7979e-08	-1.6752	-1.26182	4.3046e-05	-1.09207	-1.215	5.34346e-05	-1.09535	-1.23255
178825368	chr3:178825368:T:C	2.71927e-08	-1.67361	-1.29191	4.1357e-05	-1.08574	-1.26136	5.1616e-05	-1.08903	-1.2735
178825461	chr3:178825461:C:A	1.46169e-07	-1.50195e-10	-1.2837	0.000120548	-1.50195e-10	-1.27729	0.000153413	-1.50195e-10	-1.27322
178825878	chr3:178825878:T:C	5.59153e-07	-1.50195e-10	0.0579534	0.000486507	-1.50195e-10	0.117907	0.000607182	-1.50195e-10	0.102476
178825937	chr3:178825937:T:C	7.41956e-08	-0.676025	-1.28574	3.54797e-05	-1.20933	-1.29105	4.52362e-05	-1.21034	-1.28412
178825952	chr3:178825952:C:G	7.13119e-08	-0.716295	-1.28511	3.45242e-05	-1.23718	-1.2905	4.40243e-05	-1.23816	-1.28345
178826021	chr3:178826021:T:C	7.36147e-08	-0.69159	-1.27803	3.53461e-05	-1.21984	-1.28431	4.51219e-05	-1.22084	-1.27615
178826031	chr3:178826031:G:A	2.52087e-07	-1.50195e-10	-0.738694	0.000213274	-1.50195e-10	-0.706765	0.000278627	-1.50195e-10	-0.67648
178826088	chr3:178826088:G:A	6.67068e-08	-0.828036	-1.24013	2.66467e-05	-1.53873	-1.24795	3.3876e-05	-1.53323	-1.25042
178826274	chr3:178826274:A:G	7.14193e-08	-0.722466	-1.27743	3.45858e-05	-1.24202	-1.28388	4.41572e-05	-1.24299	-1.2756
178826498	chr3:178826498:T:C	5.94699e-08	-0.876261	-1.30674	3.12658e-05	-1.32217	-1.30465	3.95399e-05	-1.3231	-1.30594
178826529	chr3:178826529:T:C	5.76236e-08	-0.9078	-1.30674	3.00248e-05	-1.36274	-1.30458	3.79736e-05	-1.36357	-1.30589
178826590	chr3:178826590:C:T	7.05213e-08	-0.766753	-1.2458	3.63048e-05	-1.26068	-1.21672	4.5578e-05	-1.26157	-1.22536
178826595	chr3:178826595:A:G	5.59389e-08	-0.939766	-1.30444	2.93953e-05	-1.38178	-1.30673	3.72408e-05	-1.38261	-1.30634
178826831	chr3:178826831:C:A	5.97648e-08	-0.871793	-1.30626	3.0706e-05	-1.33869	-1.3062	3.88654e-05	-1.33954	-1.3067
178826835	chr3:178826835:T:C	6.03015e-08	-0.863887	-1.30522	3.08635e-05	-1.33307	-1.3067	3.90877e-05	-1.33393	-1.30661
178827293	chr3:178827293:A:G	5.81492e-08	-0.899102	-1.30635	3.015e-05	-1.35708	-1.30608	3.81594e-05	-1.35791	-1.30667
178827461	chr3:178827461:G:A	5.87531e-08	-0.964082	-1.23104	2.42574e-05	-1.68778	-1.19284	3.03556e-05	-1.68826	-1.20511
178827488	chr3:178827488:A:G	5.83223e-08	-0.896795	-1.30569	3.01694e-05	-1.35594	-1.30658	3.82014e-05	-1.35677	-1.30672
178827820	chr3:178827820:T:C	5.94642e-08	-0.877009	-1.30608	3.05908e-05	-1.34229	-1.30635	3.87248e-05	-1.34314	-1.30673
178827878	chr3:178827878:G:A	5.9856e-08	-0.870704	-1.30582	3.07065e-05	-1.33836	-1.30652	3.88774e-05	-1.33921	-1.30673
178828164	chr3:178828164:C:T	8.40832e-08	-0.845188	-0.991474	3.38401e-05	-1.69965	-0.848046	4.21361e-05	-1.69997	-0.865478
178828238	chr3:178828238:T:C	5.66267e-08	-0.925914	-1.30607	2.96046e-05	-1.37505	-1.30636	3.74781e-05	-1.37586	-1.30673
178828577	chr3:178828577:C:T	1.42863e-07	-1.50195e-10	-1.30658	0.000117059	-1.50195e-10	-1.30667	0.000148416	-1.50195e-10	-1.30634
178828700	chr3:178828700:C:T	5.93904e-08	-0.877699	-1.30664	3.06205e-05	-1.34218	-1.3055	3.87413e-05	-1.34302	-1.30642
178828759	chr3:178828759:G:A	1.46239e-07	-1.50195e-10	-1.28323	0.000120699	-1.50195e-10	-1.27605	0.000153673	-1.50195e-10	-1.27152
178828776	chr3:178828776:C:A	1.50792e-07	-1.25257	-3.16733e-10	0.000101519	-1.4491	-3.16733e-10	0.00012904	-1.44623	-3.16733e-10
178828944	chr3:178828944:T:A	7.06571e-08	-0.731236	-1.27939	2.7417e-05	-1.48489	-1.27329	3.5035e-05	-1.47886	-1.27115
178829031	chr3:178829031:A:G	5.02628e-08	-1.16296	-1.18825	2.95706e-05	-1.49719	-1.18537	3.8162e-05	-1.49287	-1.17164
178829307	chr3:178829307:A:G	5.86139e-08	-0.890989	-1.30651	3.03367e-05	-1.35108	-1.3059	3.83918e-05	-1.35192	-1.30659
178829431	chr3:178829431:T:C	5.60921e-08	-1.0474	-1.19407	6.65867e-05	-0.691301	-1.17954	8.35921e-05	-0.693726	-1.18668
178829593	chr3:178829593:C:T	1.63235e-07	-1.50195e-10	-1.17328	0.000132426	-1.50195e-10	-1.18332	0.000167605	-1.50195e-10	-1.18474
178830025	chr3:178830025:A:G	5.91606e-08	-0.917141	-1.27107	2.49065e-05	-1.57748	-1.27673	3.1665e-05	-1.57262	-1.27852
178830107	chr3:178830107:C:T	6.07193e-08	-0.85547	-1.30674	3.11007e-05	-1.32741	-1.3047	3.93363e-05	-1.32827	-1.30593
178830119	chr3:178830119:C:T	6.10678e-08	-0.849748	-1.30674	3.12139e-05	-1.32357	-1.30491	3.94824e-05	-1.32444	-1.30606
178830160	chr3:178830160:T:C	5.88563e-08	-0.886928	-1.30644	3.04178e-05	-1.3483	-1.30602	3.84969e-05	-1.34914	-1.30663
178830253	chr3:178830253:C:T	5.96671e-08	-0.872992	-1.3067	3.07476e-05	-1.33935	-1.30418	3.88832e-05	-1.3402	-1.30559
178830341	chr3:178830341:A:G	5.78554e-08	-0.904547	-1.30598	3.02061e-05	-1.3597	-1.3016	3.81719e-05	-1.36053	-1.30373
178830346	chr3:178830346:T:C	9.0528e-08	-0.760556	-1.00225	3.31504e-05	-1.70716	-0.861126	4.12922e-05	-1.70735	-0.878333
178830610	chr3:178830610:C:A	7.68528e-08	-0.779834	-1.14674	3.97226e-05	-1.27424	-1.11318	4.96828e-05	-1.27514	-1.12556
178830839	chr3:178830839:T:C	3.37418e-08	-1.44437	-1.30537	5.82814e-05	-0.710503	-1.29356	7.33196e-05	-0.710464	-1.30106
178830856	chr3:178830856:C:G	5.88983e-08	-1.01024	-1.18242	3.28385e-05	-1.39794	-1.1798	4.24365e-05	-1.39272	-1.16562
178831137	chr3:178831137:G:A	9.59368e-08	-1.70478	-3.16733e-10	7.81292e-05	-1.71098	-3.16733e-10	9.90238e-05	-1.71099	-3.16733e-10
178831256	chr3:178831256:A:G	5.90521e-08	-0.883318	-1.30673	3.05215e-05	-1.3459	-1.30501	3.86091e-05	-1.34674	-1.30612
178831456	chr3:178831456:G:A	7.69517e-08	-0.80634	-1.11895	2.88907e-05	-1.70352	-1.0023	3.6057e-05	-1.70378	-1.01747
178831561	chr3:178831561:G:A	5.82143e-08	-0.897645	-1.30669	3.02465e-05	-1.35581	-1.30415	3.82499e-05	-1.35664	-1.30557
178831593	chr3:178831593:T:C	6.32534e-08	-0.915521	-1.2058	2.48105e-05	-1.6955	-1.16257	3.10024e-05	-1.69589	-1.1764
178832153	chr3:178832153:T:C	5.47788e-08	-0.958505	-1.30666	2.90718e-05	-1.39563	-1.30394	3.67636e-05	-1.39642	-1.30543
178832209	chr3:178832209:T:G	9.56422e-07	1.7734	-1.17867	2.82914e-05	-1.67803	-1.04876	3.5489e-05	-1.67539	-1.06174
178832286	chr3:178832286:G:A	1.37221e-07	-1.34687	-3.16733e-10	9.9775e-05	-1.46643	-3.16733e-10	0.000126448	-1.46652	-3.16733e-10
178833337	chr3:178833337:A:G	1.71061e-07	-1.50195e-10	-1.12645	0.000141455	-1.50195e-10	-1.11736	0.000181171	-1.50195e-10	-1.10691
178833355	chr3:178833355:G:A	1.53393e-07	-1.50195e-10	-1.23546	0.000123076	-1.50195e-10	-1.25654	0.000158441	-1.50195e-10	-1.24097
178833785	chr3:178833785:A:G	5.77966e-08	-1.02375	-1.18779	3.23347e-05	-1.40792	-1.18528	4.17689e-05	-1.40279	-1.17141
178833828	chr3:178833828:T:C	5.53788e-08	-0.952355	-1.30192	2.91609e-05	-1.39043	-1.30609	3.69726e-05	-1.39122	-1.30496
178833909	chr3:178833909:C:T	5.52508e-08	-1.08636	-1.17023	3.16209e-05	-1.44819	-1.16733	4.08683e-05	-1.44341	-1.15259
178834046	chr3:178834046:G:A	2.9195e-07	-1.50195e-10	-0.591886	0.000238634	-1.50195e-10	-0.594412	0.000302637	-1.50195e-10	-0.593818
178834268	chr3:178834268:C:G	4.37805e-07	-1.50195e-10	-0.186695	0.000356857	-1.50195e-10	-0.192008	0.000463657	-1.50195e-10	-0.167209
178834350	chr3:178834350:T:C	1.4665e-07	-1.50195e-10	-1.28042	0.000120061	-1.50195e-10	-1.28134	0.000151527	-1.50195e-10	-1.28559
178834540	chr3:178834540:G:A	1.97946e-07	-0.980474	-3.16733e-10	0.000133644	-1.17417	-3.16733e-10	0.000169423	-1.17395	-3.16733e-10
178834724	chr3:178834724:T:G	6.38347e-08	-0.912666	-1.19951	2.49907e-05	-1.69586	-1.15498	3.12229e-05	-1.69625	-1.16895
178834883	chr3:178834883:G:A	6.05106e-08	-0.92816	-1.23749	2.39198e-05	-1.69362	-1.20102	2.99543e-05	-1.69403	-1.21265
178835117	chr3:178835117:A:C	1.38089e-07	-1.34057	-3.16733e-10	0.000138329	-1.13971	-3.16733e-10	0.000175186	-1.1405	-3.16733e-10
178835497	chr3:178835497:G:A	1.76789e-07	-1.50195e-10	-1.09351	0.000143325	-1.50195e-10	-1.10423	0.000180512	-1.50195e-10	-1.11056
178835837	chr3:178835837:AG:A	1.88848e-07	-1.50195e-10	-1.02752	0.000155934	-1.50195e-10	-1.01991	0.000198422	-1.50195e-10	-1.01596
178835839	chr3:178835839:CCA:C	1.88347e-07	-1.50195e-10	-1.03018	0.000155513	-1.50195e-10	-1.02261	0.000197883	-1.50195e-10	-1.01868
178835942	chr3:178835942:G:A	3.41687e-08	-1.44533	-1.29183	4.02408e-05	-1.1485	-1.22596	4.8169e-05	-1.15025	-1.28139
178835968	chr3:178835968:C:T	5.70458e-08	-0.923175	-1.30144	3.00927e-05	-1.37202	-1.29305	3.79717e-05	-1.37283	-1.29668
178836365	chr3:178836365:A:C	5.85019e-08	-0.898144	-1.30127	3.06056e-05	-1.35536	-1.2928	3.86178e-05	-1.35619	-1.29645
178836457	chr3:178836457:A:G	5.58538e-08	-0.945521	-1.30021	2.97064e-05	-1.38683	-1.29115	3.74766e-05	-1.38762	-1.29502
178836491	chr3:178836491:T:C	1.43303e-07	-1.50195e-10	-1.30351	0.000117782	-1.50195e-10	-1.30051	0.000149597	-1.50195e-10	-1.29841
178836512	chr3:178836512:C:G	1.53559e-07	-1.50195e-10	-1.23438	0.000123238	-1.50195e-10	-1.25523	0.00015864	-1.50195e-10	-1.23972
178836766	chr3:178836766:G:T	6.22646e-08	-0.833875	-1.3032	3.18146e-05	-1.31342	-1.296	4.01599e-05	-1.31431	-1.29918
178836902	chr3:178836902:T:C	3.9155e-07	-1.50195e-10	-0.298356	0.00031921	-1.50195e-10	-0.303495	0.000414208	-1.50195e-10	-0.279986
178837175	chr3:178837175:G:A	5.69814e-08	-0.920502	-1.30524	2.99273e-05	-1.37068	-1.29989	3.78062e-05	-1.37149	-1.30239
178837295	chr3:178837295:C:T	6.09123e-08	-0.856784	-1.30225	3.13706e-05	-1.32905	-1.29442	3.95898e-05	-1.32992	-1.29787
178837362	chr3:178837362:T:A	6.12772e-08	-0.847434	-1.30563	3.13708e-05	-1.3227	-1.30077	3.96345e-05	-1.32357	-1.30308
178837510	chr3:178837510:T:C	2.73715e-07	-1.50195e-10	-0.656383	0.000223622	-1.50195e-10	-0.659389	0.000288265	-1.50195e-10	-0.642472
178837719	chr3:178837719:T:C	2.76286e-07	-1.50195e-10	-0.647033	0.000220212	-1.50195e-10	-0.674752	0.000283064	-1.50195e-10	-0.660682
178837855	chr3:178837855:G:T	6.57867e-08	-0.782652	-1.2994	3.30699e-05	-1.2808	-1.28992	4.17077e-05	-1.28167	-1.29399
178837975	chr3:178837975:C:T	8.90254e-07	-1.50195e-10	0.523038	0.00072325	-1.50195e-10	0.51441	0.000944017	-1.50195e-10	0.54379
178838303	chr3:178838303:A:G	1.5772e-07	-1.50195e-10	-1.20765	0.000128092	-1.50195e-10	-1.2166	0.000162161	-1.50195e-10	-1.21776
178838572	chr3:178838572:A:C	4.2569e-08	-1.30406	-1.21328	2.36125e-05	-1.66878	-1.23879	3.02813e-05	-1.66942	-1.2264
178839242	chr3:178839242:A:C	1.02546e-07	-1.63816	-3.16733e-10	0.000105469	-1.41093	-3.16733e-10	0.000133965	-1.40878	-3.16733e-10
178839285	chr3:178839285:A:C	3.40198e-08	-1.43734	-1.30419	2.18668e-05	-1.67767	-1.3067	2.77224e-05	-1.67793	-1.30618
178839557	chr3:178839557:A:T	5.90848e-08	-0.892932	-1.29656	3.08805e-05	-1.35342	-1.2858	3.89286e-05	-1.35425	-1.29037
178840088	chr3:178840088:T:C	6.21438e-08	-0.842414	-1.2966	3.19392e-05	-1.31968	-1.28583	4.0261e-05	-1.32056	-1.29041
178840318	chr3:178840318:G:A	3.5736e-08	-1.40537	-1.28694	4.29026e-05	-1.09539	-1.21502	5.1116e-05	-1.09723	-1.27502
178840368	chr3:178840368:C:T	1.53905e-07	-1.50195e-10	-1.23213	0.00012517	-1.50195e-10	-1.23967	0.000158472	-1.50195e-10	-1.24077
178840826	chr3:178840826:C:T	7.26223e-08	-0.680223	-1.30297	3.52382e-05	-1.21157	-1.29565	4.44741e-05	-1.21252	-1.29893
178841229	chr3:178841229:C:T	1.51735e-07	-1.50195e-10	-1.24633	0.000123613	-1.50195e-10	-1.25219	0.000156393	-1.50195e-10	-1.25398
178841346	chr3:178841346:C:T	1.58077e-07	-1.50195e-10	-1.20538	0.000128385	-1.50195e-10	-1.21431	0.000162517	-1.50195e-10	-1.21557
178841556	chr3:178841556:G:T	1.58131e-07	-1.50195e-10	-1.20505	0.000128426	-1.50195e-10	-1.21399	0.000162569	-1.50195e-10	-1.21525
178841870	chr3:178841870:A:G	2.02576e-07	-1.50195e-10	-0.957352	0.0002546	-1.50195e-10	-0.529649	0.000230296	-1.50195e-10	-0.866987
178842793	chr3:178842793:A:C	5.31373e-08	-0.999756	-1.29583	2.88547e-05	-1.4222	-1.28488	3.63727e-05	-1.42293	-1.28961
178843865	chr3:178843865:G:A	3.29102e-08	-1.46805	-1.30664	3.20133e-05	-1.29667	-1.30652	4.05702e-05	-1.2972	-1.30612
178843968	chr3:178843968:T:C	2.73745e-07	-1.50195e-10	-0.656272	0.000218289	-1.50195e-10	-0.683523	0.000280599	-1.50195e-10	-0.669427
178844070	chr3:178844070:A:G	3.90451e-08	-1.31651	-1.28724	4.8572e-05	-0.970543	-1.21575	5.78765e-05	-0.972586	-1.27546
178844418	chr3:178844418:A:T	5.17464e-08	-1.29155	-1.03056	3.00596e-05	-1.59452	-1.07164	3.88824e-05	-1.59498	-1.05083
178844690	chr3:178844690:T:A	5.9511e-08	-1.16123	-1.02108	3.24586e-05	-1.52719	-1.06219	4.20246e-05	-1.52779	-1.04031
178844927	chr3:178844927:T:C	1.45502e-07	-1.50195e-10	-1.28828	0.000118613	-1.50195e-10	-1.29348	0.000150493	-1.50195e-10	-1.29244
178845133	chr3:178845133:G:A	5.59742e-08	-1.21491	-1.02867	3.12941e-05	-1.5568	-1.06911	4.05071e-05	-1.55733	-1.04755
178845136	chr3:178845136:A:C	5.47229e-08	-1.23676	-1.02943	3.08894e-05	-1.56908	-1.06985	3.99831e-05	-1.56959	-1.04831
178845966	chr3:178845966:T:A	1.47935e-07	-1.50195e-10	-1.2717	0.000120703	-1.50195e-10	-1.27601	0.000152733	-1.50195e-10	-1.27766
178846066	chr3:178846066:C:T	1.54518e-07	-1.50195e-10	-1.22816	0.000125655	-1.50195e-10	-1.2358	0.000159018	-1.50195e-10	-1.23734
178846275	chr3:178846275:T:C	5.58449e-08	-0.946292	-1.2996	2.95804e-05	-1.39187	-1.29036	3.73103e-05	-1.39261	-1.29447
178846345	chr3:178846345:G:A	1.6293e-07	-1.50195e-10	-1.17515	0.000133412	-1.50195e-10	-1.1759	0.000170117	-1.50195e-10	-1.16987
178846346	chr3:178846346:A:T	5.54879e-08	-0.950172	-1.30213	2.93902e-05	-1.39433	-1.29435	3.70918e-05	-1.39507	-1.29789
178846387	chr3:178846387:C:T	5.63146e-08	-0.935776	-1.30174	2.96908e-05	-1.3848	-1.29371	3.7467e-05	-1.38555	-1.29735
178846594	chr3:178846594:T:TATCTA	5.9994e-08	-0.871245	-1.30298	3.08999e-05	-1.34282	-1.29577	3.90036e-05	-1.34362	-1.29908
178846713	chr3:178846713:C:T	5.77987e-08	-0.910904	-1.3006	3.02204e-05	-1.36892	-1.29191	3.81244e-05	-1.36969	-1.29581
178846819	chr3:178846819:A:T	1.48166e-07	-1.50195e-10	-1.27013	0.000120711	-1.50195e-10	-1.27595	0.000152755	-1.50195e-10	-1.27752
178847011	chr3:178847011:T:C	6.06962e-08	-0.8595	-1.30309	3.10493e-05	-1.33781	-1.29596	3.9194e-05	-1.33858	-1.29925
178847339	chr3:178847339:C:T	5.78219e-08	-0.913014	-1.29809	3.02341e-05	-1.37222	-1.28815	3.8123e-05	-1.37295	-1.29258
178847410	chr3:178847410:C:T	5.84456e-08	-0.900206	-1.30017	3.03902e-05	-1.36396	-1.29126	3.83355e-05	-1.3647	-1.29528
178847814	chr3:178847814:A:G	9.14894e-07	-1.50195e-10	0.550339	0.000916932	-1.50195e-10	0.751689	0.00114774	-1.50195e-10	0.739193
178847971	chr3:178847971:G:C	5.83155e-08	-0.899735	-1.30287	3.02728e-05	-1.36351	-1.29558	3.82128e-05	-1.36425	-1.29893
178848032	chr3:178848032:C:T	5.82028e-08	-0.902525	-1.30201	3.0266e-05	-1.36522	-1.2941	3.81942e-05	-1.36596	-1.29771
178848375	chr3:178848375:C:A	2.18361e-07	-1.50195e-10	-0.882321	0.000183703	-1.50195e-10	-0.856022	0.000230351	-1.50195e-10	-0.866751
178848654	chr3:178848654:T:C	5.1959e-08	-1.01128	-1.30673	2.8037e-05	-1.43113	-1.30469	3.54669e-05	-1.4318	-1.30595
178848772	chr3:178848772:C:T	5.07968e-08	-1.03396	-1.30668	2.74921e-05	-1.44989	-1.30556	3.47901e-05	-1.45054	-1.30648
178848800	chr3:178848800:G:C	5.02478e-08	-1.04569	-1.30582	2.73003e-05	-1.45589	-1.30655	3.45747e-05	-1.45652	-1.30671
178848892	chr3:178848892:A:C	6.45234e-08	-0.807582	-1.29386	2.2233e-05	-1.70476	-1.263	2.80286e-05	-1.705	-1.26812
178848895	chr3:178848895:T:G	2.17647e-07	-1.50195e-10	-0.885594	0.000180116	-1.50195e-10	-0.875744	0.000229323	-1.50195e-10	-0.871222
178849129	chr3:178849129:G:A	5.15096e-08	-1.02004	-1.30666	2.77506e-05	-1.44193	-1.30415	3.50957e-05	-1.44259	-1.30568
178849157	chr3:178849157:A:G	7.9676e-08	-0.78411	-1.10639	4.20332e-05	-1.27451	-1.05638	5.24624e-05	-1.2753	-1.07095
178849159	chr3:178849159:T:C	2.86512e-07	-1.50195e-10	-0.610687	0.000228168	-1.50195e-10	-0.63926	0.000293449	-1.50195e-10	-0.624648
178849307	chr3:178849307:T:C	4.80565e-08	-1.24775	-1.14834	2.92942e-05	-1.54678	-1.14517	3.78649e-05	-1.54307	-1.12926
178849359	chr3:178849359:T:C	5.01394e-08	-1.05309	-1.30057	2.71835e-05	-1.46125	-1.30549	3.44867e-05	-1.46188	-1.3039
178849365	chr3:178849365:A:T	5.6079e-07	0.0608773	-3.16733e-10	0.000325932	-0.282654	-3.16733e-10	0.00041276	-0.283487	-3.16733e-10
178849821	chr3:178849821:T:C	4.94071e-08	-1.15808	-1.21029	2.73928e-05	-1.52218	-1.23689	3.51269e-05	-1.52286	-1.22453
178849863	chr3:178849863:G:A	1.48356e-07	-1.50195e-10	-1.26885	0.000121718	-1.50195e-10	-1.26763	0.000154258	-1.50195e-10	-1.26773
178850704	chr3:178850704:T:C	2.59722e-07	-1.50195e-10	-0.708858	0.000209938	-1.50195e-10	-0.72253	0.00026751	-1.50195e-10	-0.717195
178850738	chr3:178850738:T:C	1.43022e-07	-1.50195e-10	-1.30547	0.00011714	-1.50195e-10	-1.30598	0.000148435	-1.50195e-10	-1.3062
178850775	chr3:178850775:A:C	4.88648e-08	-1.39521	-0.984204	3.14532e-05	-1.63616	-0.984682	3.84053e-05	-1.63811	-1.02005
178851021	chr3:178851021:T:C	2.44856e-07	-0.767798	-3.16733e-10	0.000144563	-1.09563	-3.16733e-10	0.000183368	-1.09486	-3.16733e-10
178851123	chr3:178851123:C:T	3.50496e-08	-1.66984	-1.04186	2.81273e-05	-1.64407	-1.08853	3.59691e-05	-1.64454	-1.07915
178851175	chr3:178851175:T:C	4.14875e-08	-1.67679	-0.866289	3.34278e-05	-1.64766	-0.912292	4.21061e-05	-1.64776	-0.918401
178851237	chr3:178851237:G:A	1.7662e-07	-1.50195e-10	-1.09447	0.000141833	-1.50195e-10	-1.11469	0.000180765	-1.50195e-10	-1.10915
178851253	chr3:178851253:A:G	4.37067e-08	-1.18478	-1.30619	2.94851e-05	-1.37875	-1.30671	3.73999e-05	-1.37799	-1.30669
178851302	chr3:178851302:G:A	7.75673e-08	-1.14394	-0.773384	3.40937e-05	-1.5889	-0.951329	4.4675e-05	-1.58945	-0.91749
178851408	chr3:178851408:TCA:T	1.7704e-07	-1.50195e-10	-1.09209	0.000142447	-1.50195e-10	-1.11037	0.00017866	-1.50195e-10	-1.12087
178851535	chr3:178851535:G:C	2.00095e-07	-0.969679	-3.16733e-10	0.000122426	-1.26184	-3.16733e-10	0.000155286	-1.26109	-3.16733e-10
178851609	chr3:178851609:AAAGAT:A	1.92634e-07	-1.00768	-3.16733e-10	0.000118848	-1.2915	-3.16733e-10	0.00015074	-1.29079	-3.16733e-10
178851677	chr3:178851677:C:T	1.33794e-07	-1.11356	-0.258605	6.17164e-05	-1.61034	-0.336452	7.0876e-05	-1.60984	-0.435577
178851917	chr3:178851917:A:G	5.07963e-08	-1.06166	-1.27899	2.38979e-05	-1.59524	-1.30031	3.01722e-05	-1.59558	-1.30385
178852139	chr3:178852139:C:T	5.72963e-08	-0.938291	-1.28194	2.28166e-05	-1.64018	-1.30168	2.88226e-05	-1.64045	-1.30475
178852170	chr3:178852170:C:T	5.94155e-08	-0.954564	-1.22935	2.37455e-05	-1.63982	-1.26213	2.98309e-05	-1.64014	-1.27067
178852193	chr3:178852193:A:T	5.84994e-08	-0.922717	-1.27674	2.2771e-05	-1.64467	-1.29919	2.87412e-05	-1.64493	-1.30309
178852391	chr3:178852391:CA:C	4.34553e-07	0.949274	-1.14342	0.000171812	0.23476	-1.15771	0.000218089	0.24343	-1.16488
178852418	chr3:178852418:C:T	1.83125e-07	-1.50195e-10	-1.0583	0.000166427	-1.50195e-10	-0.954789	0.000187403	-1.50195e-10	-1.07309
178852510	chr3:178852510:C:T	1.71532e-07	-1.50195e-10	-1.1237	0.000145615	-1.50195e-10	-1.08838	0.00018561	-1.50195e-10	-1.08271
178852605	chr3:178852605:T:A	9.32429e-08	-0.721112	-1.01215	3.22234e-05	-1.7108	-0.885848	4.02171e-05	-1.71077	-0.90129
178852987	chr3:178852987:C:A	6.04794e-08	-0.915203	-1.25096	2.313e-05	-1.65147	-1.27674	2.90934e-05	-1.65176	-1.28408
178853106	chr3:178853106:C:T	1.52983e-07	-1.23814	-3.16733e-10	9.79327e-05	-1.48506	-3.16733e-10	0.000124193	-1.48451	-3.16733e-10
178853218	chr3:178853218:A:C	1.46337e-07	-1.50195e-10	-1.28255	0.000121492	-1.50195e-10	-1.26949	0.000154623	-1.50195e-10	-1.26536
178853233	chr3:178853233:T:C	5.19868e-08	-1.01879	-1.29869	2.27371e-05	-1.63863	-1.30672	2.88243e-05	-1.63884	-1.3063
178853361	chr3:178853361:C:T	9.34463e-08	-0.705235	-1.02585	3.16998e-05	-1.71051	-0.90252	3.95777e-05	-1.71047	-0.91762
178853377	chr3:178853377:T:C	5.37468e-08	-0.984008	-1.30018	2.25009e-05	-1.64907	-1.30672	2.85381e-05	-1.64926	-1.30585
178853394	chr3:178853394:A:C	5.36974e-08	-0.987173	-1.29793	2.2525e-05	-1.64805	-1.30666	2.85498e-05	-1.64825	-1.30645
178853395	chr3:178853395:G:A	5.38292e-08	-0.98264	-1.30001	2.24941e-05	-1.64936	-1.30673	2.85279e-05	-1.64956	-1.30591
178853424	chr3:178853424:C:T	1.43382e-07	-1.50195e-10	-1.30295	0.00011774	-1.50195e-10	-1.30086	0.000149163	-1.50195e-10	-1.30132
178853508	chr3:178853508:T:G	1.43445e-07	-1.50195e-10	-1.30252	0.00011788	-1.50195e-10	-1.29968	0.00014918	-1.50195e-10	-1.3012
178853587	chr3:178853587:T:C	7.82382e-08	-0.792677	-1.11603	2.7691e-05	-1.71076	-1.03748	3.47507e-05	-1.71079	-1.04736
178853744	chr3:178853744:GACA:G	1.50428e-07	-1.25498	-3.16733e-10	9.67865e-05	-1.49684	-3.16733e-10	0.000122738	-1.4963	-3.16733e-10
178853988	chr3:178853988:G:A	1.50449e-07	-0.272495	-0.982348	3.4424e-05	-1.70696	-0.823624	4.31574e-05	-1.7068	-0.834699
178854209	chr3:178854209:T:C	1.52137e-07	-0.841095	-0.402594	6.07258e-05	-1.48301	-0.479967	7.04164e-05	-1.48225	-0.569673
178854263	chr3:178854263:A:C	1.46832e-07	-1.27918	-3.16733e-10	9.52812e-05	-1.51251	-3.16733e-10	0.000120827	-1.51199	-3.16733e-10
178854576	chr3:178854576:T:TG	1.50607e-07	-1.2538	-3.16733e-10	9.6846e-05	-1.49622	-3.16733e-10	0.000122814	-1.49569	-3.16733e-10
178854984	chr3:178854984:T:C	1.48707e-07	-1.50195e-10	-1.26649	0.000124268	-1.50195e-10	-1.2469	0.000158101	-1.50195e-10	-1.24312
178855634	chr3:178855634:T:A	4.64815e-08	-1.27725	-1.15217	5.76071e-05	-0.843067	-1.17263	7.24708e-05	-0.843698	-1.17947
178855636	chr3:178855636:A:T	4.63248e-08	-1.2756	-1.15719	5.7475e-05	-0.840691	-1.1773	7.23133e-05	-0.841322	-1.18402
178855660	chr3:178855660:T:C	6.80763e-08	-0.902803	-1.14504	2.5018e-05	-1.65556	-1.19419	3.12567e-05	-1.65584	-1.20828
178855906	chr3:178855906:C:T	1.10595e-07	-0.518774	-1.04382	2.85454e-05	-1.6614	-1.05645	3.57544e-05	-1.6611	-1.06858
178855940	chr3:178855940:C:A	1.45269e-07	-1.50195e-10	-1.28988	0.000118388	-1.50195e-10	-1.29538	0.000150084	-1.50195e-10	-1.29516
178856388	chr3:178856388:C:T	9.55409e-08	-0.703016	-1.0059	3.02373e-05	-1.67423	-0.986039	3.76601e-05	-1.67389	-1.00386
178856882	chr3:178856882:T:C	1.44054e-07	-1.27913	-0.0191509	7.77305e-05	-1.61545	-0.100644	8.82348e-05	-1.61494	-0.211415
178857024	chr3:178857024:C:A	2.12719e-07	-1.50195e-10	-0.908497	0.000171134	-1.50195e-10	-0.926896	0.000220473	-1.50195e-10	-0.91058
178857139	chr3:178857139:G:A	2.08155e-07	-1.50195e-10	-0.930186	0.000167549	-1.50195e-10	-0.948067	0.000215719	-1.50195e-10	-0.932375
178857250	chr3:178857250:C:T	2.10956e-07	-0.00279971	-0.914018	8.03687e-05	-0.749309	-0.93341	0.000100494	-0.744543	-0.951715
178858203	chr3:178858203:A:T	1.45659e-07	-1.50195e-10	-1.2872	0.000118748	-1.50195e-10	-1.29234	0.000150407	-1.50195e-10	-1.29301
178858205	chr3:178858205:G:A	2.4246e-07	-1.50195e-10	-0.777632	0.000263108	-1.50195e-10	-0.49678	0.000260662	-1.50195e-10	-0.743129
178858231	chr3:178858231:G:T	2.87523e-08	-1.6892	-1.22056	2.32936e-05	-1.70565	-1.21551	2.95611e-05	-1.70574	-1.21416
178858365	chr3:178858365:A:G	1.1387e-07	-1.53341	-3.16733e-10	8.14185e-05	-1.66974	-3.16733e-10	0.000103218	-1.66951	-3.16733e-10
178858422	chr3:178858422:G:GATTTTGCATTTTGTT	6.42584e-07	1.05077	-0.85374	0.000244397	0.32338	-0.893931	0.000308081	0.331959	-0.90795
178858424	chr3:178858424:A:ATTTGC	6.05279e-07	1.00248	-0.86526	0.000231917	0.281962	-0.904925	0.000292379	0.290453	-0.918754
178858518	chr3:178858518:C:G	1.49106e-07	-1.11869	-0.145119	6.93503e-05	-1.60101	-0.229161	7.92328e-05	-1.60052	-0.333441
178859446	chr3:178859446:A:T	2.20447e-07	0.157725	-1.03054	8.00913e-05	-0.632666	-1.05351	0.000100513	-0.627617	-1.06845
178859622	chr3:178859622:C:T	1.87903e-07	-1.50195e-10	-1.03254	0.000149973	-1.50195e-10	-1.05889	0.000189334	-1.50195e-10	-1.06284
178860437	chr3:178860437:G:A	9.93357e-07	1.27477	-0.642145	0.000363295	0.51865	-0.69278	0.00045671	0.527527	-0.709832
178860662	chr3:178860662:CT:C	1.61606e-06	-1.50195e-10	1.11928	0.00123319	-1.50195e-10	1.04801	0.00159042	-1.50195e-10	1.0654
178861930	chr3:178861930:CAT:C	1.72648e-07	-0.271842	-0.845372	4.03844e-05	-1.70917	-0.661731	5.06171e-05	-1.70905	-0.673012
178862123	chr3:178862123:C:CA	3.32959e-08	-1.70012	-1.06292	2.75513e-05	-1.6967	-1.05659	3.5085e-05	-1.69684	-1.05174
178862354	chr3:178862354:T:C	2.10069e-07	-0.0927846	-0.828248	4.16671e-05	-1.69781	-0.64182	5.22407e-05	-1.69751	-0.652987
178862386	chr3:178862386:A:G	1.14e-07	-1.53227	-3.16733e-10	8.13656e-05	-1.67039	-3.16733e-10	0.000103151	-1.67016	-3.16733e-10
178862435	chr3:178862435:T:C	3.6133e-07	-1.50195e-10	-0.378677	0.000286661	-1.50195e-10	-0.411045	0.00036063	-1.50195e-10	-0.4185
178862842	chr3:178862842:T:C	1.49613e-07	-1.50195e-10	-1.26041	0.000120746	-1.50195e-10	-1.27566	0.000152469	-1.50195e-10	-1.27939
178863838	chr3:178863838:C:T	6.79932e-08	-1.08376	-0.965307	3.12845e-05	-1.58257	-1.04366	3.8764e-05	-1.58302	-1.06584
178865236	chr3:178865236:C:A	3.27888e-07	-1.50195e-10	-0.475796	0.000373744	-1.50195e-10	-0.145773	0.000353516	-1.50195e-10	-0.438424
178866794	chr3:178866794:A:G	1.67518e-06	1.88465	-0.729441	0.000582463	1.0489	-0.750974	0.000730898	1.05858	-0.770663
178866961	chr3:178866961:G:A	1.60613e-07	-1.50195e-10	-1.18947	0.000135495	-1.50195e-10	-1.16041	0.000172489	-1.50195e-10	-1.15602
178867000	chr3:178867000:C:T	3.30122e-08	-1.70105	-1.07054	2.73654e-05	-1.69599	-1.06407	3.48446e-05	-1.69613	-1.05932
178867023	chr3:178867023:T:C	9.28875e-08	-1.05901	-0.678067	4.30965e-05	-1.57821	-0.727687	5.04324e-05	-1.57767	-0.808053
178867301	chr3:178867301:T:A	1.34039e-07	-1.37034	-3.16733e-10	8.89927e-05	-1.58079	-3.16733e-10	0.00011284	-1.58038	-3.16733e-10
178867441	chr3:178867441:T:TA	3.348e-07	-1.50195e-10	-0.454937	0.000267998	-1.50195e-10	-0.478364	0.00034739	-1.50195e-10	-0.455906
178867460	chr3:178867460:G:A	1.20934e-07	-0.508588	-0.964632	3.50124e-05	-1.70881	-0.804832	4.39298e-05	-1.70893	-0.814828
178867854	chr3:178867854:T:C	2.51471e-07	-1.50195e-10	-0.74114	0.000215885	-1.50195e-10	-0.694596	0.000275854	-1.50195e-10	-0.686481
178867890	chr3:178867890:C:T	5.31776e-08	-1.18	-1.11484	2.80382e-05	-1.56386	-1.17192	3.49726e-05	-1.56414	-1.18765
178868176	chr3:178868176:G:C	1.85692e-07	-1.50195e-10	-1.04438	0.00014954	-1.50195e-10	-1.06178	0.000187966	-1.50195e-10	-1.07009
178868303	chr3:178868303:G:A	3.19497e-08	-1.6831	-1.1212	2.50123e-05	-1.71067	-1.13931	3.19548e-05	-1.71066	-1.13137
178868351	chr3:178868351:G:T	1.67736e-07	-1.50195e-10	-1.14608	0.000135602	-1.50195e-10	-1.15962	0.000170768	-1.50195e-10	-1.16605
178868454	chr3:178868454:G:A	1.86702e-07	-1.50195e-10	-1.03896	0.000146476	-1.50195e-10	-1.08248	0.000186305	-1.50195e-10	-1.07897
178868513	chr3:178868513:C:T	4.25441e-07	-1.50195e-10	-0.215343	0.000361688	-1.50195e-10	-0.178563	0.000457855	-1.50195e-10	-0.179802
178868660	chr3:178868660:A:G	2.20172e-07	-1.50195e-10	-0.874058	0.000176294	-1.50195e-10	-0.897193	0.00022509	-1.50195e-10	-0.889855
178868874	chr3:178868874:G:A	5.29337e-06	3.59764	-1.2919	2.50057e-05	-1.54855	-1.30169	3.17736e-05	-1.54457	-1.30315
178869178	chr3:178869178:C:A	1.25103e-07	-0.393857	-1.04548	2.51815e-05	-1.707	-1.13623	3.13248e-05	-1.70699	-1.15495
178869277	chr3:178869277:G:A	2.942e-07	-1.50195e-10	-0.58421	0.000241984	-1.50195e-10	-0.580473	0.000306731	-1.50195e-10	-0.580382
178870360	chr3:178870360:G:A	1.91658e-07	-1.50195e-10	-1.01276	0.000166048	-1.50195e-10	-0.957069	0.000213765	-1.50195e-10	-0.941476
178870560	chr3:178870560:A:G	1.23352e-07	-0.74372	-0.709707	3.54648e-05	-1.66514	-0.835669	4.39988e-05	-1.66513	-0.857064
178870663	chr3:178870663:C:T	1.43945e-07	-1.50195e-10	-1.29903	0.000118709	-1.50195e-10	-1.29267	0.000150558	-1.50195e-10	-1.292
178870815	chr3:178870815:T:A	1.61662e-07	-1.50195e-10	-1.18296	0.000130162	-1.50195e-10	-1.20056	0.000165928	-1.50195e-10	-1.1948
178871674	chr3:178871674:C:T	4.29262e-08	-1.22825	-1.28074	4.97551e-05	-0.898106	-1.26413	6.31106e-05	-0.896243	-1.26522
178872029	chr3:178872029:A:G	2.00914e-07	-1.50195e-10	-0.965593	0.000161516	-1.50195e-10	-0.984737	0.000207926	-1.50195e-10	-0.969173
178872405	chr3:178872405:C:T	2.57449e-05	4.76541	-0.877886	5.46669e-05	-1.47466	-0.593423	6.89193e-05	-1.46897	-0.604445
178872694	chr3:178872694:C:T	1.25105e-05	3.82973	-0.663874	3.57624e-05	-1.53091	-0.961537	4.63577e-05	-1.52663	-0.943337
178872842	chr3:178872842:A:G	1.39746e-07	-0.0593418	-1.2693	6.93038e-05	-0.610488	-1.22036	8.34293e-05	-0.608954	-1.2734
178872981	chr3:178872981:G:A	3.39444e-08	-1.67368	-1.07007	3.31926e-05	-1.46254	-1.10448	4.17443e-05	-1.46156	-1.11323
178873563	chr3:178873563:TAAG:T	5.5006e-08	-1.23667	-1.02435	2.84912e-05	-1.68098	-1.03877	3.5991e-05	-1.67884	-1.04425
178873863	chr3:178873863:G:A	2.03733e-07	0.272799	-1.22446	5.89169e-05	-0.750128	-1.24309	7.49935e-05	-0.744944	-1.24401
178873962	chr3:178873962:C:T	9.87501e-08	-1.67588	-3.16733e-10	8.70436e-05	-1.60293	-3.16733e-10	0.00011037	-1.60251	-3.16733e-10
178873965	chr3:178873965:G:A	2.2155e-07	0.331991	-1.19981	6.27393e-05	-0.709125	-1.22123	7.98552e-05	-0.703835	-1.2223
178874080	chr3:178874080:T:G	1.43695e-07	-1.50195e-10	-1.30078	0.00011798	-1.50195e-10	-1.29883	0.000149541	-1.50195e-10	-1.29878
178874180	chr3:178874180:A:T	1.83705e-07	-1.50195e-10	-1.05514	0.000145124	-1.50195e-10	-1.09175	0.000185088	-1.50195e-10	-1.08552
178874305	chr3:178874305:ACTT:A	1.22444e-07	-1.46082	-3.16733e-10	0.000125862	-1.23416	-3.16733e-10	0.000159262	-1.2358	-3.16733e-10
178875343	chr3:178875343:T:C	1.37179e-07	-1.34719	-3.16733e-10	9.73022e-05	-1.49152	-3.16733e-10	0.000123213	-1.49244	-3.16733e-10
178875949	chr3:178875949:G:A	1.96361e-07	-1.50195e-10	-0.988514	0.000158006	-1.50195e-10	-1.00671	0.000203289	-1.50195e-10	-0.991724
178875950	chr3:178875950:T:G	1.96133e-07	-1.50195e-10	-0.989675	0.000157829	-1.50195e-10	-1.00784	0.000203054	-1.50195e-10	-0.992879
178876171	chr3:178876171:G:A	1.73607e-07	-1.11168	-3.16733e-10	0.000104276	-1.4223	-3.16733e-10	0.000132279	-1.42144	-3.16733e-10
178876484	chr3:178876484:G:A	7.88442e-07	0.40159	-3.16733e-10	0.000330552	-0.26858	-3.16733e-10	0.000419166	-0.268087	-3.16733e-10
178877033	chr3:178877033:A:G	8.9225e-08	-0.609307	-1.168	5.19455e-05	-0.98568	-1.13347	6.2734e-05	-0.98409	-1.18336
178877139	chr3:178877139:T:C	1.52256e-07	-0.250922	-0.991982	3.48164e-05	-1.66395	-0.855309	4.36733e-05	-1.66527	-0.86435
178877428	chr3:178877428:A:C	1.77556e-07	-1.50195e-10	-1.08918	0.000151542	-1.50195e-10	-1.04848	0.000193566	-1.50195e-10	-1.04073
178878474	chr3:178878474:T:C	1.27923e-07	-0.813171	-0.603869	3.97281e-05	-1.64631	-0.740978	4.91794e-05	-1.64632	-0.764563
178878788	chr3:178878788:G:A	1.43071e-07	-1.50195e-10	-1.30513	0.000119632	-1.50195e-10	-1.28492	0.00014854	-1.50195e-10	-1.3055
178878938	chr3:178878938:T:G	9.57965e-07	-1.50195e-10	0.596342	0.000725293	-1.50195e-10	0.517231	0.000924777	-1.50195e-10	0.5232
178879194	chr3:178879194:G:T	2.06322e-07	-1.50195e-10	-0.939029	0.000179588	-1.50195e-10	-0.87868	0.000231502	-1.50195e-10	-0.861765
178879560	chr3:178879560:T:C	1.56015e-07	-1.50195e-10	-1.21852	0.000125964	-1.50195e-10	-1.23334	0.000160418	-1.50195e-10	-1.22857
178879733	chr3:178879733:C:T	3.83342e-08	-1.31968	-1.30245	2.15378e-05	-1.69991	-1.29963	2.73522e-05	-1.69858	-1.29897
178880221	chr3:178880221:T:C	2.55769e-07	-1.50195e-10	-0.724193	0.000217309	-1.50195e-10	-0.688026	0.000274463	-1.50195e-10	-0.691538
178880222	chr3:178880222:G:T	2.55769e-07	-1.50195e-10	-0.724193	0.000217309	-1.50195e-10	-0.688026	0.000274463	-1.50195e-10	-0.691538
178880374	chr3:178880374:G:A	2.15991e-07	0.274107	-1.16734	6.20908e-05	-0.74879	-1.19196	7.90186e-05	-0.743592	-1.19308
178881451	chr3:178881451:T:TA	1.44347e-07	-1.50195e-10	-1.29625	0.000118584	-1.50195e-10	-1.29372	0.00015031	-1.50195e-10	-1.29365
178881565	chr3:178881565:T:C	1.50707e-07	-1.50195e-10	-1.25313	0.000126248	-1.50195e-10	-1.23109	0.000160731	-1.50195e-10	-1.22662
178881627	chr3:178881627:CT:C	3.40299e-07	-0.438645	-3.16733e-10	7.88801e-05	-1.70142	-3.16733e-10	9.99752e-05	-1.70143	-3.16733e-10
178881956	chr3:178881956:T:A	1.86387e-07	-0.08527	-0.955373	5.96059e-05	-0.992058	-0.989532	7.55514e-05	-0.987466	-0.994075
178882033	chr3:178882033:A:G	2.14782e-07	-1.50195e-10	-0.898844	0.000167886	-1.50195e-10	-0.946059	0.000214474	-1.50195e-10	-0.938163
178882406	chr3:178882406:C:T	1.53547e-07	-1.50195e-10	-1.23446	0.000125725	-1.50195e-10	-1.23525	0.000158964	-1.50195e-10	-1.23767
178882708	chr3:178882708:A:G	1.93756e-07	-1.50195e-10	-1.00187	0.000155927	-1.50195e-10	-1.01996	0.000200556	-1.50195e-10	-1.00526
178882904	chr3:178882904:A:G	9.93765e-08	-0.397832	-1.27172	5.21718e-05	-0.889897	-1.2249	6.29447e-05	-0.888537	-1.27556
178883025	chr3:178883025:T:C	1.37609e-07	-0.767815	-0.576236	4.02636e-05	-1.65753	-0.716362	4.98182e-05	-1.65754	-0.740433
178884060	chr3:178884060:G:C	1.54906e-07	-0.302248	-0.923403	3.81286e-05	-1.65074	-0.777637	4.78386e-05	-1.65225	-0.786268
178884225	chr3:178884225:C:T	2.06884e-07	0.306037	-1.24235	5.93812e-05	-0.726654	-1.25871	7.55943e-05	-0.721405	-1.25957
178884484	chr3:178884484:G:C	1.53196e-07	-1.50195e-10	-1.23675	0.000125437	-1.50195e-10	-1.23754	0.000158605	-1.50195e-10	-1.23994
178884564	chr3:178884564:T:C	1.42918e-07	-1.50195e-10	-1.3062	0.00011902	-1.50195e-10	-1.29005	0.000148407	-1.50195e-10	-1.3064
178884753	chr3:178884753:A:G	2.82688e-07	-1.50195e-10	-0.624126	0.000222151	-1.50195e-10	-0.665986	0.000279527	-1.50195e-10	-0.673256
178885296	chr3:178885296:G:C	2.43709e-07	-1.50195e-10	-0.772493	0.000180237	-1.50195e-10	-0.875072	0.00022971	-1.50195e-10	-0.869534
178885409	chr3:178885409:C:A	1.64935e-07	0.083614	-1.24653	7.94178e-05	-0.506827	-1.1878	9.46054e-05	-0.505167	-1.25147
178886150	chr3:178886150:G:A	7.29473e-07	-1.50195e-10	0.323854	0.000556192	-1.50195e-10	0.25177	0.000708554	-1.50195e-10	0.256874
178887000	chr3:178887000:T:G	1.51268e-07	-1.50195e-10	-1.24941	0.000126817	-1.50195e-10	-1.2266	0.00016146	-1.50195e-10	-1.22209
178887380	chr3:178887380:T:C	2.48281e-06	2.54037	-0.991696	2.66722e-05	-1.64208	-1.14364	3.44329e-05	-1.63968	-1.12766
178887920	chr3:178887920:A:G	3.17327e-07	-1.50195e-10	-0.508536	0.000237104	-1.50195e-10	-0.600844	0.000299207	-1.50195e-10	-0.605216
178888120	chr3:178888120:G:A	1.85666e-07	-1.50195e-10	-1.04452	0.000154428	-1.50195e-10	-1.02962	0.000194104	-1.50195e-10	-1.03796
178888142	chr3:178888142:A:G	9.62458e-07	-1.50195e-10	0.601022	0.000728679	-1.50195e-10	0.521889	0.000929074	-1.50195e-10	0.527835
178888252	chr3:178888252:T:C	1.057e-07	-0.334523	-1.27334	5.51969e-05	-0.83104	-1.2274	6.66603e-05	-0.829661	-1.27708
178888439	chr3:178888439:T:C	6.74905e-08	-0.794219	-1.26226	2.61999e-05	-1.52081	-1.28277	3.32856e-05	-1.51578	-1.28545
178888712	chr3:178888712:G:A	4.44723e-08	-1.56495	-0.908658	4.77887e-05	-1.25647	-0.946087	6.01703e-05	-1.25526	-0.953916
178888864	chr3:178888864:T:C	7.64934e-07	0.37132	-3.16733e-10	0.000366146	-0.166313	-3.16733e-10	0.000464926	-0.164474	-3.16733e-10
178889400	chr3:178889400:T:C	4.11985e-08	-1.28858	-1.26148	2.23005e-05	-1.6944	-1.27034	2.82766e-05	-1.69279	-1.27153
178889454	chr3:178889454:G:T	4.55427e-08	-1.15354	-1.29628	5.22745e-05	-0.81899	-1.29385	6.6462e-05	-0.817346	-1.29238
178890528	chr3:178890528:C:T	9.10742e-08	-1.53495	-0.221849	4.96018e-05	-1.71102	-0.454294	6.40748e-05	-1.71103	-0.435275
178890695	chr3:178890695:G:A	1.88119e-07	0.22959	-1.26098	5.54869e-05	-0.778466	-1.27473	7.06465e-05	-0.773361	-1.2753
178891610	chr3:178891610:C:T	2.24433e-07	-1.50195e-10	-0.85489	0.000174938	-1.50195e-10	-0.904914	0.000223626	-1.50195e-10	-0.896377
178891893	chr3:178891893:G:T	6.38573e-08	-0.805766	-1.30605	3.66507e-05	-1.16369	-1.30422	4.64317e-05	-1.16253	-1.30584
178892071	chr3:178892071:G:A	9.83968e-08	-1.67946	-3.16733e-10	9.15003e-05	-1.553	-3.16733e-10	0.000115848	-1.55408	-3.16733e-10
178892302	chr3:178892302:C:T	1.02712e-06	1.18062	-0.514567	3.76245e-05	-1.69787	-0.743816	4.5641e-05	-1.69709	-0.788455
178892384	chr3:178892384:C:G	1.89861e-07	0.244497	-1.26667	8.79959e-05	-0.374968	-1.21709	0.000105886	-0.373226	-1.27076
178892568	chr3:178892568:T:G	3.41159e-07	-1.50195e-10	-0.436119	0.000338175	-1.50195e-10	-0.245781	0.000425993	-1.50195e-10	-0.251929
178892900	chr3:178892900:G:GA	1.94153e-07	-1.50195e-10	-0.999822	0.000156236	-1.50195e-10	-1.01798	0.000200965	-1.50195e-10	-1.00322
178893172	chr3:178893172:A:C	1.90239e-07	0.251798	-1.27198	5.58347e-05	-0.763408	-1.28354	7.10919e-05	-0.758241	-1.28414
178893590	chr3:178893590:C:T	3.31871e-08	-1.46011	-1.30619	3.68074e-05	-1.15693	-1.30672	4.67191e-05	-1.1556	-1.3066
178893684	chr3:178893684:C:T	9.6119e-08	-1.70288	-3.16733e-10	7.95002e-05	-1.69358	-3.16733e-10	0.000100726	-1.69394	-3.16733e-10
178894785	chr3:178894785:AT:A	1.42842e-07	-1.50195e-10	-1.30673	0.000117056	-1.50195e-10	-1.30669	0.000148376	-1.50195e-10	-1.3066
178894808	chr3:178894808:T:C	1.85538e-07	0.216372	-1.26158	5.47373e-05	-0.791535	-1.27526	6.96914e-05	-0.786464	-1.27581
178895387	chr3:178895387:T:A	9.98361e-08	-1.43421	-0.23073	4.97203e-05	-1.69993	-0.462997	6.4273e-05	-1.69981	-0.443404
178896049	chr3:178896049:G:A	7.5024e-08	-1.5244	-0.426261	4.1458e-05	-1.71096	-0.633701	5.34387e-05	-1.71095	-0.616866
178896075	chr3:178896075:G:C	1.56743e-07	-1.50195e-10	-1.21386	0.00012834	-1.50195e-10	-1.21466	0.000162202	-1.50195e-10	-1.21751
178896303	chr3:178896303:G:GTAT	3.63889e-08	-1.37478	-1.29942	2.14541e-05	-1.70753	-1.2959	2.72346e-05	-1.70676	-1.2951
178896305	chr3:178896305:A:T	3.6302e-08	-1.38263	-1.29397	2.15768e-05	-1.70829	-1.28944	2.7394e-05	-1.70761	-1.28842
178896351	chr3:178896351:T:A	9.594e-07	-1.50195e-10	0.597839	0.00072641	-1.50195e-10	0.518771	0.00092614	-1.50195e-10	0.524673
178896817	chr3:178896817:A:C	2.41063e-07	-1.50195e-10	-0.783412	0.000187171	-1.50195e-10	-0.837322	0.00023948	-1.50195e-10	-0.827881
178896944	chr3:178896944:T:C	2.199e-07	-0.522619	-0.352677	4.74243e-05	-1.69619	-0.514018	5.81066e-05	-1.69619	-0.547887
178897095	chr3:178897095:G:T	4.89729e-08	-1.07217	-1.30503	2.97938e-05	-1.36953	-1.30551	3.78274e-05	-1.36861	-1.30471
178897138	chr3:178897138:G:T	1.90504e-07	0.238077	-1.25687	5.60496e-05	-0.772107	-1.271	7.13515e-05	-0.766977	-1.27176
178897284	chr3:178897284:G:A	5.63235e-08	-0.962299	-1.27506	2.41153e-05	-1.5946	-1.2919	3.06211e-05	-1.59065	-1.29401
178898109	chr3:178898109:C:T	1.44542e-07	-1.50195e-10	-1.2949	0.000117946	-1.50195e-10	-1.29912	0.000149678	-1.50195e-10	-1.29787
178898207	chr3:178898207:A:G	8.96796e-08	-1.55236	-0.21987	4.96491e-05	-1.7104	-0.453966	6.41246e-05	-1.71043	-0.435098
178898332	chr3:178898332:C:T	2.77695e-07	-1.50195e-10	-0.641946	0.00020266	-1.50195e-10	-0.757816	0.000258377	-1.50195e-10	-0.751935
178898743	chr3:178898743:T:A	2.71337e-07	-1.50195e-10	-0.665107	0.000209234	-1.50195e-10	-0.725892	0.000267962	-1.50195e-10	-0.715507
178898786	chr3:178898786:T:C	1.85944e-07	-1.50195e-10	-1.04302	0.000152213	-1.50195e-10	-1.04406	0.00019431	-1.50195e-10	-1.0369
178899424	chr3:178899424:C:T	1.71297e-07	0.016305	-1.14138	5.3261e-05	-0.926675	-1.16746	6.7698e-05	-0.921974	-1.16932
178899463	chr3:178899463:T:C	1.32454e-05	4.52887	-1.30593	2.63234e-05	-1.53012	-1.26876	3.34464e-05	-1.52517	-1.27124
178899666	chr3:178899666:GTAGAGATGAGGTTTCA:G	3.70617e-08	-1.3597	-1.29619	2.45478e-05	-1.5633	-1.30542	3.14474e-05	-1.56264	-1.2954
178899734	chr3:178899734:T:C	1.2862e-06	0.959342	-0.0683654	5.36097e-05	-1.70859	-0.379025	6.42755e-05	-1.70824	-0.43493
178899940	chr3:178899940:CAA:C	1.76909e-07	0.0341162	-1.12695	5.46292e-05	-0.914565	-1.15421	6.94319e-05	-0.909835	-1.15617
178900215	chr3:178900215:T:C	1.66793e-07	-0.672821	-0.478893	4.17757e-05	-1.66826	-0.668772	5.10195e-05	-1.66824	-0.705901
178900270	chr3:178900270:C:G	3.83798e-08	-1.31428	-1.30666	2.14115e-05	-1.69945	-1.30596	2.71807e-05	-1.69811	-1.30574
178900536	chr3:178900536:C:T	3.70625e-08	-1.35765	-1.29821	2.45652e-05	-1.56194	-1.30607	3.14241e-05	-1.56128	-1.2975
178900693	chr3:178900693:A:T	9.60793e-08	-1.7033	-3.16733e-10	8.23354e-05	-1.65854	-3.16733e-10	0.000104387	-1.65825	-3.16733e-10
178901214	chr3:178901214:T:C	1.47247e-07	-1.50195e-10	-1.27636	0.000120714	-1.50195e-10	-1.27592	0.000152576	-1.50195e-10	-1.27869
178901476	chr3:178901476:T:C	3.0097e-07	0.356544	-0.918003	3.92773e-05	-1.4604	-0.938302	4.91143e-05	-1.45923	-0.952977
178901563	chr3:178901563:T:C	5.74277e-08	-0.939177	-1.27877	4.04544e-05	-1.07609	-1.29308	5.11758e-05	-1.07621	-1.29488
178901725	chr3:178901725:G:A	3.69017e-08	-1.35887	-1.30134	2.45365e-05	-1.56249	-1.30669	3.1304e-05	-1.56182	-1.30078
178902135	chr3:178902135:A:G	4.29604e-08	-1.20151	-1.30668	3.24466e-05	-1.29283	-1.29691	4.07697e-05	-1.29171	-1.3067
178902399	chr3:178902399:GGGAGAGCAAACTAAA:G	1.43067e-07	-1.50195e-10	-1.30516	0.000121789	-1.50195e-10	-1.26706	0.000148868	-1.50195e-10	-1.30329
178902802	chr3:178902802:G:T	1.4765e-07	-1.50195e-10	-1.27362	0.000121054	-1.50195e-10	-1.27311	0.000152987	-1.50195e-10	-1.276
178902839	chr3:178902839:A:G	1.86873e-07	-0.863506	-0.174535	6.09533e-05	-1.6309	-0.328333	7.442e-05	-1.63092	-0.365709
178902921	chr3:178902921:G:A	4.71045e-08	-1.25776	-1.15834	2.4688e-05	-1.68839	-1.17464	3.12718e-05	-1.68652	-1.17712
178903746	chr3:178903746:C:T	7.68165e-08	-0.71653	-1.21052	2.61001e-05	-1.56192	-1.24548	3.30543e-05	-1.55795	-1.25026
178904090	chr3:178904090:T:C	8.62822e-07	0.491739	-3.16733e-10	0.000302952	-0.35577	-3.16733e-10	0.000386996	-0.347939	-3.16733e-10
178904290	chr3:178904290:C:A	1.26641e-07	-1.42711	-3.16733e-10	8.1405e-05	-1.66991	-3.16733e-10	0.000103383	-1.66791	-3.16733e-10
178905200	chr3:178905200:C:T	1.46287e-07	-1.50195e-10	-1.2829	0.000118518	-1.50195e-10	-1.29428	0.000150423	-1.50195e-10	-1.2929
178905405	chr3:178905405:C:T	1.96148e-07	-0.989599	-3.16733e-10	9.99952e-05	-1.46422	-3.16733e-10	0.000126889	-1.46304	-3.16733e-10
178905482	chr3:178905482:A:C	4.4313e-07	-1.50195e-10	-0.174606	0.000344217	-1.50195e-10	-0.228071	0.000432352	-1.50195e-10	-0.237114
178906172	chr3:178906172:C:T	4.04232e-07	0.995377	-1.26186	5.22752e-05	-0.829047	-1.28377	6.68469e-05	-0.817306	-1.28664
178906539	chr3:178906539:T:C	1.1168e-07	-1.59089	0.0380662	6.28057e-05	-1.70485	-0.224451	8.12284e-05	-1.70494	-0.204143
178906939	chr3:178906939:G:A	5.58565e-08	-0.938966	-1.30672	2.40736e-05	-1.58493	-1.3033	3.0672e-05	-1.58082	-1.30218
178907106	chr3:178907106:AGATTAAAGT:A	1.30732e-07	-1.58223	0.186906	7.15824e-05	-1.70677	-0.0917275	9.26961e-05	-1.70685	-0.07018
178907622	chr3:178907622:G:A	1.66323e-07	-0.0401321	-1.11441	5.2109e-05	-0.969018	-1.14699	6.62551e-05	-0.964437	-1.1484
178907733	chr3:178907733:A:G	1.50859e-07	-1.50195e-10	-1.25212	0.000123719	-1.50195e-10	-1.25133	0.00015622	-1.50195e-10	-1.25509
178908415	chr3:178908415:C:T	9.56225e-08	-0.829367	-0.878694	3.15521e-05	-1.62424	-0.993461	3.88417e-05	-1.62418	-1.02268
178908830	chr3:178908830:T:C	4.3135e-07	0.912655	-1.11421	5.60124e-05	-0.874129	-1.16964	7.13639e-05	-0.862661	-1.1759
178909117	chr3:178909117:G:A	2.60794e-07	-1.50195e-10	-0.704739	0.000201769	-1.50195e-10	-0.762221	0.000258227	-1.50195e-10	-0.752513
178909166	chr3:178909166:C:T	1.48545e-07	-1.50195e-10	-1.26758	0.000120961	-1.50195e-10	-1.27388	0.000153383	-1.50195e-10	-1.27342
178909225	chr3:178909225:G:A	2.87256e-07	-1.50195e-10	-0.608096	0.000221867	-1.50195e-10	-0.667268	0.000284624	-1.50195e-10	-0.655186
178909333	chr3:178909333:CAG:C	1.59778e-07	-1.50195e-10	-1.19469	0.000129961	-1.50195e-10	-1.20211	0.000164595	-1.50195e-10	-1.20286
178909687	chr3:178909687:T:C	1.12484e-07	-1.55911	0.0134497	6.12613e-05	-1.70981	-0.244385	7.92006e-05	-1.70985	-0.224516
178910113	chr3:178910113:A:G	1.45188e-07	-1.50195e-10	-1.29044	0.000118538	-1.50195e-10	-1.29411	0.000150621	-1.50195e-10	-1.29159
178910402	chr3:178910402:C:G	4.40179e-07	0.946951	-1.12824	5.62896e-05	-0.857174	-1.18166	7.17508e-05	-0.845601	-1.18755
178910803	chr3:178910803:T:C	1.54163e-07	-1.50195e-10	-1.23046	0.000125115	-1.50195e-10	-1.24011	0.000157957	-1.50195e-10	-1.24403
178912258	chr3:178912258:T:C	7.8687e-08	-1.28462	-0.618367	4.00947e-05	-1.6744	-0.703698	4.77536e-05	-1.67405	-0.766249
178912517	chr3:178912517:C:T	2.56287e-07	-1.50195e-10	-0.722171	0.00019814	-1.50195e-10	-0.78037	0.000253714	-1.50195e-10	-0.770146
178912520	chr3:178912520:G:C	6.70492e-08	-0.761363	-1.30168	4.47909e-05	-0.960994	-1.30635	5.67616e-05	-0.960896	-1.3066
178912574	chr3:178912574:G:A	1.2479e-07	-1.55493	0.113092	6.6814e-05	-1.71023	-0.157207	8.64787e-05	-1.71026	-0.136196
178912619	chr3:178912619:C:T	1.80804e-07	-0.22157	-0.849486	6.0613e-05	-1.06888	-0.895959	7.70173e-05	-1.0647	-0.897625
178912840	chr3:178912840:C:A	1.53995e-07	-1.50195e-10	-1.23155	0.000124997	-1.50195e-10	-1.24105	0.000157819	-1.50195e-10	-1.2449
178913343	chr3:178913343:T:C	4.00364e-07	0.972477	-1.24857	5.21962e-05	-0.840185	-1.27415	6.66995e-05	-0.828525	-1.27763
178913641	chr3:178913641:A:G	2.12459e-07	-1.50195e-10	-0.909721	0.000178505	-1.50195e-10	-0.884725	0.00022566	-1.50195e-10	-0.887326
178914177	chr3:178914177:C:T	7.3657e-08	-1.1462	-0.822848	4.46045e-05	-1.42896	-0.842554	5.48441e-05	-1.42428	-0.877578
178914541	chr3:178914541:A:G	1.43214e-07	-1.50195e-10	-1.30413	0.00011749	-1.50195e-10	-1.30299	0.000148888	-1.50195e-10	-1.30316
178914650	chr3:178914650:C:A	1.43624e-07	-1.50195e-10	-1.30127	0.000118733	-1.50195e-10	-1.29246	0.000150767	-1.50195e-10	-1.29062
178915419	chr3:178915419:T:C	6.41286e-08	-1.23508	-0.872502	3.97012e-05	-1.49676	-0.891203	4.88719e-05	-1.49273	-0.924424
178915558	chr3:178915558:C:T	1.1556e-07	-1.57711	0.058429	6.39382e-05	-1.70753	-0.203897	8.26941e-05	-1.7076	-0.183603
178915632	chr3:178915632:T:C	1.21566e-05	4.2765	-1.13934	2.5351e-05	-1.57112	-1.2654	3.2346e-05	-1.56676	-1.2631
178915718	chr3:178915718:T:C	2.12643e-07	-1.50195e-10	-0.908853	0.000178663	-1.50195e-10	-0.883844	0.000225858	-1.50195e-10	-0.886446
178915824	chr3:178915824:C:T	9.68524e-08	-1.69528	-3.16733e-10	7.81957e-05	-1.71013	-3.16733e-10	9.91104e-05	-1.71012	-3.16733e-10
178916205	chr3:178916205:T:C	2.10893e-07	-1.50195e-10	-0.917116	0.000177156	-1.50195e-10	-0.892315	0.000223976	-1.50195e-10	-0.894813
178916406	chr3:178916406:C:T	2.1219e-07	-1.50195e-10	-0.910985	0.000178271	-1.50195e-10	-0.886037	0.000225364	-1.50195e-10	-0.888635
178916681	chr3:178916681:A:G	2.1432e-07	-1.50195e-10	-0.900998	0.000179933	-1.50195e-10	-0.876758	0.000227588	-1.50195e-10	-0.878816
178916840	chr3:178916840:T:A	1.41062e-07	-1.15924	-0.160036	6.28957e-05	-1.63193	-0.295938	7.41169e-05	-1.63138	-0.369332
178916862	chr3:178916862:A:G	1.2921e-07	-1.2492	-0.157835	6.11734e-05	-1.66149	-0.294145	7.2088e-05	-1.66105	-0.367415
178916873	chr3:178916873:T:G	1.56374e-07	-1.50195e-10	-1.21622	0.000121918	-1.50195e-10	-1.266	0.000163151	-1.50195e-10	-1.21168
178917172	chr3:178917172:A:G	2.3505e-07	-1.50195e-10	-0.808669	0.000180452	-1.50195e-10	-0.873879	0.000230561	-1.50195e-10	-0.865839
178917338	chr3:178917338:A:C	2.05649e-07	-1.50195e-10	-0.9423	0.000161384	-1.50195e-10	-0.98556	0.000207577	-1.50195e-10	-0.970853
178917635	chr3:178917635:T:A	8.46063e-07	0.472125	-3.16733e-10	0.0002976	-0.373594	-3.16733e-10	0.000380139	-0.365817	-3.16733e-10
178918058	chr3:178918058:C:G	3.75247e-08	-1.33677	-1.3067	2.13319e-05	-1.70306	-1.30608	2.7073e-05	-1.70193	-1.30588
178918297	chr3:178918297:T:C	1.43604e-07	-1.50195e-10	-1.30141	0.000117132	-1.50195e-10	-1.30604	0.000148399	-1.50195e-10	-1.30645
178918511	chr3:178918511:G:A	8.51388e-06	4.07423	-1.29324	2.39716e-05	-1.599	-1.29348	3.04618e-05	-1.5951	-1.29478
178918633	chr3:178918633:G:A	4.65803e-07	1.00014	-1.12485	5.80911e-05	-0.8285	-1.17883	7.40288e-05	-0.816729	-1.18517
178918761	chr3:178918761:T:C	6.89988e-08	-1.25672	-0.777658	4.29496e-05	-1.51115	-0.798172	5.26776e-05	-1.50725	-0.83491
178919403	chr3:178919403:T:C	1.78755e-07	-1.50195e-10	-1.08245	0.000143986	-1.50195e-10	-1.09963	0.000181088	-1.50195e-10	-1.10737
178919477	chr3:178919477:T:C	1.5108e-07	-1.50195e-10	-1.25066	0.000121433	-1.50195e-10	-1.26998	0.000154132	-1.50195e-10	-1.26855
178920032	chr3:178920032:T:TAC	3.28107e-07	0.769619	-1.24475	4.66615e-05	-0.955067	-1.27136	5.95711e-05	-0.944199	-1.27498
178920379	chr3:178920379:G:A	4.12233e-07	0.841494	-1.08837	5.48425e-05	-0.916616	-1.14826	6.98173e-05	-0.905454	-1.15502
178920417	chr3:178920417:C:T	7.783e-06	3.98291	-1.29168	2.35909e-05	-1.61164	-1.29684	2.99808e-05	-1.60798	-1.29782
178920539	chr3:178920539:T:C	1.5717e-07	0.0951761	-1.30632	7.84716e-05	-0.40496	-1.30165	9.92712e-05	-0.402905	-1.30559
178920744	chr3:178920744:C:T	8.12744e-08	-1.24878	-0.621854	5.05806e-05	-1.49642	-0.64936	6.1665e-05	-1.49231	-0.692324
178920774	chr3:178920774:A:G	1.78424e-07	-1.50195e-10	-1.0843	0.000143754	-1.50195e-10	-1.10124	0.000180819	-1.50195e-10	-1.10886
178920795	chr3:178920795:G:A	1.42847e-07	-1.50195e-10	-1.30669	0.000117052	-1.50195e-10	-1.30672	0.000148362	-1.50195e-10	-1.3067
178920964	chr3:178920964:C:T	5.19038e-08	-1.01273	-1.30634	2.33433e-05	-1.61351	-1.30552	2.97145e-05	-1.6099	-1.30482
178921666	chr3:178921666:C:T	1.77015e-07	-0.642479	-0.449755	4.28246e-05	-1.6714	-0.640833	5.2213e-05	-1.67137	-0.679652
178922194	chr3:178922194:C:T	1.51644e-07	-1.50195e-10	-1.24693	0.000123204	-1.50195e-10	-1.2555	0.000155628	-1.50195e-10	-1.25888
178922362	chr3:178922362:A:G	2.75578e-07	-1.01161	0.362016	0.000103364	-1.58375	0.15266	0.000120178	-1.58309	0.0657032
178922593	chr3:178922593:A:G	1.42984e-07	-1.50195e-10	-1.30574	0.000117383	-1.50195e-10	-1.3039	0.000148825	-1.50195e-10	-1.30358
178922900	chr3:178922900:T:C	1.55087e-07	-1.50195e-10	-1.22448	0.000132048	-1.50195e-10	-1.18618	0.0001681	-1.50195e-10	-1.18179
178923203	chr3:178923203:G:A	1.44311e-07	-1.50195e-10	-1.2965	0.000119351	-1.50195e-10	-1.28727	0.000151196	-1.50195e-10	-1.28778
178923632	chr3:178923632:G:A	2.0267e-07	-1.50195e-10	-0.956888	0.000159164	-1.50195e-10	-0.99941	0.00020466	-1.50195e-10	-0.985003
178923904	chr3:178923904:G:C	2.00336e-07	0.330735	-1.29921	9.5434e-05	-0.204195	-1.30671	0.000122447	-0.201949	-1.29673
178924017	chr3:178924017:C:T	9.92338e-08	-1.67099	-3.16733e-10	8.46204e-05	-1.63117	-3.16733e-10	0.000107216	-1.6315	-3.16733e-10
178924169	chr3:178924169:A:G	3.99171e-08	-1.33169	-1.24997	2.27451e-05	-1.70261	-1.24238	2.89128e-05	-1.70145	-1.24061
178924481	chr3:178924481:C:T	9.5413e-08	-1.71025	-3.16733e-10	8.18362e-05	-1.66462	-3.16733e-10	0.000103655	-1.66528	-3.16733e-10
178924770	chr3:178924770:G:A	2.06326e-07	-1.50195e-10	-0.939012	0.000161883	-1.50195e-10	-0.982469	0.000208233	-1.50195e-10	-0.967694
178925134	chr3:178925134:A:C	2.08689e-07	-1.50195e-10	-0.927622	0.000167325	-1.50195e-10	-0.949408	0.000215692	-1.50195e-10	-0.9325
178925275	chr3:178925275:T:G	1.42846e-07	-1.50195e-10	-1.3067	0.000117076	-1.50195e-10	-1.30652	0.000148393	-1.50195e-10	-1.30649
178925351	chr3:178925351:G:A	1.09344e-07	-0.276618	-1.29735	5.22875e-05	-0.80587	-1.30672	6.71807e-05	-0.804375	-1.29459
178925694	chr3:178925694:A:G	3.64399e-07	0.749126	-1.11934	5.08663e-05	-0.965685	-1.17446	6.47706e-05	-0.954871	-1.18063
178925906	chr3:178925906:G:A	5.26721e-08	-0.997674	-1.30671	2.35495e-05	-1.60711	-1.30313	2.9994e-05	-1.60338	-1.30197
178926144	chr3:178926144:G:A	1.43217e-07	-1.50195e-10	-1.30411	0.000117673	-1.50195e-10	-1.30144	0.000149209	-1.50195e-10	-1.301
178926354	chr3:178926354:A:T	1.43424e-07	-1.50195e-10	-1.30266	0.000117265	-1.50195e-10	-1.3049	0.000148591	-1.50195e-10	-1.30515
178926592	chr3:178926592:A:C	2.09934e-07	0.332598	-1.25427	3.67978e-05	-1.18693	-1.27698	4.68998e-05	-1.17791	-1.28043
178926791	chr3:178926791:G:T	8.94565e-08	-0.800948	-0.973768	0.000111926	-0.391433	-0.960071	0.000143273	-0.389103	-0.952501
178926896	chr3:178926896:G:T	2.45864e-07	0.462479	-1.22617	3.06415e-05	-1.41618	-1.23081	3.85855e-05	-1.41486	-1.23862
178927022	chr3:178927022:C:A	2.60995e-07	0.549007	-1.25297	4.11611e-05	-1.07441	-1.27744	5.25181e-05	-1.06444	-1.28076
178927061	chr3:178927061:A:T	1.76762e-07	-0.185283	-0.90838	5.77262e-05	-1.06195	-0.951683	7.33485e-05	-1.05772	-0.953411
178927657	chr3:178927657:A:G	1.9236e-07	-0.603029	-0.406073	4.40601e-05	-1.6811	-0.602689	5.36663e-05	-1.68109	-0.64248
178927673	chr3:178927673:T:C	7.79468e-06	3.95951	-1.26678	2.32245e-05	-1.6184	-1.30573	2.95309e-05	-1.61486	-1.30606
178928082	chr3:178928082:T:C	2.25431e-07	0.408569	-1.25902	3.80749e-05	-1.14924	-1.28055	4.85533e-05	-1.1399	-1.28379
178928512	chr3:178928512:C:T	4.05704e-07	-0.262846	-3.16733e-10	7.93733e-05	-1.69518	-3.16733e-10	0.000100631	-1.6949	-3.16733e-10
178929359	chr3:178929359:G:C	2.05166e-07	-1.50195e-10	-0.944651	0.000178796	-1.50195e-10	-0.883097	0.000230417	-1.50195e-10	-0.866464
178929651	chr3:178929651:A:C	2.01157e-07	-1.50195e-10	-0.964381	0.000175381	-1.50195e-10	-0.902386	0.000225905	-1.50195e-10	-0.886238
178929912	chr3:178929912:A:G	1.92327e-07	-1.50195e-10	-1.00927	0.000158985	-1.50195e-10	-1.00053	0.000201595	-1.50195e-10	-1.00009
178930158	chr3:178930158:T:C	7.93627e-08	-1.3337	-0.560744	5.05662e-05	-1.56115	-0.584914	6.15701e-05	-1.55778	-0.628396
178930448	chr3:178930448:T:C	3.06098e-07	-0.704831	0.160267	7.96736e-05	-1.67265	-0.0187516	9.65838e-05	-1.67269	-0.0632545
178930507	chr3:178930507:A:G	1.7013e-07	0.171538	-1.30345	8.33361e-05	-0.340888	-1.30557	0.00010626	-0.338756	-1.30171
178930514	chr3:178930514:T:G	5.59327e-08	-0.939313	-1.30501	2.39989e-05	-1.58476	-1.30657	3.05521e-05	-1.58066	-1.30626
178930536	chr3:178930536:T:C	3.4669e-07	-1.50195e-10	-0.420038	0.000247846	-1.50195e-10	-0.556536	0.00031655	-1.50195e-10	-0.548872
178931053	chr3:178931053:AC:A	1.32358e-07	-1.27408	-0.108877	6.40948e-05	-1.6793	-0.229682	7.35655e-05	-1.679	-0.329176
178931440	chr3:178931440:G:A	9.45707e-08	-0.416016	-1.30311	4.68624e-05	-0.916413	-1.30571	5.97418e-05	-0.915014	-1.30131
178931632	chr3:178931632:A:ATTTTATAATT	1.87583e-07	0.27244	-1.30669	9.16287e-05	-0.254624	-1.29698	0.000115265	-0.252424	-1.30669
178932191	chr3:178932191:C:T	4.69261e-07	-0.11731	-3.16733e-10	0.000203276	-0.75478	-3.16733e-10	0.000260156	-0.745071	-3.16733e-10
178932761	chr3:178932761:C:G	7.30209e-06	3.91233	-1.28489	2.32693e-05	-1.62245	-1.29976	2.95683e-05	-1.61899	-1.30066
178932802	chr3:178932802:T:C	2.33615e-07	-1.50195e-10	-0.814794	0.000189358	-1.50195e-10	-0.825706	0.000242405	-1.50195e-10	-0.815741
178932985	chr3:178932985:A:G	1.44348e-07	-1.53259	0.236356	7.45326e-05	-1.71099	-0.047121	9.66196e-05	-1.71098	-0.0245937
178933058	chr3:178933058:A:AG	1.53018e-07	-1.50195e-10	-1.23791	0.000124338	-1.50195e-10	-1.24634	0.000157724	-1.50195e-10	-1.2455
178933279	chr3:178933279:A:C	1.20302e-07	-1.2446	-0.233868	5.69496e-05	-1.66287	-0.364311	6.73086e-05	-1.66246	-0.434608
178933690	chr3:178933690:T:C	2.32092e-07	-1.50195e-10	-0.821337	0.000188135	-1.50195e-10	-0.832183	0.000240825	-1.50195e-10	-0.822284
178933885	chr3:178933885:T:C	1.46055e-07	0.0158274	-1.30031	7.31026e-05	-0.470871	-1.30661	9.3645e-05	-0.468858	-1.29798
178933892	chr3:178933892:A:T	5.07037e-08	-1.03612	-1.30635	2.31239e-05	-1.62297	-1.3055	2.94296e-05	-1.61953	-1.30482
178933984	chr3:178933984:C:A	1.5156e-07	-1.50195e-10	-1.24749	0.000122868	-1.50195e-10	-1.25824	0.000156526	-1.50195e-10	-1.25313
178934090	chr3:178934090:A:G	2.7314e-07	0.493138	-1.15162	4.35162e-05	-1.10377	-1.19244	5.53196e-05	-1.09405	-1.19917
178934121	chr3:178934121:C:T	3.70224e-07	-1.50195e-10	-0.354361	0.000294289	-1.50195e-10	-0.384783	0.000369543	-1.50195e-10	-0.394086
178934754	chr3:178934754:G:A	3.29141e-07	-1.50195e-10	-0.471982	0.000236335	-1.50195e-10	-0.604094	0.000301759	-1.50195e-10	-0.596725
178934781	chr3:178934781:A:G	1.5738e-07	-1.50195e-10	-1.2098	0.000133338	-1.50195e-10	-1.17646	0.000169763	-1.50195e-10	-1.17195
178934879	chr3:178934879:A:C	1.53423e-07	-0.927142	-0.308127	8.7717e-05	-1.3433	-0.25193	0.00010749	-1.33831	-0.290647
178935041	chr3:178935041:C:T	2.41743e-05	4.97709	-1.15251	8.87679e-05	-0.397774	-1.18554	0.000112603	-0.383968	-1.19852
178935202	chr3:178935202:C:T	8.296e-08	-0.603532	-1.24658	4.47574e-05	-1.07235	-1.19574	5.35689e-05	-1.07109	-1.2543
178935281	chr3:178935281:A:G	1.81104e-07	-1.50195e-10	-1.0694	0.000146791	-1.50195e-10	-1.08033	0.000185783	-1.50195e-10	-1.08177
178935338	chr3:178935338:A:C	1.33708e-05	4.45465	-1.22229	2.43806e-05	-1.57112	-1.30444	3.10636e-05	-1.56679	-1.30353
178936500	chr3:178936500:C:T	6.10613e-07	0.918902	-0.772907	0.000125541	-0.409336	-0.827372	0.000159439	-0.403771	-0.830923
178936532	chr3:178936532:T:A	5.63577e-08	-1.04088	-1.19587	5.13306e-05	-0.976949	-1.15411	6.42241e-05	-0.973251	-1.17072
178937618	chr3:178937618:G:A	1.64429e-07	0.0748762	-1.24087	2.72814e-05	-1.52143	-1.24171	3.44374e-05	-1.52015	-1.24706
178937740	chr3:178937740:C:T	1.02044e-07	-1.59299	-0.0500746	5.798e-05	-1.70633	-0.302912	7.4929e-05	-1.70641	-0.283401
178937857	chr3:178937857:CTTTAG:C	3.57714e-07	0.515787	-0.904521	8.38451e-05	-0.68871	-0.951663	0.000106473	-0.683773	-0.954685
178938182	chr3:178938182:G:A	1.67674e-07	-1.50195e-10	-1.14645	0.000136176	-1.50195e-10	-1.1554	0.000172392	-1.50195e-10	-1.15658
178938469	chr3:178938469:C:T	1.44818e-07	-1.50195e-10	-1.29299	0.000117468	-1.50195e-10	-1.30318	0.000148746	-1.50195e-10	-1.30412
178938528	chr3:178938528:CTT:C	4.56658e-07	1.13779	-1.28233	2.79942e-05	-1.4456	-1.29175	3.55046e-05	-1.44077	-1.29592
178938580	chr3:178938580:A:G	2.22512e-07	-1.50195e-10	-0.863488	0.000174	-1.50195e-10	-0.910288	0.000222478	-1.50195e-10	-0.901523
178938729	chr3:178938729:T:C	3.99308e-08	-1.4128	-1.16852	2.52254e-05	-1.66516	-1.17633	3.19214e-05	-1.66489	-1.17818
178939653	chr3:178939653:T:C	1.82703e-07	-1.23344	0.172833	8.39082e-05	-1.65272	0.0130974	9.79641e-05	-1.65226	-0.0694896
178939848	chr3:178939848:T:G	2.08706e-05	4.81371	-1.13609	8.32563e-05	-0.47349	-1.17393	0.000105546	-0.46008	-1.18713
178941279	chr3:178941279:C:G	1.46511e-07	-1.50195e-10	-1.28137	0.000122349	-1.50195e-10	-1.26247	0.000155006	-1.50195e-10	-1.26289
178941302	chr3:178941302:T:C	1.44908e-07	-1.50195e-10	-1.29237	0.000118813	-1.50195e-10	-1.29179	0.000150609	-1.50195e-10	-1.29167
178941492	chr3:178941492:C:T	1.6346e-07	-1.50195e-10	-1.1719	0.000134936	-1.50195e-10	-1.16454	0.000170148	-1.50195e-10	-1.16969
178941532	chr3:178941532:G:C	6.18642e-07	0.871512	-0.712455	0.000128602	-0.442699	-0.769921	0.000163293	-0.437207	-0.7736
178941556	chr3:178941556:T:C	1.75151e-05	4.5999	-1.09755	7.86227e-05	-0.568604	-1.13608	9.9402e-05	-0.555722	-1.15146
178941937	chr3:178941937:C:T	3.43928e-08	-1.42443	-1.30619	2.12616e-05	-1.71102	-1.30142	2.69848e-05	-1.71104	-1.30004
178942545	chr3:178942545:G:A	2.29781e-05	4.96277	-1.18894	8.48752e-05	-0.408277	-1.21989	0.00010791	-0.394519	-1.23054
178943257	chr3:178943257:G:A	1.80593e-07	0.0298806	-1.1021	3.09507e-05	-1.53628	-1.10067	3.88334e-05	-1.53505	-1.11203
178943700	chr3:178943700:G:A	1.14239e-05	4.3168	-1.2418	2.35774e-05	-1.60245	-1.30661	3.00059e-05	-1.59862	-1.30634
178943818	chr3:178943818:G:A	2.48959e-05	4.94103	-1.08704	9.19322e-05	-0.415639	-1.13265	0.000116424	-0.401907	-1.14721
178944026	chr3:178944026:T:C	1.83557e-05	4.6903	-1.14108	7.86248e-05	-0.529202	-1.17545	9.96378e-05	-0.516112	-1.1887
178944229	chr3:178944229:T:C	1.12009e-07	-1.61304	0.0631479	6.43958e-05	-1.70112	-0.203173	8.33145e-05	-1.70124	-0.182494
178945131	chr3:178945131:G:A	1.44182e-07	-1.50195e-10	-1.29739	0.000119378	-1.50195e-10	-1.28705	0.000151652	-1.50195e-10	-1.28477
178945216	chr3:178945216:C:G	1.15192e-05	4.32289	-1.23959	2.35999e-05	-1.6016	-1.3065	3.00371e-05	-1.59777	-1.30615
178945671	chr3:178945671:C:T	2.50766e-07	-1.50195e-10	-0.743947	0.000199412	-1.50195e-10	-0.773969	0.000251041	-1.50195e-10	-0.780737
178945859	chr3:178945859:T:C	9.75157e-08	-1.68846	-3.16733e-10	8.43516e-05	-1.63435	-3.16733e-10	0.000106929	-1.63418	-3.16733e-10
178946003	chr3:178946003:G:C	1.43322e-07	-1.50195e-10	-1.30338	0.000117215	-1.50195e-10	-1.30533	0.000148552	-1.50195e-10	-1.30542
178946354	chr3:178946354:A:T	1.49972e-07	-1.50195e-10	-1.25802	0.000123033	-1.50195e-10	-1.25689	0.000156019	-1.50195e-10	-1.25638
178946410	chr3:178946410:T:C	4.10154e-08	-1.3881	-1.16642	2.55719e-05	-1.65358	-1.17427	3.23595e-05	-1.6533	-1.17614
178947258	chr3:178947258:C:G	1.7929e-07	-1.50195e-10	-1.07947	0.000142259	-1.50195e-10	-1.1117	0.000181862	-1.50195e-10	-1.10311
178947619	chr3:178947619:A:T	6.89719e-08	-1.45042	-0.584347	3.49447e-05	-1.71044	-0.805136	4.49032e-05	-1.7104	-0.791442
178947789	chr3:178947789:T:C	6.05981e-06	3.58805	-1.14709	3.91221e-05	-1.20978	-1.19288	4.93987e-05	-1.20312	-1.2033
178947860	chr3:178947860:T:C	2.00159e-07	-0.969357	-3.16733e-10	0.000114684	-1.32716	-3.16733e-10	0.000145488	-1.32626	-3.16733e-10
178948073	chr3:178948073:C:A	0.00870841	10.7888	-1.0775	3.12374e-05	-1.34965	-1.27808	3.99887e-05	-1.34388	-1.27387
178948423	chr3:178948423:A:G	1.98951e-07	-1.50195e-10	-0.975408	0.000165206	-1.50195e-10	-0.96215	0.000210338	-1.50195e-10	-0.95764
178948533	chr3:178948533:C:T	5.27377e-07	1.30615	-1.3067	2.65131e-05	-1.48535	-1.30635	3.36688e-05	-1.48419	-1.30559
178948823	chr3:178948823:C:T	8.46937e-07	-1.50195e-10	0.473157	0.000614585	-1.50195e-10	0.351603	0.000815963	-1.50195e-10	0.398016
178948881	chr3:178948881:C:A	6.45525e-07	1.43447	-1.23287	2.88438e-05	-1.45794	-1.24951	3.64513e-05	-1.45666	-1.25372
178949307	chr3:178949307:G:A	2.19802e-07	-1.52783	0.65209	0.000108603	-1.69565	0.313999	0.000144572	-1.69596	0.363383
178949511	chr3:178949511:A:C	0.0119532	11.094	-1.06595	3.25344e-05	-1.31311	-1.27393	4.16826e-05	-1.30702	-1.26925
178949618	chr3:178949618:G:A	1.53247e-07	-1.50195e-10	-1.23642	0.000124911	-1.50195e-10	-1.24174	0.00015818	-1.50195e-10	-1.24262
178950188	chr3:178950188:T:C	0.0101561	10.7891	-0.924015	3.30462e-05	-1.36425	-1.20718	4.24771e-05	-1.35857	-1.19882
178950326	chr3:178950326:C:T	2.34824e-07	-0.978381	0.168749	6.87939e-05	-1.70586	-0.132372	8.52115e-05	-1.70601	-0.155211
178950766	chr3:178950766:T:G	1.46558e-07	-1.50195e-10	-1.28105	0.000120103	-1.50195e-10	-1.281	0.000152369	-1.50195e-10	-1.28005
178951293	chr3:178951293:C:T	2.16838e-07	-0.889317	-3.16733e-10	0.000149302	-1.06337	-3.16733e-10	0.000189167	-1.06372	-3.16733e-10
178951434	chr3:178951434:A:G	0.000627803	8.34463	-1.26311	2.74889e-05	-1.45557	-1.3	3.49594e-05	-1.45036	-1.3018
178951570	chr3:178951570:C:A	1.45485e-07	-1.50195e-10	-1.2884	0.000117532	-1.50195e-10	-1.30263	0.000148822	-1.50195e-10	-1.3036
178951791	chr3:178951791:T:C	2.06087e-07	-1.50195e-10	-0.940168	0.000173468	-1.50195e-10	-0.913352	0.000219863	-1.50195e-10	-0.913349
178952047	chr3:178952047:G:T	9.56298e-07	1.3125	-0.717904	9.47829e-05	-0.712862	-0.804894	0.000120155	-0.706245	-0.811322
178952296	chr3:178952296:G:A	4.16447e-08	-1.53766	-1.00164	2.59097e-05	-1.69866	-1.11606	3.30871e-05	-1.69892	-1.10829
178952424	chr3:178952424:G:T	5.83814e-06	3.53614	-1.13244	4.14564e-05	-1.13467	-1.21003	5.23404e-05	-1.12838	-1.22021
178952811	chr3:178952811:C:T	5.93064e-06	3.55357	-1.13416	4.16149e-05	-1.12957	-1.21131	5.25494e-05	-1.12324	-1.22136
178952941	chr3:178952941:T:G	1.42965e-07	-1.50195e-10	-1.30587	0.000117272	-1.50195e-10	-1.30485	0.000148743	-1.50195e-10	-1.30413
178953042	chr3:178953042:A:G	5.42784e-08	-1.11603	-1.15832	2.63508e-05	-1.65585	-1.142	3.36046e-05	-1.65325	-1.13844
178953903	chr3:178953903:C:T	6.68184e-08	-1.31022	-0.756269	0.000105803	-0.49997	-0.907791	0.000133296	-0.496158	-0.917621
178953922	chr3:178953922:T:C	0.00512781	10.2332	-1.05151	2.79746e-05	-1.46798	-1.27006	3.57954e-05	-1.46317	-1.26536
178954617	chr3:178954617:T:C	3.87581e-08	-1.53645	-1.07468	2.44864e-05	-1.69835	-1.17287	3.1235e-05	-1.6986	-1.16621
178954639	chr3:178954639:T:C	5.09232e-08	-1.06592	-1.27223	2.38897e-05	-1.64564	-1.25025	3.04897e-05	-1.64289	-1.24607
178954843	chr3:178954843:GGA:G	1.77901e-07	0.0263991	-1.11364	9.70793e-05	-0.461441	-1.03237	0.000111922	-0.459341	-1.12921
178954863	chr3:178954863:T:C	9.65626e-07	0.604308	-3.16733e-10	8.49713e-05	-1.62703	-3.16733e-10	0.000107681	-1.62718	-3.16733e-10
178954991	chr3:178954991:T:C	9.55386e-08	-1.70894	-3.16733e-10	8.01856e-05	-1.685	-3.16733e-10	0.000101623	-1.68508	-3.16733e-10
178955071	chr3:178955071:G:T	9.54547e-08	-1.70982	-3.16733e-10	8.1803e-05	-1.66503	-3.16733e-10	0.000103725	-1.66461	-3.16733e-10
178955114	chr3:178955114:G:A	0.00858251	10.7606	-1.06385	3.01575e-05	-1.38834	-1.27457	3.86081e-05	-1.38279	-1.2701
178955298	chr3:178955298:C:T	2.06838e-07	-1.50195e-10	-0.936534	0.000169813	-1.50195e-10	-0.934646	0.000214793	-1.50195e-10	-0.936678
178955827	chr3:178955827:C:T	6.55296e-07	1.26306	-1.04644	3.27623e-05	-1.50439	-1.07568	4.11459e-05	-1.50319	-1.08603
178956014	chr3:178956014:C:T	1.6769e-07	-1.14635	-3.16733e-10	0.000103112	-1.43353	-3.16733e-10	0.000130802	-1.43267	-3.16733e-10
178956091	chr3:178956091:C:T	6.63539e-07	-1.50195e-10	0.229119	0.000519791	-1.50195e-10	0.184083	0.000683651	-1.50195e-10	0.221094
178956184	chr3:178956184:G:T	1.51548e-07	-1.24757	-3.16733e-10	0.00016831	-0.943538	-3.16733e-10	0.000213728	-0.941651	-3.16733e-10
178956613	chr3:178956613:T:C	1.57307e-07	-1.50195e-10	-1.21027	0.000126058	-1.50195e-10	-1.2326	0.000160614	-1.50195e-10	-1.22735
178956621	chr3:178956621:G:C	1.28498e-06	0.890027	-3.16733e-10	0.00036832	-0.160393	-3.16733e-10	0.000471275	-0.150911	-3.16733e-10
178957431	chr3:178957431:A:G	1.42844e-07	-1.50195e-10	-1.30672	0.000117264	-1.50195e-10	-1.30491	0.000148727	-1.50195e-10	-1.30424
178957461	chr3:178957461:C:T	1.83542e-07	-1.53691	0.480884	9.26336e-05	-1.69816	0.157468	0.0001231	-1.69845	0.205093
178957579	chr3:178957579:T:C	0.00468479	10.1296	-1.03823	2.7675e-05	-1.48343	-1.26539	3.54201e-05	-1.47877	-1.26031
178957928	chr3:178957928:C:T	1.42842e-07	-1.50195e-10	-1.30673	0.000117132	-1.50195e-10	-1.30604	0.000148474	-1.50195e-10	-1.30595
178957974	chr3:178957974:G:A	2.68274e-07	-0.989248	0.312789	7.81604e-05	-1.70369	-0.00689154	9.67717e-05	-1.70387	-0.0301274
178958033	chr3:178958033:T:C	1.61032e-07	-0.0372322	-1.14964	8.83656e-05	-0.512322	-1.07554	0.00010277	-0.510278	-1.16358
178958221	chr3:178958221:C:T	1.54064e-07	-1.50195e-10	-1.2311	0.000125556	-1.50195e-10	-1.23659	0.000158997	-1.50195e-10	-1.23747
178958610	chr3:178958610:C:T	2.98684e-06	2.87166	-1.13816	4.23862e-05	-1.10959	-1.21294	5.33731e-05	-1.10707	-1.22197
178958918	chr3:178958918:G:A	1.53189e-07	-1.23679	-3.16733e-10	0.000170691	-0.92949	-3.16733e-10	0.000216757	-0.927574	-3.16733e-10
178959037	chr3:178959037:A:G	1.62889e-07	-1.1754	-3.16733e-10	0.000101054	-1.45369	-3.16733e-10	0.000128188	-1.45286	-3.16733e-10
178959223	chr3:178959223:T:C	6.63173e-07	1.00056	-0.771995	0.000120283	-0.454054	-0.825444	0.000153109	-0.445597	-0.829607
178961151	chr3:178961151:C:A	0.00785847	8.42465	1.18398	0.000197478	-1.27371	0.489989	0.000234564	-1.26659	0.417963
178961167	chr3:178961167:T:C	1.56985e-07	-1.50195e-10	-1.21232	0.000127871	-1.50195e-10	-1.21832	0.000161907	-1.50195e-10	-1.21933
178961288	chr3:178961288:G:A	1.42972e-07	-1.50195e-10	-1.30582	0.000118922	-1.50195e-10	-1.29088	0.000148378	-1.50195e-10	-1.30659
178961427	chr3:178961427:G:A	3.46219e-08	-1.59439	-1.12959	3.82128e-05	-1.26773	-1.15845	4.82714e-05	-1.26654	-1.16298
178961809	chr3:178961809:A:G	2.0579e-07	-1.50195e-10	-0.941611	0.000168947	-1.50195e-10	-0.939757	0.000213704	-1.50195e-10	-0.941762
178961901	chr3:178961901:G:T	3.00836e-07	-1.50195e-10	-0.561902	0.000238104	-1.50195e-10	-0.596636	0.000299406	-1.50195e-10	-0.604552
178961963	chr3:178961963:C:T	6.8545e-08	-1.31002	-0.73096	0.000108172	-0.49926	-0.88636	0.000136232	-0.495438	-0.896553
178962551	chr3:178962551:A:C	1.43065e-07	-1.50195e-10	-1.30517	0.000117093	-1.50195e-10	-1.30637	0.000148393	-1.50195e-10	-1.30649
178962654	chr3:178962654:T:C	2.9143e-07	-1.01843	0.424762	8.66918e-05	-1.70053	0.0935478	0.000107207	-1.70075	0.0691529
178962957	chr3:178962957:C:T	2.09365e-07	-1.70398	0.779593	0.000150867	-1.62746	0.574514	0.000173673	-1.62657	0.477387
178963335	chr3:178963335:C:T	1.71313e-07	-1.12497	-3.16733e-10	0.000104618	-1.41903	-3.16733e-10	0.000132717	-1.41814	-3.16733e-10
178963445	chr3:178963445:G:A	1.07813e-05	2.86627	0.15083	5.72816e-05	-1.71056	-0.310809	6.91807e-05	-1.71041	-0.359219
178963453	chr3:178963453:C:T	6.99685e-08	-1.68874	-0.331686	9.10779e-05	-1.00271	-0.554918	0.000113826	-1.0007	-0.570979
178963732	chr3:178963732:G:A	2.16519e-07	-1.70556	0.814768	0.000156423	-1.63334	0.616562	0.000179452	-1.63248	0.516038
178963823	chr3:178963823:A:G	1.2058e-07	-1.47616	-3.16733e-10	7.91973e-05	-1.6974	-3.16733e-10	0.000100378	-1.69741	-3.16733e-10
178963997	chr3:178963997:T:C	3.91624e-08	-1.52287	-1.07788	2.45223e-05	-1.69449	-1.17528	3.12761e-05	-1.69478	-1.16872
178964180	chr3:178964180:A:G	0.00852189	10.6949	-1.00527	3.0522e-05	-1.39938	-1.25152	3.91247e-05	-1.39392	-1.24568
178964994	chr3:178964994:G:C	3.70057e-06	3.14134	-1.19356	3.72503e-05	-1.21864	-1.23305	4.71442e-05	-1.2127	-1.24044
178965026	chr3:178965026:C:T	1.79958e-07	-1.05025	-0.0254961	5.81876e-05	-1.696	-0.309675	7.23247e-05	-1.69626	-0.328932
178965193	chr3:178965193:A:G	0.0101784	10.8908	-1.02351	3.12719e-05	-1.36744	-1.25919	4.00827e-05	-1.36171	-1.2537
178965826	chr3:178965826:A:G	4.69837e-07	-1.50195e-10	-0.116084	0.000364588	-1.50195e-10	-0.170575	0.00045783	-1.50195e-10	-0.179856
178966052	chr3:178966052:C:T	9.55271e-08	-1.70906	-3.16733e-10	7.90777e-05	-1.69891	-3.16733e-10	0.00010025	-1.69869	-3.16733e-10
178966681	chr3:178966681:G:A	0.00874634	8.41136	1.30431	0.000217915	-1.27672	0.591477	0.000258361	-1.26962	0.517625
178967082	chr3:178967082:A:G	0.0115597	8.69131	1.30326	0.000231279	-1.21571	0.589991	0.000274412	-1.20815	0.516423
178967448	chr3:178967448:A:G	9.68029e-08	-1.69579	-3.16733e-10	7.81965e-05	-1.71012	-3.16733e-10	9.91167e-05	-1.71006	-3.16733e-10
178968251	chr3:178968251:A:G	2.0012e-07	-1.70289	0.733332	0.00014488	-1.62398	0.530542	0.000166972	-1.62307	0.434541
178968258	chr3:178968258:G:T	9.56193e-08	-1.70809	-3.16733e-10	7.97304e-05	-1.69069	-3.16733e-10	0.000101049	-1.69074	-3.16733e-10
178968729	chr3:178968729:T:C	1.66297e-07	-1.50195e-10	-1.15469	0.000138553	-1.50195e-10	-1.13809	0.000175432	-1.50195e-10	-1.1391
178968916	chr3:178968916:A:G	1.55247e-07	-1.50195e-10	-1.22345	0.000126491	-1.50195e-10	-1.22917	0.000160174	-1.50195e-10	-1.23009
178968989	chr3:178968989:T:C	5.6333e-08	-1.09701	-1.14018	2.70127e-05	-1.65021	-1.12283	3.44591e-05	-1.64749	-1.11909
178969351	chr3:178969351:G:A	2.1982e-07	-1.69495	0.819287	0.000160838	-1.60137	0.612427	0.000184963	-1.60035	0.514154
178969644	chr3:178969644:G:A	0.0115193	8.65985	1.33121	0.000234779	-1.22541	0.614715	0.000278265	-1.21792	0.540141
178969875	chr3:178969875:A:G	3.90302e-08	-1.35044	-1.25369	2.28202e-05	-1.69743	-1.24427	2.89575e-05	-1.69726	-1.24326
178969946	chr3:178969946:C:G	0.0108218	8.57968	1.34892	0.00023436	-1.24231	0.629823	0.000277641	-1.23494	0.554918
178970138	chr3:178970138:T:C	6.72584e-07	1.32681	-1.08415	3.23057e-05	-1.48306	-1.11104	4.06146e-05	-1.48181	-1.12042
178970420	chr3:178970420:G:A	1.64398e-07	-1.54027	0.374089	8.39587e-05	-1.69906	0.0600449	0.00011144	-1.69934	0.106469
178970447	chr3:178970447:G:A	2.49154e-07	-1.50195e-10	-0.750398	0.000195732	-1.50195e-10	-0.792595	0.000248909	-1.50195e-10	-0.789267
178971600	chr3:178971600:C:T	4.47381e-06	3.33681	-1.19928	3.9574e-05	-1.15368	-1.23749	5.01249e-05	-1.14738	-1.24446
178971807	chr3:178971807:T:C	1.55127e-07	-1.63973	0.415499	0.000122534	-1.48974	0.228785	0.000142626	-1.48828	0.142155
178972456	chr3:178972456:C:A	5.99272e-06	3.59815	-1.16832	4.13421e-05	-1.11098	-1.23648	5.22781e-05	-1.10454	-1.24524
178972654	chr3:178972654:C:T	1.85402e-07	-1.50195e-10	-1.04594	0.000152186	-1.50195e-10	-1.04424	0.000192551	-1.50195e-10	-1.04599
178972818	chr3:178972818:T:G	3.12135e-07	-1.50195e-10	-0.525033	0.000248125	-1.50195e-10	-0.555413	0.000322298	-1.50195e-10	-0.530875
178973317	chr3:178973317:C:A	9.14535e-07	1.23969	-0.689744	0.000153163	-0.291089	-0.746752	0.000194866	-0.282087	-0.751954
178973359	chr3:178973359:G:A	0.00635499	10.558	-1.16173	2.85301e-05	-1.41628	-1.30211	3.64199e-05	-1.41097	-1.30027
178973388	chr3:178973388:G:C	1.975e-06	1.80321	-0.48336	0.000180886	-0.294454	-0.577023	0.000229226	-0.286428	-0.585216
178973912	chr3:178973912:T:C	3.81516e-07	0.773719	-1.09804	0.000187275	0.177197	-1.01396	0.000215274	0.179745	-1.11419
178974088	chr3:178974088:CTT:C	0.0128264	9.23405	0.864499	0.000180014	-1.09488	0.218571	0.000215638	-1.08643	0.153681
178974766	chr3:178974766:T:C	1.6692e-07	-1.50195e-10	-1.15095	0.000133004	-1.50195e-10	-1.17897	0.000169625	-1.50195e-10	-1.17276
178974968	chr3:178974968:G:A	5.80465e-07	1.14481	-1.04945	3.16185e-05	-1.53665	-1.07896	3.97028e-05	-1.53554	-1.08939
178975433	chr3:178975433:T:C	4.90189e-08	-1.16036	-1.21591	2.44017e-05	-1.67185	-1.20284	3.10825e-05	-1.66964	-1.20007
178976206	chr3:178976206:G:A	0.00710507	10.4771	-0.969282	2.99436e-05	-1.43442	-1.23561	3.83967e-05	-1.42929	-1.22909
178976298	chr3:178976298:T:G	4.53497e-08	-1.41091	-1.04316	7.03769e-05	-0.669488	-1.14599	8.90319e-05	-0.665999	-1.15136
178976506	chr3:178976506:T:A	1.55571e-07	-1.50195e-10	-1.22136	0.00012963	-1.50195e-10	-1.20466	0.000164205	-1.50195e-10	-1.20523
178976770	chr3:178976770:A:G	1.52184e-07	-1.50195e-10	-1.24338	0.000124083	-1.50195e-10	-1.24839	0.000157153	-1.50195e-10	-1.24913
178976811	chr3:178976811:G:C	4.3819e-08	-1.2548	-1.2336	2.38638e-05	-1.6746	-1.22239	3.02896e-05	-1.67432	-1.22123
178977207	chr3:178977207:G:A	9.41698e-07	-1.50195e-10	0.579216	0.000719133	-1.50195e-10	0.508702	0.00095264	-1.50195e-10	0.552884
178977721	chr3:178977721:C:T	1.47892e-07	-1.50195e-10	-1.27198	0.000120735	-1.50195e-10	-1.27575	0.000152945	-1.50195e-10	-1.27627
178977722	chr3:178977722:A:G	0.00607336	10.386	-1.035	2.86855e-05	-1.44859	-1.26436	3.6724e-05	-1.44359	-1.25933
178977818	chr3:178977818:G:A	1.80178e-07	-1.50195e-10	-1.07452	0.000151233	-1.50195e-10	-1.05052	0.000191419	-1.50195e-10	-1.05189
178977848	chr3:178977848:G:A	5.19649e-06	3.42877	-1.1415	3.97991e-05	-1.16855	-1.21695	5.02523e-05	-1.16243	-1.22687
178977937	chr3:178977937:C:T	1.49584e-06	1.04198	-3.16733e-10	0.000107819	-1.38889	-3.16733e-10	0.000136763	-1.3881	-3.16733e-10
178978451	chr3:178978451:G:A	0.0114032	9.26356	0.717368	0.000160391	-1.08764	0.0959065	0.000192782	-1.07914	0.0343398
178978570	chr3:178978570:A:G	5.2347e-07	1.05168	-1.05967	0.000248285	0.414538	-0.969305	0.000283233	0.41726	-1.07734
178979060	chr3:178979060:T:C	4.70145e-07	-0.115428	-3.16733e-10	0.000215522	-0.696283	-3.16733e-10	0.000273202	-0.696143	-3.16733e-10
178979077	chr3:178979077:A:G	6.0978e-06	3.59184	-1.14462	4.18214e-05	-1.11642	-1.21952	5.28335e-05	-1.11001	-1.2292
178979231	chr3:178979231:C:T	1.43977e-07	-1.50195e-10	-1.29881	0.000117573	-1.50195e-10	-1.30229	0.000149111	-1.50195e-10	-1.30166
178979266	chr3:178979266:C:T	1.54187e-07	-1.58686	0.356562	0.000126476	-1.40268	0.173386	0.000147541	-1.40096	0.0887095
178979432	chr3:178979432:G:A	2.07307e-07	-1.50195e-10	-0.934266	0.000170203	-1.50195e-10	-0.932354	0.000215282	-1.50195e-10	-0.934402
178980172	chr3:178980172:G:A	0.0093387	9.08436	0.696849	0.000156525	-1.11839	0.102259	0.000188754	-1.11007	0.0441648
178980732	chr3:178980732:G:A	0.011558	9.26785	0.726564	0.000161878	-1.08662	0.104118	0.000194447	-1.07812	0.0419254
178981643	chr3:178981643:G:C	1.51082e-07	-1.50195e-10	-1.25065	0.000125298	-1.50195e-10	-1.23865	0.000159036	-1.50195e-10	-1.23722
178981824	chr3:178981824:T:C	1.27281e-07	-1.5965	0.174435	0.00010488	-1.41819	0.00166545	0.000122985	-1.41651	-0.0777828
178981895	chr3:178981895:G:A	0.00792535	8.92775	0.689358	0.000150048	-1.15422	0.0958262	0.000180926	-1.14616	0.0378955
178982277	chr3:178982277:G:GT	1.47846e-07	-1.50195e-10	-1.2723	0.000118527	-1.50195e-10	-1.2942	0.000149956	-1.50195e-10	-1.29601
178982417	chr3:178982417:C:T	4.19472e-08	-1.31653	-1.21553	2.39373e-05	-1.69036	-1.20354	3.03867e-05	-1.69015	-1.2022
178982978	chr3:178982978:T:C	1.22524e-07	-1.61384	0.153681	6.81315e-05	-1.71095	-0.136952	9.02013e-05	-1.71097	-0.0933348
178983307	chr3:178983307:A:G	1.51456e-07	-1.62411	0.375937	0.000122216	-1.45664	0.193079	0.000142463	-1.45507	0.107801
178983735	chr3:178983735:T:C	0.0115521	9.26536	0.728546	0.000162224	-1.08702	0.106648	0.000194929	-1.07851	0.0447901
178983778	chr3:178983778:G:C	2.87272e-08	-1.60728	-1.30335	3.03871e-05	-1.35703	-1.2983	3.86016e-05	-1.35601	-1.29705
178984174	chr3:178984174:A:G	1.47638e-07	-1.50195e-10	-1.2737	0.000118395	-1.50195e-10	-1.29532	0.000149819	-1.50195e-10	-1.29692
178984187	chr3:178984187:C:A	1.65191e-07	-1.57237	0.411007	0.00013441	-1.37978	0.211333	0.000156879	-1.37799	0.127109
178984777	chr3:178984777:G:A	0.010689	8.9828	0.933459	0.000186651	-1.14223	0.302126	0.000224108	-1.13409	0.239865
178985473	chr3:178985473:G:T	0.00755527	10.6353	-1.06606	2.95089e-05	-1.40931	-1.27534	3.77731e-05	-1.40395	-1.27081
178986054	chr3:178986054:G:C	2.09339e-07	-1.50195e-10	-0.924514	0.000168452	-1.50195e-10	-0.942692	0.000213384	-1.50195e-10	-0.94326
178986080	chr3:178986080:T:C	1.48286e-07	-1.50195e-10	-1.26933	0.0001225	-1.50195e-10	-1.26124	0.000155161	-1.50195e-10	-1.26189
178987138	chr3:178987138:A:G	0.0125304	9.34666	0.728539	0.000165265	-1.06857	0.106778	0.000198588	-1.05994	0.044821
178987161	chr3:178987161:A:G	0.00719884	10.556	-1.035	2.94155e-05	-1.42346	-1.26436	3.76673e-05	-1.41823	-1.25933
178988240	chr3:178988240:C:T	1.77124e-07	-1.58787	0.496249	0.000143963	-1.40455	0.30476	0.000167279	-1.40283	0.216139
178989455	chr3:178989455:G:A	0.00694512	10.5005	-1.01538	3.08331e-05	-1.4185	-1.22225	3.95558e-05	-1.41321	-1.21543
178989475	chr3:178989475:C:T	0.0177856	9.41861	1.00682	0.00021243	-1.05039	0.339661	0.000253984	-1.04165	0.272568
178990229	chr3:178990229:C:A	1.73682e-07	-1.58022	0.468983	0.000141965	-1.39265	0.278889	0.000165089	-1.3909	0.191029
178990477	chr3:178990477:G:C	3.59666e-08	-1.54867	-1.1372	4.1327e-05	-1.1824	-1.16543	5.2217e-05	-1.1811	-1.16984
178990933	chr3:178990933:G:T	1.86798e-07	-1.50195e-10	-1.03844	0.000156699	-1.50195e-10	-1.01502	0.000198594	-1.50195e-10	-1.01509
178991038	chr3:178991038:A:T	4.56925e-08	-1.39853	-1.048	7.12002e-05	-0.654359	-1.14949	9.00756e-05	-0.650811	-1.15489
178991102	chr3:178991102:G:A	1.36825e-07	-1.60682	0.257052	7.46786e-05	-1.71065	-0.045505	9.90373e-05	-1.71069	-0.000162221
178991312	chr3:178991312:G:A	1.43976e-07	-1.29882	-3.16733e-10	0.000156926	-1.01357	-3.16733e-10	0.000199199	-1.01205	-3.16733e-10
178991471	chr3:178991471:G:A	1.83454e-07	-1.50195e-10	-1.05651	0.000155898	-1.50195e-10	-1.02014	0.000198646	-1.50195e-10	-1.01483
178991676	chr3:178991676:C:T	2.79395e-07	-1.52621	0.890363	0.000233657	-1.29724	0.681746	0.000268864	-1.29513	0.582985
178991720	chr3:178991720:G:C	1.42888e-07	-1.50195e-10	-1.30641	0.000117096	-1.50195e-10	-1.30635	0.000148517	-1.50195e-10	-1.30565
178992284	chr3:178992284:A:G	1.49157e-07	-1.50195e-10	-1.26347	0.000122803	-1.50195e-10	-1.25876	0.000155797	-1.50195e-10	-1.2578
178992797	chr3:178992797:G:T	4.06257e-06	3.20544	-1.16433	3.89779e-05	-1.1974	-1.20895	4.92964e-05	-1.19134	-1.21716
178993537	chr3:178993537:T:C	1.43856e-07	-1.50195e-10	-1.29966	0.000117457	-1.50195e-10	-1.30327	0.000148784	-1.50195e-10	-1.30386
178993803	chr3:178993803:A:C	4.16292e-07	0.951102	-1.18819	0.000195915	0.331262	-1.12292	0.000230492	0.333902	-1.20004
178993846	chr3:178993846:T:C	1.47362e-07	-1.50195e-10	-1.27558	0.000121133	-1.50195e-10	-1.27245	0.000153656	-1.50195e-10	-1.27164
178993917	chr3:178993917:C:T	3.29839e-07	-1.50195e-10	-0.469864	0.000259371	-1.50195e-10	-0.511084	0.00032879	-1.50195e-10	-0.510935
178994104	chr3:178994104:C:T	2.34435e-07	-0.811292	-3.16733e-10	0.000117312	-1.30451	-3.16733e-10	0.00014964	-1.29812	-3.16733e-10
178994409	chr3:178994409:C:A	1.56673e-07	-1.50195e-10	-1.21431	0.00012762	-1.50195e-10	-1.22028	0.000161608	-1.50195e-10	-1.22118
178994502	chr3:178994502:C:T	4.75367e-08	-1.39568	-1.01128	7.35432e-05	-0.65061	-1.12086	9.30079e-05	-0.647048	-1.12662
178994599	chr3:178994599:T:C	3.32714e-06	3.12084	-1.27944	3.47179e-05	-1.22602	-1.29607	4.4147e-05	-1.22012	-1.29871
178994771	chr3:178994771:G:T	1.32219e-07	-1.57472	0.190714	0.000110312	-1.38372	0.0176949	0.000129238	-1.38195	-0.062751
178995057	chr3:178995057:T:G	8.0016e-05	6.322	-1.30049	2.27909e-05	-1.65485	-1.28813	2.88795e-05	-1.65229	-1.29093
178995311	chr3:178995311:G:A	0.000136775	6.71877	-1.16114	2.32277e-05	-1.62548	-1.29852	2.9596e-05	-1.62233	-1.29638
178995321	chr3:178995321:C:A	2.06862e-07	-1.50195e-10	-0.936417	0.000169833	-1.50195e-10	-0.934531	0.000214818	-1.50195e-10	-0.936562
178995591	chr3:178995591:T:C	1.49106e-07	-1.50195e-10	-1.26381	0.000121969	-1.50195e-10	-1.26558	0.000154369	-1.50195e-10	-1.26701
178995836	chr3:178995836:T:C	1.54777e-07	-1.50195e-10	-1.22649	0.000130869	-1.50195e-10	-1.19515	0.000167231	-1.50195e-10	-1.18697
178995978	chr3:178995978:C:T	7.13439e-08	-0.697047	-1.30391	2.63645e-05	-1.50148	-1.29585	3.36322e-05	-1.49658	-1.29429
178997175	chr3:178997175:A:G	5.12562e-06	3.50071	-1.22718	4.37694e-05	-1.10786	-1.18255	5.65988e-05	-1.10142	-1.16894
178997878	chr3:178997878:T:C	8.99216e-07	1.75588	-1.22283	2.67334e-05	-1.7047	-1.07873	3.38026e-05	-1.70462	-1.0812
178998264	chr3:178998264:A:C	0.0150129	11.1623	-0.906341	3.22856e-05	-1.38861	-1.20611	4.14642e-05	-1.38312	-1.1984
178998267	chr3:178998267:T:C	3.88426e-07	-1.50195e-10	-0.306367	0.000301224	-1.50195e-10	-0.361491	0.000378335	-1.50195e-10	-0.370573
178998359	chr3:178998359:A:C	1.4998e-07	-1.50195e-10	-1.25797	0.000124969	-1.50195e-10	-1.24128	0.000158632	-1.50195e-10	-1.23977
178998799	chr3:178998799:A:G	2.32718e-07	-1.50195e-10	-0.818642	0.000191339	-1.50195e-10	-0.815297	0.00024171	-1.50195e-10	-0.818614
178999705	chr3:178999705:T:C	2.63611e-07	-1.50195e-10	-0.693996	0.000220232	-1.50195e-10	-0.674661	0.000277639	-1.50195e-10	-0.680031
179000071	chr3:179000071:C:G	4.62821e-07	-1.50195e-10	-0.131129	0.000363833	-1.50195e-10	-0.172649	0.000476465	-1.50195e-10	-0.139958
179000509	chr3:179000509:A:T	8.57226e-08	-1.50798	-0.309375	0.000107773	-0.850312	-0.539009	0.000134621	-0.84725	-0.556638
179001075	chr3:179001075:C:T	0.00542796	10.1855	-0.94685	3.99341e-05	-1.17495	-1.20716	5.14103e-05	-1.16746	-1.19906
179001207	chr3:179001207:A:C	0.0254854	12.0186	-1.23347	3.18269e-05	-1.30281	-1.30623	4.05843e-05	-1.29636	-1.30661
179001302	chr3:179001302:G:A	1.83606e-07	-1.50195e-10	-1.05568	0.000146527	-1.50195e-10	-1.08213	0.000187434	-1.50195e-10	-1.07293
179001336	chr3:179001336:C:T	4.12012e-06	2.98029	-0.925119	3.47598e-05	-1.70841	-0.812475	4.74177e-05	-1.7082	-0.739159
179001408	chr3:179001408:G:A	1.00053e-07	-1.66277	-3.16733e-10	0.000153979	-1.03253	-3.16733e-10	0.000195737	-1.02958	-3.16733e-10
179001547	chr3:179001547:G:A	0.0208529	11.7924	-1.20792	3.04971e-05	-1.34545	-1.30626	3.89153e-05	-1.33934	-1.30563
179002048	chr3:179002048:G:A	1.55798e-07	-1.50195e-10	-1.21991	0.000126887	-1.50195e-10	-1.22605	0.000160492	-1.50195e-10	-1.22811
179002083	chr3:179002083:C:T	1.45515e-07	-1.50195e-10	-1.28819	0.000117126	-1.50195e-10	-1.30609	0.00015121	-1.50195e-10	-1.28768
179002558	chr3:179002558:T:C	1.86581e-06	0.679432	0.58355	0.000349325	-0.679752	0.466409	0.000446143	-0.672261	0.466546
179002784	chr3:179002784:T:G	4.37754e-08	-1.61561	-0.873783	2.88279e-05	-1.70382	-1.00418	3.67918e-05	-1.704	-0.997079
179002946	chr3:179002946:T:C	5.15567e-07	1.26692	-1.29012	2.59721e-05	-1.52337	-1.28895	3.30893e-05	-1.52233	-1.28482
179003390	chr3:179003390:G:A	1.43477e-07	-1.30229	-3.16733e-10	8.87057e-05	-1.58402	-3.16733e-10	0.000112459	-1.58376	-3.16733e-10
179003893	chr3:179003893:AAAG:A	1.51144e-07	-1.50195e-10	-1.25024	0.0001261	-1.50195e-10	-1.23227	0.000160061	-1.50195e-10	-1.2308
179004026	chr3:179004026:A:G	5.90678e-06	3.18857	-0.77318	6.20789e-05	-1.26163	-0.679306	8.16774e-05	-1.25616	-0.647418
179004245	chr3:179004245:G:A	1.67507e-07	-1.14744	-3.16733e-10	0.000188142	-0.832147	-3.16733e-10	0.000238944	-0.830123	-3.16733e-10
179004594	chr3:179004594:T:C	4.23241e-08	-1.60755	-0.915561	2.79202e-05	-1.70146	-1.03853	3.56168e-05	-1.70167	-1.03186
179004896	chr3:179004896:T:A	1.43296e-07	-1.50195e-10	-1.30356	0.000117302	-1.50195e-10	-1.30459	0.000148655	-1.50195e-10	-1.30472
179004926	chr3:179004926:G:C	0.0280801	12.1801	-1.29797	3.37023e-05	-1.28374	-1.26804	4.28259e-05	-1.27706	-1.27215
179005284	chr3:179005284:G:A	3.1607e-06	1.79008	-3.16733e-10	0.000105227	-1.41323	-3.16733e-10	0.000134618	-1.40391	-3.16733e-10
179005774	chr3:179005774:G:T	1.45113e-07	-1.29096	-3.16733e-10	0.000156415	-1.01683	-3.16733e-10	0.000198604	-1.01504	-3.16733e-10
179006316	chr3:179006316:A:G	2.41771e-07	-1.50195e-10	-0.780478	0.000198839	-1.50195e-10	-0.77685	0.000251153	-1.50195e-10	-0.780289
179006664	chr3:179006664:T:C	3.01513e-07	-1.50195e-10	-0.559654	0.000252676	-1.50195e-10	-0.537236	0.00031832	-1.50195e-10	-0.543296
179007179	chr3:179007179:A:G	0.0329615	12.3364	-1.29403	3.44027e-05	-1.25598	-1.27523	4.37435e-05	-1.24909	-1.27892
179007639	chr3:179007639:T:C	1.52582e-07	-1.443	0.202234	8.17349e-05	-1.62868	-0.0371795	0.000107459	-1.62942	0.000172353
179007658	chr3:179007658:T:C	0.059614	12.2087	-0.573752	4.36367e-05	-1.27815	-1.01529	5.63377e-05	-1.27144	-1.00355
179008009	chr3:179008009:C:T	1.4984e-07	-1.50195e-10	-1.2589	0.000121553	-1.50195e-10	-1.26899	0.00015447	-1.50195e-10	-1.26635
179008240	chr3:179008240:C:T	2.61799e-07	-1.40979	0.708894	0.000326134	-0.666774	0.384737	0.000405081	-0.663449	0.361181
179008473	chr3:179008473:A:G	0.0281688	12.1823	-1.29707	3.36534e-05	-1.28335	-1.26988	4.27682e-05	-1.27667	-1.27389
179008567	chr3:179008567:A:C	2.4209e-07	-1.50195e-10	-0.779159	0.000199105	-1.50195e-10	-0.775513	0.000251487	-1.50195e-10	-0.778961
179008788	chr3:179008788:T:C	1.53887e-07	-1.50195e-10	-1.23225	0.000123424	-1.50195e-10	-1.25372	0.000156996	-1.50195e-10	-1.25014
179009505	chr3:179009505:C:T	0.0256385	12.0489	-1.25776	3.1865e-05	-1.30624	-1.3016	4.0589e-05	-1.29974	-1.30312
179012395	chr3:179012395:G:A	2.125e-07	-1.50195e-10	-0.909528	0.000186373	-1.50195e-10	-0.841596	0.000239991	-1.50195e-10	-0.825753
179013143	chr3:179013143:C:G	0.0133487	11.3871	-1.24862	2.94228e-05	-1.38103	-1.30655	3.75114e-05	-1.37498	-1.30673
179013232	chr3:179013232:G:A	0.020451	11.1699	-0.604862	3.64666e-05	-1.44136	-1.03159	4.70268e-05	-1.43602	-1.01962
179013709	chr3:179013709:C:G	2.63113e-07	-1.50195e-10	-0.695887	0.000224129	-1.50195e-10	-0.657121	0.000286176	-1.50195e-10	-0.649745
179013994	chr3:179013994:C:T	1.78058e-07	-1.50195e-10	-1.08636	0.000149803	-1.50195e-10	-1.06003	0.00018962	-1.50195e-10	-1.06133
179014023	chr3:179014023:A:C	7.91321e-07	0.405234	-3.16733e-10	0.000371104	-0.152861	-3.16733e-10	0.0004713	-0.150859	-3.16733e-10
179014285	chr3:179014285:C:T	1.43974e-07	-1.50195e-10	-1.29883	0.000117306	-1.50195e-10	-1.30456	0.000148722	-1.50195e-10	-1.30427
179014660	chr3:179014660:T:C	1.64884e-07	-1.50195e-10	-1.16323	0.000132804	-1.50195e-10	-1.18047	0.000169019	-1.50195e-10	-1.17634
179015193	chr3:179015193:A:AATTTTAATATTTTATAGTTTAATTTTTATGTCAGCAAGATTTCAATGTTTGGTAAC	1.24998e-07	-1.44017	-3.16733e-10	0.000130169	-1.20051	-3.16733e-10	0.000164722	-1.20209	-3.16733e-10
179016334	chr3:179016334:T:C	0.01593	11.5843	-1.26905	2.96611e-05	-1.37964	-1.29987	3.77526e-05	-1.37369	-1.30161
179017142	chr3:179017142:C:T	6.81152e-08	-1.45195	-0.595315	4.2778e-05	-1.71043	-0.602895	4.88525e-05	-1.7104	-0.707148
179017424	chr3:179017424:T:C	3.19141e-08	-1.5986	-1.20682	2.42411e-05	-1.6965	-1.18479	3.05801e-05	-1.69673	-1.18927
179018054	chr3:179018054:G:A	8.62486e-07	0.491349	-3.16733e-10	8.30367e-05	-1.65006	-3.16733e-10	0.000105232	-1.65019	-3.16733e-10
179019763	chr3:179019763:GAACT:G	1.46189e-07	-1.50195e-10	-1.28357	0.000118994	-1.50195e-10	-1.29027	0.000151087	-1.50195e-10	-1.2885
179019979	chr3:179019979:A:G	1.58309e-07	-1.50195e-10	-1.20392	0.000127989	-1.50195e-10	-1.2174	0.000162733	-1.50195e-10	-1.21424
179020644	chr3:179020644:T:C	0.0192344	11.772	-1.26826	3.06136e-05	-1.34764	-1.30027	3.89772e-05	-1.34141	-1.30197
179020761	chr3:179020761:G:A	3.99877e-07	-1.50195e-10	-0.277312	0.000305533	-1.50195e-10	-0.347285	0.000397237	-1.50195e-10	-0.32182
179020813	chr3:179020813:G:A	7.35418e-07	-1.50195e-10	0.331971	0.000546753	-1.50195e-10	0.234654	0.000689997	-1.50195e-10	0.230333
179021037	chr3:179021037:A:T	1.42858e-07	-1.50195e-10	-1.30662	0.0001171	-1.50195e-10	-1.30632	0.000148429	-1.50195e-10	-1.30625
179021305	chr3:179021305:C:T	4.06423e-08	-1.59725	-0.966412	3.14432e-05	-1.69629	-0.924869	3.96644e-05	-1.69652	-0.92938
179022060	chr3:179022060:CAT:C	1.6784e-07	-1.50195e-10	-1.14546	0.000134368	-1.50195e-10	-1.16876	0.000169392	-1.50195e-10	-1.17414
179022430	chr3:179022430:T:G	1.67951e-06	-1.45726	2.61505	0.000729003	-1.64783	2.17017	0.000882445	-1.6483	2.12464
179022637	chr3:179022637:T:A	5.6702e-05	5.51846	-0.841363	3.20712e-05	-1.61723	-0.984152	3.91339e-05	-1.6144	-1.02496
179022828	chr3:179022828:G:A	2.3594e-07	-1.50195e-10	-0.804892	0.000194004	-1.50195e-10	-0.801463	0.000245074	-1.50195e-10	-0.804795
179023055	chr3:179023055:C:T	1.43951e-07	-1.50195e-10	-1.299	0.00011867	-1.50195e-10	-1.293	0.000150566	-1.50195e-10	-1.29195
179023105	chr3:179023105:T:C	1.39491e-06	-1.53054	2.50265	0.000689361	-1.59719	2.06361	0.000835993	-1.59787	2.02013
179023294	chr3:179023294:A:C	3.0905e-07	0.745209	-1.28018	4.27606e-05	-1.04319	-1.27054	5.35208e-05	-1.03799	-1.28829
179023852	chr3:179023852:C:T	7.03155e-07	1.5863	-1.29919	5.93156e-05	-0.681321	-1.30515	7.60323e-05	-0.675208	-1.29999
179024256	chr3:179024256:T:C	0.0268643	11.4902	-0.652383	3.70843e-05	-1.39386	-1.06229	4.7793e-05	-1.38808	-1.0514
179024384	chr3:179024384:C:A	2.61067e-07	-1.50195e-10	-0.703692	0.000199937	-1.50195e-10	-0.771344	0.000251172	-1.50195e-10	-0.780214
179024883	chr3:179024883:G:A	1.39618e-06	0.664554	0.30847	0.000263962	-0.697139	0.2036	0.000338044	-0.689717	0.206541
179024898	chr3:179024898:T:C	1.4829e-07	-1.50195e-10	-1.2693	0.000120463	-1.50195e-10	-1.278	0.000153039	-1.50195e-10	-1.27566
179025336	chr3:179025336:C:CA	2.33458e-07	-1.50195e-10	-0.815469	0.000191959	-1.50195e-10	-0.812063	0.000242502	-1.50195e-10	-0.815341
179025432	chr3:179025432:C:T	0.0271251	11.4732	-0.625703	3.76046e-05	-1.39635	-1.04587	4.84798e-05	-1.39058	-1.03463
179025451	chr3:179025451:G:T	0.0225347	11.9359	-1.27378	3.14979e-05	-1.32188	-1.29754	4.00972e-05	-1.31545	-1.2996
179026103	chr3:179026103:C:T	1.46079e-07	-1.50195e-10	-1.28432	0.000118592	-1.50195e-10	-1.29365	0.00015021	-1.50195e-10	-1.29432
179026142	chr3:179026142:T:C	0.00015355	5.81137	-0.138063	6.57678e-05	-1.39078	-0.492434	8.62615e-05	-1.38435	-0.464619
179026663	chr3:179026663:C:T	2.10619e-07	-1.50195e-10	-0.918419	0.000168888	-1.50195e-10	-0.94011	0.000213421	-1.50195e-10	-0.943085
179026702	chr3:179026702:A:G	1.57291e-07	-1.50195e-10	-1.21037	0.000130654	-1.50195e-10	-1.19679	0.000165419	-1.50195e-10	-1.19787
179026918	chr3:179026918:T:A	1.49342e-07	-1.50195e-10	-1.26223	0.000120131	-1.50195e-10	-1.28076	0.000152082	-1.50195e-10	-1.28193
179027034	chr3:179027034:G:A	2.29021e-07	-1.50195e-10	-0.834654	0.00018117	-1.50195e-10	-0.869907	0.000228327	-1.50195e-10	-0.875575
179027049	chr3:179027049:C:T	1.43452e-07	-1.50195e-10	-1.30247	0.000117716	-1.50195e-10	-1.30107	0.000149232	-1.50195e-10	-1.30085
179027590	chr3:179027590:TAA:T	2.32112e-07	-1.50195e-10	-0.821249	0.000190849	-1.50195e-10	-0.817862	0.000241105	-1.50195e-10	-0.82112
179028488	chr3:179028488:A:G	4.35638e-07	-1.50195e-10	-0.191658	0.000375621	-1.50195e-10	-0.140765	0.00047168	-1.50195e-10	-0.150052
179028795	chr3:179028795:T:C	1.71497e-07	-1.50195e-10	-1.1239	0.000143178	-1.50195e-10	-1.10526	0.000181328	-1.50195e-10	-1.10604
179028837	chr3:179028837:A:G	6.45133e-07	0.200988	-3.16733e-10	9.02455e-05	-1.56681	-3.16733e-10	0.000114376	-1.56687	-3.16733e-10
179028865	chr3:179028865:A:C	1.46072e-07	-1.50195e-10	-1.28437	0.00012104	-1.50195e-10	-1.27323	0.000154368	-1.50195e-10	-1.26702
179028879	chr3:179028879:G:A	1.43099e-07	-1.50195e-10	-1.30493	0.000117373	-1.50195e-10	-1.30399	0.000148787	-1.50195e-10	-1.30384
179029931	chr3:179029931:C:T	2.6447e-07	-1.50195e-10	-0.690741	0.000221125	-1.50195e-10	-0.670617	0.000278843	-1.50195e-10	-0.675703
179030243	chr3:179030243:G:A	0.0252917	12.026	-1.24851	3.17468e-05	-1.30606	-1.30549	4.04757e-05	-1.2995	-1.30615
179030448	chr3:179030448:G:A	3.28518e-07	-1.50195e-10	-0.473879	0.000252213	-1.50195e-10	-0.539071	0.000321536	-1.50195e-10	-0.533243
179030480	chr3:179030480:G:A	0.0236474	11.9325	-1.22218	3.12434e-05	-1.321	-1.30654	3.98722e-05	-1.31456	-1.30611
179030692	chr3:179030692:C:T	0.0247642	11.9994	-1.24292	3.15855e-05	-1.31045	-1.30619	4.02795e-05	-1.30392	-1.30659
179032284	chr3:179032284:A:G	0.0158478	11.577	-1.26696	2.96199e-05	-1.38014	-1.30075	3.77048e-05	-1.37421	-1.30236
179032816	chr3:179032816:A:G	0.00968726	10.4904	-0.672563	3.25524e-05	-1.52405	-1.06244	4.18767e-05	-1.51967	-1.05195
179032856	chr3:179032856:A:G	0.00343966	10.0664	-1.28395	2.47027e-05	-1.57098	-1.29145	3.1348e-05	-1.56718	-1.29402
179033141	chr3:179033141:AG:A	1.95409e-07	-1.50195e-10	-0.993373	0.00015702	-1.50195e-10	-1.01297	0.000198419	-1.50195e-10	-1.01597
179033197	chr3:179033197:T:C	2.39116e-07	-1.50195e-10	-0.79152	0.000196611	-1.50195e-10	-0.788119	0.00024848	-1.50195e-10	-0.790991
179033341	chr3:179033341:A:T	2.89669e-08	-1.59597	-1.30635	2.12962e-05	-1.70415	-1.30666	2.69851e-05	-1.70435	-1.30672
179033390	chr3:179033390:G:C	0.0234809	11.9428	-1.23953	3.12684e-05	-1.32027	-1.30647	3.98782e-05	-1.31381	-1.30671
179033405	chr3:179033405:G:A	0.0243734	12.0135	-1.27299	3.19988e-05	-1.30544	-1.29821	4.07441e-05	-1.29886	-1.30018
179033410	chr3:179033410:T:C	2.32587e-07	-1.50195e-10	-0.819205	0.00019124	-1.50195e-10	-0.815813	0.000241598	-1.50195e-10	-0.819078
179034120	chr3:179034120:C:G	2.51584e-07	-1.50195e-10	-0.740694	0.000206897	-1.50195e-10	-0.737125	0.000261444	-1.50195e-10	-0.740134
179034145	chr3:179034145:G:A	2.03257e-07	-1.50195e-10	-0.953998	0.000170967	-1.50195e-10	-0.927873	0.000216826	-1.50195e-10	-0.927257
179034151	chr3:179034151:C:T	2.93511e-08	-1.60821	-1.28093	2.20674e-05	-1.70673	-1.26851	2.79064e-05	-1.70689	-1.27061
179034990	chr3:179034990:G:A	3.74961e-07	0.867134	-1.20878	4.7636e-05	-1.02153	-1.18423	5.91339e-05	-1.01657	-1.20997
179035113	chr3:179035113:T:C	7.32458e-07	0.327937	-3.16733e-10	0.000238622	-0.594463	-3.16733e-10	0.000304766	-0.586808	-3.16733e-10
179035359	chr3:179035359:C:T	0.000917535	8.40467	-0.943692	0.000121284	-0.436258	-0.834952	0.000151189	-0.422276	-0.865543
179036575	chr3:179036575:G:A	3.01295e-07	-1.50195e-10	-0.560379	0.000252414	-1.50195e-10	-0.538273	0.000318001	-1.50195e-10	-0.544297
179037328	chr3:179037328:G:A	0.00529384	10.0743	-0.860752	0.000160895	-0.233391	-0.755203	0.000200477	-0.219494	-0.78616
179038912	chr3:179038912:C:T	1.61906e-07	-1.50195e-10	-1.18145	0.000130027	-1.50195e-10	-1.2016	0.000164011	-1.50195e-10	-1.20642
179039013	chr3:179039013:C:T	0.00641457	10.2691	-0.863491	0.000171258	-0.175129	-0.751045	0.000213505	-0.161	-0.781691
179039019	chr3:179039019:C:T	0.00641868	10.2871	-0.880803	0.000168862	-0.169809	-0.770451	0.000210649	-0.155666	-0.800496
179039848	chr3:179039848:T:A	2.32281e-07	-1.50195e-10	-0.820522	0.000190992	-1.50195e-10	-0.817115	0.000241284	-1.50195e-10	-0.820378
179040386	chr3:179040386:G:A	7.58323e-08	-1.23137	-0.708571	3.99287e-05	-1.66362	-0.718629	5.09744e-05	-1.6633	-0.711734
179040688	chr3:179040688:G:A	9.73066e-08	-1.6906	-3.16733e-10	7.94166e-05	-1.69464	-3.16733e-10	0.000100654	-1.69467	-3.16733e-10
179040746	chr3:179040746:A:G	0.0127468	10.6621	-0.569747	3.55656e-05	-1.48942	-1.00854	4.58557e-05	-1.48453	-0.99632
179040818	chr3:179040818:T:C	3.65747e-07	-1.37706	1.01053	0.000488773	-0.543734	0.666288	0.000604173	-0.54044	0.637947
179041210	chr3:179041210:C:T	2.22657e-06	2.70617	-1.26642	3.1041e-05	-1.38595	-1.24808	3.9831e-05	-1.38118	-1.24052
179041826	chr3:179041826:G:A	3.98851e-08	-1.58942	-0.993048	3.06517e-05	-1.69347	-0.953182	3.86734e-05	-1.69372	-0.957486
179041851	chr3:179041851:A:G	3.55755e-08	-1.40011	-1.2967	2.38732e-05	-1.60706	-1.28953	3.02954e-05	-1.60733	-1.28803
179042184	chr3:179042184:G:C	1.44856e-07	-1.50195e-10	-1.29273	0.000117722	-1.50195e-10	-1.30102	0.000149405	-1.50195e-10	-1.2997
179042240	chr3:179042240:C:T	0.00655314	10.2968	-0.869819	0.00017156	-0.166155	-0.758253	0.000213881	-0.151999	-0.788935
179042480	chr3:179042480:A:G	2.3239e-07	-1.50195e-10	-0.820054	0.000191078	-1.50195e-10	-0.81666	0.000241394	-1.50195e-10	-0.819921
179042679	chr3:179042679:T:C	2.94214e-08	-1.58605	-1.3007	2.16228e-05	-1.70151	-1.29409	2.73671e-05	-1.70173	-1.29528
179042810	chr3:179042810:T:C	3.42317e-07	-1.33741	0.904679	0.000477677	-0.469633	0.569223	0.000590799	-0.466238	0.541361
179042840	chr3:179042840:A:C	0.0088246	10.6004	-0.875829	0.000190316	-0.0558097	-0.764851	0.000237468	-0.0411514	-0.795168
179043595	chr3:179043595:T:C	2.32252e-07	-1.50195e-10	-0.820646	0.000190965	-1.50195e-10	-0.817256	0.000241251	-1.50195e-10	-0.820516
179044878	chr3:179044878:CA:C	1.96174e-07	-1.50195e-10	-0.989468	0.000164798	-1.50195e-10	-0.964626	0.000208905	-1.50195e-10	-0.964472
179044935	chr3:179044935:C:T	1.25612e-07	-1.43527	-3.16733e-10	0.000131328	-1.19165	-3.16733e-10	0.000166187	-1.19324	-3.16733e-10
179045758	chr3:179045758:T:C	2.45377e-07	-1.50195e-10	-0.765675	0.000201944	-1.50195e-10	-0.761356	0.000255021	-1.50195e-10	-0.765007
179045811	chr3:179045811:C:T	1.96428e-07	-0.988174	-3.16733e-10	9.30833e-05	-1.53585	-3.16733e-10	0.000118036	-1.53537	-3.16733e-10
179045826	chr3:179045826:G:A	0.00470877	10.2136	-1.1171	0.000124352	-0.201305	-1.04492	0.000156633	-0.187319	-1.06513
179046078	chr3:179046078:G:A	1.50199e-07	-1.50195e-10	-1.25651	0.00012185	-1.50195e-10	-1.26656	0.000154846	-1.50195e-10	-1.26392
179046215	chr3:179046215:G:A	3.74962e-07	-1.50195e-10	-0.341645	0.000294199	-1.50195e-10	-0.385088	0.000372505	-1.50195e-10	-0.386103
179046675	chr3:179046675:A:C	0.00946222	10.5769	-0.782518	0.000209126	-0.0644698	-0.661935	0.000260225	-0.0498553	-0.694952
179046833	chr3:179046833:A:G	1.94616e-07	-1.50195e-10	-0.997439	0.000153572	-1.50195e-10	-1.03517	0.000195222	-1.50195e-10	-1.03222
179047209	chr3:179047209:C:A	1.88775e-07	-1.50195e-10	-1.02791	0.000163735	-1.50195e-10	-0.971094	0.000210433	-1.50195e-10	-0.957186
179047716	chr3:179047716:G:A	0.0103061	10.7237	-0.843892	0.000205522	-0.0138239	-0.729968	0.000256273	0.00103463	-0.761146
179047938	chr3:179047938:G:T	0.00742647	10.4061	-0.854018	0.000181587	-0.126998	-0.740611	0.000226363	-0.112651	-0.771562
179048074	chr3:179048074:A:G	1.85904e-07	-1.04324	-3.16733e-10	0.000227594	-0.641781	-3.16733e-10	0.000289074	-0.63967	-3.16733e-10
179048441	chr3:179048441:C:T	2.45085e-07	-1.50195e-10	-0.766865	0.000201702	-1.50195e-10	-0.762552	0.000254717	-1.50195e-10	-0.766201
179048582	chr3:179048582:A:G	1.58243e-07	-1.50195e-10	-1.20434	0.000128808	-1.50195e-10	-1.21102	0.000162589	-1.50195e-10	-1.21513
179049073	chr3:179049073:A:G	2.45969e-07	-1.50195e-10	-0.763265	0.000202435	-1.50195e-10	-0.758924	0.00025564	-1.50195e-10	-0.762585
179049310	chr3:179049310:T:C	0.0124078	10.6713	-0.605943	3.47985e-05	-1.48816	-1.03161	4.48462e-05	-1.48326	-1.01986
179049459	chr3:179049459:G:A	1.43262e-07	-1.50195e-10	-1.3038	0.000117528	-1.50195e-10	-1.30267	0.000148989	-1.50195e-10	-1.30248
179049568	chr3:179049568:G:C	8.65925e-08	-0.534166	-1.27309	2.9662e-05	-1.41442	-1.26506	3.7884e-05	-1.40829	-1.26353
179049852	chr3:179049852:C:T	0.00963221	10.6477	-0.835503	0.000202192	-0.0399847	-0.720143	0.000251991	-0.0252559	-0.751703
179050074	chr3:179050074:G:A	2.48035e-07	-1.50195e-10	-0.754898	0.000204095	-1.50195e-10	-0.75076	0.000257731	-1.50195e-10	-0.754437
179050370	chr3:179050370:AC:A	1.23446e-07	-1.45266	-3.16733e-10	8.14097e-05	-1.66985	-3.16733e-10	0.000103173	-1.66995	-3.16733e-10
179050626	chr3:179050626:A:G	3.07114e-07	0.589836	-1.13109	4.64456e-05	-1.11817	-1.1129	5.67879e-05	-1.11332	-1.15371
179050629	chr3:179050629:T:C	3.23899e-07	0.634887	-1.12292	4.80757e-05	-1.09224	-1.10433	5.87328e-05	-1.08727	-1.14609
179050652	chr3:179050652:A:G	3.49672e-07	-1.50195e-10	-0.411475	0.000293064	-1.50195e-10	-0.388955	0.000369346	-1.50195e-10	-0.394619
179051428	chr3:179051428:T:C	3.23021e-07	0.644991	-1.13574	4.76407e-05	-1.08757	-1.11808	5.8289e-05	-1.08258	-1.15836
179051482	chr3:179051482:C:T	1.88775e-07	-1.50195e-10	-1.02791	0.000163735	-1.50195e-10	-0.971094	0.000210433	-1.50195e-10	-0.957186
179051713	chr3:179051713:T:C	2.66147e-07	-1.50195e-10	-0.68442	0.000226645	-1.50195e-10	-0.645958	0.00028943	-1.50195e-10	-0.638439
179052104	chr3:179052104:T:C	1.49752e-07	-1.50195e-10	-1.25949	0.000121522	-1.50195e-10	-1.26925	0.000154414	-1.50195e-10	-1.26672
179052335	chr3:179052335:C:A	0.0079157	10.3449	-0.729052	0.000203669	-0.15019	-0.602658	0.000252941	-0.135965	-0.637231
179052342	chr3:179052342:T:C	0.0105242	10.6839	-0.783166	0.000217046	-0.0268623	-0.66237	0.000270144	-0.0120763	-0.695323
179052562	chr3:179052562:A:T	1.55057e-07	-1.50195e-10	-1.22467	0.000125006	-1.50195e-10	-1.24098	0.00015787	-1.50195e-10	-1.24458
179052634	chr3:179052634:C:T	1.53763e-07	-1.50195e-10	-1.23306	0.000129824	-1.50195e-10	-1.20317	0.000165887	-1.50195e-10	-1.19505
179054387	chr3:179054387:T:C	3.98062e-08	-1.58134	-1.00311	3.04078e-05	-1.69033	-0.964314	3.83538e-05	-1.6906	-0.968904
179054469	chr3:179054469:G:A	0.00964849	10.5803	-0.766454	0.000213818	-0.0601026	-0.644118	0.000265934	-0.0455089	-0.677597
179054957	chr3:179054957:A:C	0.0087189	10.4709	-0.758322	0.00020771	-0.0985676	-0.634634	0.000258188	-0.0841351	-0.668531
179056388	chr3:179056388:C:G	0.00553371	9.91352	-0.655622	3.0943e-05	-1.57486	-1.06233	3.98094e-05	-1.57104	-1.05121
179057153	chr3:179057153:A:T	2.55241e-07	-1.50195e-10	-0.726262	0.000210037	-1.50195e-10	-0.722062	0.000265263	-1.50195e-10	-0.725632
179057507	chr3:179057507:T:C	1.94507e-07	-1.50195e-10	-0.997998	0.000156546	-1.50195e-10	-1.01599	0.000198951	-1.50195e-10	-1.01329
179057947	chr3:179057947:T:C	0.00337482	9.93302	-1.16963	0.000118783	-0.181548	-1.1105	0.000150128	-0.16729	-1.12757
179058002	chr3:179058002:A:C	2.09255e-07	-1.50195e-10	-0.924918	0.000168384	-1.50195e-10	-0.943096	0.00021198	-1.50195e-10	-0.949861
179058908	chr3:179058908:TAGG:T	2.55768e-07	-1.50195e-10	-0.724196	0.000210476	-1.50195e-10	-0.719974	0.000265816	-1.50195e-10	-0.72355
179059054	chr3:179059054:G:A	0.00353438	9.8405	-1.03092	0.000135143	-0.217375	-0.945634	0.00016957	-0.203278	-0.969808
179059268	chr3:179059268:A:G	0.00444346	9.41513	-0.376657	0.000254602	-0.271336	-0.258306	0.000311064	-0.257344	-0.309011
179059533	chr3:179059533:C:T	1.89367e-07	-1.50195e-10	-1.02478	0.000164299	-1.50195e-10	-0.967658	0.000211166	-1.50195e-10	-0.953706
179059582	chr3:179059582:A:G	0.00296146	9.75181	-1.11908	0.000118148	-0.247047	-1.05036	0.000148833	-0.233078	-1.07045
179060241	chr3:179060241:AC:A	0.00383567	9.29728	-0.405896	0.000236167	-0.314627	-0.290179	0.000288828	-0.300849	-0.339674
179060724	chr3:179060724:A:G	6.79579e-07	-1.68996	1.94297	0.000567945	-1.34701	1.61969	0.000699345	-1.34538	1.58917
179061487	chr3:179061487:G:A	0.00352554	9.74633	-0.939256	0.000146009	-0.243838	-0.841838	0.000182545	-0.229857	-0.8695
179061758	chr3:179061758:C:T	0.00219299	8.96834	-0.636034	2.97925e-05	-1.62847	-1.04662	3.83182e-05	-1.62563	-1.0348
179062903	chr3:179062903:G:A	0.0111753	9.84822	0.112528	5.96692e-05	-1.57312	-0.407412	7.82782e-05	-1.56921	-0.376869
179063318	chr3:179063318:A:T	1.51342e-07	-1.50195e-10	-1.24893	0.000124633	-1.50195e-10	-1.24397	0.000158105	-1.50195e-10	-1.2431
179064130	chr3:179064130:C:T	3.80116e-08	-1.43476	-1.19582	2.60141e-05	-1.63931	-1.17139	3.2831e-05	-1.63994	-1.17504
179064288	chr3:179064288:G:T	6.86431e-07	0.304545	-0.0415084	0.000153324	-0.906833	-0.129958	0.000196129	-0.900307	-0.127276
179064485	chr3:179064485:A:G	1.44711e-06	-1.50195e-10	1.00886	0.00103482	-1.50195e-10	0.872639	0.00130425	-1.50195e-10	0.867028
179064582	chr3:179064582:A:G	9.41453e-07	0.578955	-3.16733e-10	0.000439159	0.0155178	-3.16733e-10	0.000557777	0.0176055	-3.16733e-10
179064667	chr3:179064667:A:G	5.99031e-07	1.42624	-1.2994	2.17199e-05	-1.70507	-1.28605	2.75129e-05	-1.70521	-1.28649
179064820	chr3:179064820:G:A	1.43139e-07	-1.50195e-10	-1.30465	0.000117053	-1.50195e-10	-1.30671	0.000148364	-1.50195e-10	-1.30668
179065311	chr3:179065311:A:C	1.95294e-07	-1.50195e-10	-0.993961	0.000157496	-1.50195e-10	-1.00994	0.000198395	-1.50195e-10	-1.01609
179065861	chr3:179065861:G:A	1.43358e-07	-1.50195e-10	-1.30312	0.000117731	-1.50195e-10	-1.30094	0.000149363	-1.50195e-10	-1.29997
179066203	chr3:179066203:G:A	2.56222e-07	0.553466	-1.27589	2.32181e-05	-1.6497	-1.27471	2.96097e-05	-1.649	-1.26926
179066233	chr3:179066233:G:A	1.91761e-07	-1.50195e-10	-1.01222	0.000154278	-1.50195e-10	-1.03059	0.000194887	-1.50195e-10	-1.03393
179066517	chr3:179066517:T:C	1.51455e-07	-1.50195e-10	-1.24818	0.000122434	-1.50195e-10	-1.26178	0.000154758	-1.50195e-10	-1.26449
179066661	chr3:179066661:C:T	2.08628e-07	-1.50195e-10	-0.927918	0.000171601	-1.50195e-10	-0.924172	0.000200278	-1.50195e-10	-1.00665
179066797	chr3:179066797:A:C	1.44398e-07	-1.50195e-10	-1.2959	0.000117694	-1.50195e-10	-1.30126	0.000149031	-1.50195e-10	-1.3022
179067761	chr3:179067761:G:A	0.00296016	9.52509	-0.892806	2.61504e-05	-1.61097	-1.1945	3.3506e-05	-1.6077	-1.18693
179067865	chr3:179067865:C:T	3.28186e-07	0.68571	-1.1606	4.76902e-05	-1.06014	-1.14448	5.85856e-05	-1.05508	-1.18078
179068046	chr3:179068046:T:G	3.34882e-07	0.685626	-1.14032	2.7386e-05	-1.62805	-1.13126	3.50907e-05	-1.62724	-1.12118
179068562	chr3:179068562:C:G	1.73163e-07	-1.50195e-10	-1.11423	0.00014321	-1.50195e-10	-1.10503	0.000181296	-1.50195e-10	-1.10622
179069003	chr3:179069003:C:T	1.44793e-07	-1.50195e-10	-1.29316	0.00011784	-1.50195e-10	-1.30001	0.000149236	-1.50195e-10	-1.30083
179069104	chr3:179069104:AT:A	5.97197e-06	3.51555	-1.08918	4.42654e-05	-1.23001	-1.04913	5.75551e-05	-1.22505	-1.02856
179069476	chr3:179069476:G:A	1.43681e-07	-1.50195e-10	-1.30088	0.000118454	-1.50195e-10	-1.29482	0.000150332	-1.50195e-10	-1.29351
179069754	chr3:179069754:A:G	2.78555e-08	-1.70965	-1.23178	2.35999e-05	-1.68477	-1.22333	2.98436e-05	-1.68456	-1.22583
179070246	chr3:179070246:T:C	1.49946e-07	-1.50195e-10	-1.2582	0.000124674	-1.50195e-10	-1.24364	0.0001582	-1.50195e-10	-1.2425
179070499	chr3:179070499:ATTG:A	3.07962e-07	-1.50195e-10	-0.538492	0.000237164	-1.50195e-10	-0.600594	0.000299211	-1.50195e-10	-0.605203
179071083	chr3:179071083:A:G	1.55444e-07	-1.50195e-10	-1.22218	0.000126307	-1.50195e-10	-1.23063	0.000159642	-1.50195e-10	-1.23342
179072373	chr3:179072373:G:A	4.39203e-08	-1.47136	-1.01474	2.60895e-05	-1.71091	-1.09691	3.26902e-05	-1.71098	-1.10829
179073157	chr3:179073157:A:T	5.95897e-08	-1.70534	-0.475645	5.13816e-05	-1.69646	-0.433605	6.45229e-05	-1.69622	-0.443115
179073553	chr3:179073553:C:T	5.47329e-08	-0.960793	-1.30521	2.71059e-05	-1.46307	-1.30653	3.4405e-05	-1.46151	-1.30664
179073890	chr3:179073890:C:G	1.43073e-05	3.52866	-0.228607	0.000105601	-1.26341	-0.14626	0.000126202	-1.26073	-0.207735
179074452	chr3:179074452:G:A	5.58826e-08	-0.938479	-1.30674	2.74673e-05	-1.45017	-1.30617	3.48781e-05	-1.44857	-1.30592
179074816	chr3:179074816:G:T	0.00162667	9.19782	-1.16424	2.70487e-05	-1.48004	-1.29167	3.45579e-05	-1.47537	-1.28835
179074923	chr3:179074923:C:T	9.72723e-08	-1.69095	-3.16733e-10	7.89247e-05	-1.70085	-3.16733e-10	0.000100023	-1.70095	-3.16733e-10
179074966	chr3:179074966:G:A	3.68197e-08	-1.35668	-1.30576	2.1448e-05	-1.6971	-1.30662	2.72124e-05	-1.696	-1.30668
179075392	chr3:179075392:G:A	1.56631e-07	-1.50195e-10	-1.21458	0.000130281	-1.50195e-10	-1.19965	0.000164859	-1.50195e-10	-1.20126
179075714	chr3:179075714:G:A	1.04154e-07	-0.576776	-1.04582	4.47561e-05	-1.21624	-1.05187	5.65267e-05	-1.21392	-1.05772
179075856	chr3:179075856:T:C	5.86393e-08	-0.890327	-1.30674	2.82491e-05	-1.42218	-1.3061	3.58746e-05	-1.4205	-1.30583
179076417	chr3:179076417:A:G	1.69316e-07	-1.50195e-10	-1.1367	0.000139449	-1.50195e-10	-1.13165	0.000176196	-1.50195e-10	-1.13475
179076439	chr3:179076439:T:C	6.40603e-08	-0.802332	-1.30631	2.97985e-05	-1.36816	-1.30672	3.78399e-05	-1.36633	-1.30666
179076451	chr3:179076451:T:C	7.10599e-08	-1.02661	-0.978333	4.39812e-05	-1.36815	-0.917435	5.58593e-05	-1.36895	-0.914566
179076755	chr3:179076755:T:C	1.53978e-07	-1.50195e-10	-1.23166	0.000129966	-1.50195e-10	-1.20207	0.000164577	-1.50195e-10	-1.20298
179077601	chr3:179077601:G:A	4.85365e-07	-1.50195e-10	-0.083567	0.000360702	-1.50195e-10	-0.181292	0.000454568	-1.50195e-10	-0.187006
179077631	chr3:179077631:G:A	2.33306e-07	-1.50195e-10	-0.816117	0.000191584	-1.50195e-10	-0.814017	0.000241202	-1.50195e-10	-0.82072
179078434	chr3:179078434:C:T	3.8035e-07	-1.50195e-10	-0.327377	0.000304516	-1.50195e-10	-0.350622	0.000398533	-1.50195e-10	-0.318564
179078532	chr3:179078532:T:C	1.75637e-07	-1.70716	0.607112	0.000170858	-1.46134	0.532832	0.000213801	-1.4611	0.51979
179078714	chr3:179078714:G:A	3.53555e-07	-1.50195e-10	-0.400429	0.000283442	-1.50195e-10	-0.422336	0.00037045	-1.50195e-10	-0.391636
179078842	chr3:179078842:T:C	1.56237e-07	-1.50195e-10	-1.21709	0.000129623	-1.50195e-10	-1.20471	0.000164832	-1.50195e-10	-1.20143
179079349	chr3:179079349:A:G	1.8308e-07	-1.69278	0.634232	0.000190311	-1.38248	0.561798	0.000238188	-1.3822	0.548912
179079383	chr3:179079383:ACCGCACCCGG:A	1.65567e-07	-1.69434	0.535245	0.00017142	-1.38855	0.463323	0.000214422	-1.38828	0.449871
179080241	chr3:179080241:A:C	2.17208e-07	-0.887612	-3.16733e-10	0.000105459	-1.41102	-3.16733e-10	0.000133907	-1.4092	-3.16733e-10
179080530	chr3:179080530:G:A	1.43762e-07	-1.50195e-10	-1.30031	0.000117221	-1.50195e-10	-1.30528	0.000148673	-1.50195e-10	-1.30461
179080917	chr3:179080917:C:A	1.30425e-07	-1.39767	-3.16733e-10	8.7536e-05	-1.59729	-3.16733e-10	0.000110897	-1.59775	-3.16733e-10
179081676	chr3:179081676:G:A	4.52665e-08	-1.40777	-1.04813	2.54456e-05	-1.70836	-1.12444	3.19198e-05	-1.70791	-1.13522
179082561	chr3:179082561:G:A	4.01206e-08	-1.47156	-1.10502	2.42064e-05	-1.71091	-1.17182	3.03931e-05	-1.71099	-1.18115
179082931	chr3:179082931:G:A	1.46223e-07	-1.50195e-10	-1.28334	0.000120264	-1.50195e-10	-1.27966	0.000152463	-1.50195e-10	-1.27943
179083092	chr3:179083092:C:T	3.75689e-07	-1.60536	1.26566	0.000260366	-1.70008	1.19282	0.000325058	-1.70006	1.17771
179083658	chr3:179083658:T:TA	1.54687e-07	-1.22706	-3.16733e-10	8.75596e-05	-1.59702	-3.16733e-10	0.000111026	-1.59659	-3.16733e-10
179083950	chr3:179083950:T:C	6.19236e-07	-1.64922	1.80923	0.000463209	-1.67874	1.74758	0.000580092	-1.67874	1.73557
179083982	chr3:179083982:G:A	2.67158e-07	-0.616491	-0.0641383	0.00013201	-1.09596	-0.0905013	0.000167197	-1.09105	-0.0961296
179084334	chr3:179084334:G:T	2.36758e-07	-1.50195e-10	-0.801431	0.000199569	-1.50195e-10	-0.773185	0.000252776	-1.50195e-10	-0.77385
179084428	chr3:179084428:CAAG:C	1.55295e-07	-1.50195e-10	-1.22314	0.000128784	-1.50195e-10	-1.21121	0.000163744	-1.50195e-10	-1.20805
179084451	chr3:179084451:C:T	1.57972e-07	-1.50195e-10	-1.20605	0.000131155	-1.50195e-10	-1.19297	0.0001668	-1.50195e-10	-1.18956
179084703	chr3:179084703:T:A	1.55485e-07	-1.50195e-10	-1.22192	0.000128952	-1.50195e-10	-1.20991	0.000163961	-1.50195e-10	-1.20673
179084711	chr3:179084711:A:T	2.78712e-07	-1.50195e-10	-0.638289	0.000234831	-1.50195e-10	-0.610477	0.000298064	-1.50195e-10	-0.609046
179085420	chr3:179085420:G:A	1.33711e-07	-1.37279	-3.16733e-10	0.000148204	-1.07075	-3.16733e-10	0.000187487	-1.07264	-3.16733e-10
179086022	chr3:179086022:C:T	1.01848e-07	-1.64499	-3.16733e-10	7.88034e-05	-1.70239	-3.16733e-10	9.98724e-05	-1.70246	-3.16733e-10
179086057	chr3:179086057:T:C	9.74574e-08	-1.68905	-3.16733e-10	0.000252028	-0.539803	-3.16733e-10	0.000320835	-0.535427	-3.16733e-10
179087386	chr3:179087386:C:T	3.4672e-07	-1.66757	1.24761	0.000271926	-1.66241	1.1986	0.000338403	-1.66239	1.18027
179088207	chr3:179088207:A:G	2.75867e-07	-1.63881	0.990263	0.000201808	-1.68514	0.923113	0.000251842	-1.68512	0.907566
179088349	chr3:179088349:TG:T	2.3487e-07	-1.50195e-10	-0.809435	0.000183192	-1.50195e-10	-0.858807	0.000232935	-1.50195e-10	-0.855592
179088367	chr3:179088367:T:C	2.78533e-07	-1.50195e-10	-0.638933	0.000234677	-1.50195e-10	-0.611136	0.000297866	-1.50195e-10	-0.609708
179088673	chr3:179088673:T:C	3.87382e-08	-1.70435	-0.907291	3.28184e-05	-1.69789	-0.880468	4.13544e-05	-1.69766	-0.886514
179088854	chr3:179088854:AT:A	1.08327e-07	-0.277539	-1.30578	2.15253e-05	-1.69561	-1.3045	2.73196e-05	-1.69575	-1.303
179089015	chr3:179089015:T:C	1.40083e-07	-1.70809	0.38186	0.000136607	-1.46868	0.316448	0.000171015	-1.46843	0.303831
179090461	chr3:179090461:T:C	9.80908e-08	-0.375854	-1.30672	2.16933e-05	-1.68601	-1.30634	2.75109e-05	-1.68617	-1.3056
179091005	chr3:179091005:A:C	6.13495e-08	-0.847011	-1.30487	2.90243e-05	-1.39482	-1.30639	3.68462e-05	-1.39306	-1.30654
179091208	chr3:179091208:G:A	4.51745e-08	-1.42814	-1.02979	2.58027e-05	-1.70997	-1.10889	3.2347e-05	-1.70968	-1.12015
179091428	chr3:179091428:A:G	5.79688e-08	-0.954881	-1.25368	3.38301e-05	-1.31956	-1.22844	4.29122e-05	-1.32043	-1.22677
179092711	chr3:179092711:T:C	0.00125166	8.90562	-1.13411	2.63943e-05	-1.51544	-1.28075	3.3742e-05	-1.51116	-1.27645
179092721	chr3:179092721:A:G	2.39841e-06	-1.02292	2.53701	0.000987442	-1.61112	2.43689	0.00122576	-1.60981	2.41478
179092904	chr3:179092904:T:C	8.33126e-08	-0.919058	-0.926812	5.02325e-05	-1.29074	-0.86194	6.3803e-05	-1.29163	-0.858925
179093983	chr3:179093983:G:A	4.19454e-07	-0.229514	-3.16733e-10	0.000503056	0.151357	-3.16733e-10	0.000638674	0.153041	-3.16733e-10
179094434	chr3:179094434:C:T	1.70915e-07	-1.50195e-10	-1.1273	0.000142584	-1.50195e-10	-1.10942	0.000172045	-1.50195e-10	-1.1586
179094751	chr3:179094751:C:T	4.95956e-08	-1.35723	-1.00734	2.73409e-05	-1.70007	-1.06089	3.43763e-05	-1.69917	-1.06981
179095042	chr3:179095042:G:C	8.88538e-08	-0.49984	-1.28164	2.26391e-05	-1.66458	-1.28509	2.85562e-05	-1.66479	-1.28969
179095133	chr3:179095133:C:T	3.68339e-07	-1.50195e-10	-0.359466	0.000290416	-1.50195e-10	-0.39803	0.00036709	-1.50195e-10	-0.400746
179095163	chr3:179095163:G:A	2.67412e-07	-0.67968	-3.16733e-10	0.000180604	-0.873036	-3.16733e-10	0.000230116	-0.86777	-3.16733e-10
179095174	chr3:179095174:C:T	3.22988e-07	-1.57859	1.08774	0.000230681	-1.70827	1.07996	0.000290945	-1.70826	1.07505
179095261	chr3:179095261:A:G	0.000705472	8.23142	-1.03327	2.56165e-05	-1.59234	-1.23377	3.28083e-05	-1.58899	-1.22668
179095515	chr3:179095515:G:A	2.09567e-07	-1.57655	0.653121	0.000146841	-1.70843	0.62844	0.000184759	-1.70842	0.621121
179096203	chr3:179096203:C:T	9.70377e-08	-1.69337	-3.16733e-10	7.84255e-05	-1.70719	-3.16733e-10	9.94131e-05	-1.70707	-3.16733e-10
179097230	chr3:179097230:A:G	1.67593e-07	-1.50195e-10	-1.14693	0.00013587	-1.50195e-10	-1.15765	0.00017149	-1.50195e-10	-1.16183
179097740	chr3:179097740:G:A	7.84765e-08	-0.59919	-1.30648	2.26463e-05	-1.64351	-1.30584	2.87303e-05	-1.64376	-1.30464
179098159	chr3:179098159:G:A	3.89028e-07	-1.50195e-10	-0.304817	0.000311764	-1.50195e-10	-0.327097	0.000408034	-1.50195e-10	-0.295004
179098316	chr3:179098316:A:G	1.85232e-07	-1.50195e-10	-1.04686	0.000154926	-1.50195e-10	-1.0264	0.000197629	-1.50195e-10	-1.01996
179100014	chr3:179100014:G:A	0.000552519	8.25815	-1.30437	3.13058e-05	-1.33012	-1.29542	3.98003e-05	-1.32494	-1.29753
179100636	chr3:179100636:T:C	1.90626e-07	-1.50195e-10	-1.01816	0.000153696	-1.50195e-10	-1.03437	0.000193751	-1.50195e-10	-1.03978
179101575	chr3:179101575:G:A	7.46957e-08	-1.7101	-0.24495	7.58299e-05	-1.48067	-0.260184	9.55316e-05	-1.48022	-0.266673
179101969	chr3:179101969:C:G	2.8051e-06	-1.50195e-10	1.67073	0.00224177	-1.50195e-10	1.64568	0.00283659	-1.50195e-10	1.644
179102002	chr3:179102002:G:C	2.04786e-07	-1.50195e-10	-0.946502	0.000171564	-1.50195e-10	-0.924387	0.000203331	-1.50195e-10	-0.99152
179102848	chr3:179102848:T:C	5.10421e-08	-1.08999	-1.24583	2.65933e-05	-1.53275	-1.25594	3.36976e-05	-1.53142	-1.25751
179102890	chr3:179102890:T:C	7.59887e-08	-1.71044	-0.227443	7.34606e-05	-1.53036	-0.242238	9.25361e-05	-1.52996	-0.248796
179103693	chr3:179103693:G:A	1.58599e-07	-1.50195e-10	-1.20209	0.000129125	-1.50195e-10	-1.20856	0.000164012	-1.50195e-10	-1.20641
179104280	chr3:179104280:T:G	5.53881e-08	-1.2351	-1.01901	2.70519e-05	-1.69642	-1.07517	3.36281e-05	-1.69714	-1.09385
179104580	chr3:179104580:A:G	2.40741e-07	-1.64824	0.863497	0.000189835	-1.67586	0.852666	0.000239693	-1.67574	0.848752
179105475	chr3:179105475:A:G	3.92038e-08	-1.36446	-1.23523	2.219e-05	-1.70193	-1.26778	2.80023e-05	-1.70111	-1.27295
179105557	chr3:179105557:G:C	1.22506e-07	-1.59566	0.135349	8.86561e-05	-1.70109	0.11651	0.000111533	-1.70103	0.108999
179105591	chr3:179105591:G:A	1.27012e-07	-1.58909	0.164908	9.09128e-05	-1.70291	0.143463	0.000114405	-1.70286	0.136248
179105785	chr3:179105785:A:T	5.04294e-08	-1.10295	-1.24494	2.64155e-05	-1.54023	-1.25516	3.34706e-05	-1.53893	-1.25676
179107107	chr3:179107107:T:C	2.30642e-07	-1.50195e-10	-0.827602	0.000193537	-1.50195e-10	-0.803876	0.000245286	-1.50195e-10	-0.803929
179107566	chr3:179107566:G:A	3.04314e-08	-1.65002	-1.20297	2.44376e-05	-1.67444	-1.19878	3.08143e-05	-1.67428	-1.20409
179107593	chr3:179107593:T:G	3.48135e-08	-1.67351	-1.04495	2.79917e-05	-1.71103	-1.02641	3.53646e-05	-1.71102	-1.02963
179108122	chr3:179108122:C:T	4.65193e-07	-1.50195e-10	-0.126017	0.000365106	-1.50195e-10	-0.169155	0.000471551	-1.50195e-10	-0.150325
179108368	chr3:179108368:CAG:C	1.77855e-07	-1.50195e-10	-1.0875	0.000144726	-1.50195e-10	-1.0945	0.000183132	-1.50195e-10	-1.09615
179108570	chr3:179108570:C:T	3.82616e-08	-1.31744	-1.30659	2.16448e-05	-1.68891	-1.30567	2.74771e-05	-1.68753	-1.30547
179109054	chr3:179109054:G:A	1.27314e-07	-1.57201	0.150206	8.92528e-05	-1.70662	0.128744	0.000112315	-1.70658	0.121531
179109350	chr3:179109350:A:C	5.23869e-08	-1.04991	-1.2599	2.6835e-05	-1.51093	-1.26871	3.40138e-05	-1.50952	-1.27007
179109588	chr3:179109588:A:G	5.90651e-08	-1.17282	-1.01701	2.68695e-05	-1.70506	-1.07329	3.34114e-05	-1.70552	-1.09194
179109827	chr3:179109827:T:C	2.61421e-07	-1.50195e-10	-0.702335	0.000203698	-1.50195e-10	-0.752703	0.000262634	-1.50195e-10	-0.73559
179110110	chr3:179110110:G:A	1.74902e-07	-1.50195e-10	-1.10424	0.000143105	-1.50195e-10	-1.10577	0.000180664	-1.50195e-10	-1.10971
179110229	chr3:179110229:AAT:A	1.46002e-07	-1.50195e-10	-1.28485	0.000119178	-1.50195e-10	-1.28873	0.00015124	-1.50195e-10	-1.28748
179110230	chr3:179110230:AT:A	3.80331e-08	-1.64664	-0.983374	3.05922e-05	-1.67128	-0.97732	3.84874e-05	-1.67116	-0.984866
179110236	chr3:179110236:A:G	3.85204e-07	-0.314696	-3.16733e-10	0.000268158	-0.477769	-3.16733e-10	0.000342232	-0.470864	-3.16733e-10
179110894	chr3:179110894:A:T	1.12849e-07	-1.54242	-3.16733e-10	7.87545e-05	-1.70301	-3.16733e-10	9.98215e-05	-1.70297	-3.16733e-10
179111401	chr3:179111401:T:C	1.93085e-07	-1.50195e-10	-1.00534	0.000161447	-1.50195e-10	-0.98517	0.000192477	-1.50195e-10	-1.04638
179111688	chr3:179111688:T:C	1.90238e-07	-1.50195e-10	-1.02019	0.000158881	-1.50195e-10	-1.00119	0.000202612	-1.50195e-10	-0.995062
179111899	chr3:179111899:T:C	1.47476e-07	-1.50195e-10	-1.2748	0.000119756	-1.50195e-10	-1.28389	0.000151788	-1.50195e-10	-1.28387
179111982	chr3:179111982:G:A	4.0711e-07	-1.50195e-10	-0.259385	0.000333927	-1.50195e-10	-0.258422	0.000426032	-1.50195e-10	-0.251839
179112196	chr3:179112196:T:C	1.92201e-07	-1.50195e-10	-1.00993	0.000160581	-1.50195e-10	-0.990544	0.000204812	-1.50195e-10	-0.984259
179112536	chr3:179112536:T:C	4.24823e-07	-1.50195e-10	-0.216797	0.000333731	-1.50195e-10	-0.259008	0.000430903	-1.50195e-10	-0.240471
179112559	chr3:179112559:C:T	3.99348e-08	-1.36684	-1.21438	2.25353e-05	-1.70228	-1.25198	2.8411e-05	-1.70149	-1.25809
179112635	chr3:179112635:T:C	3.21656e-08	-1.63272	-1.16485	2.5115e-05	-1.68576	-1.16012	3.16413e-05	-1.68563	-1.16626
179113281	chr3:179113281:G:A	1.2373e-07	-1.45037	-3.16733e-10	8.45301e-05	-1.63224	-3.16733e-10	0.000107115	-1.63245	-3.16733e-10
179113463	chr3:179113463:C:A	2.20623e-07	-1.50195e-10	-0.872014	0.000170217	-1.50195e-10	-0.932272	0.000213733	-1.50195e-10	-0.941625
179114464	chr3:179114464:A:C	1.92357e-07	-1.50195e-10	-1.00911	0.000160718	-1.50195e-10	-0.989693	0.000204988	-1.50195e-10	-0.9834
179114543	chr3:179114543:G:A	1.75788e-07	-1.50195e-10	-1.09919	0.000143138	-1.50195e-10	-1.10554	0.000181071	-1.50195e-10	-1.10747
179115214	chr3:179115214:G:A	0.00218286	9.08158	-0.753905	4.34103e-05	-1.39514	-0.903502	5.24466e-05	-1.38935	-0.957204
179117003	chr3:179117003:A:G	1.59014e-07	-1.50195e-10	-1.19948	0.00012887	-1.50195e-10	-1.21054	0.000163206	-1.50195e-10	-1.21134
179117745	chr3:179117745:T:C	2.70097e-08	-1.70757	-1.2647	2.86099e-05	-1.45387	-1.26173	3.61527e-05	-1.45327	-1.26533
179118319	chr3:179118319:A:C	3.03751e-07	-0.552262	-3.16733e-10	0.000153692	-1.03439	-3.16733e-10	0.000194823	-1.03426	-3.16733e-10
179118374	chr3:179118374:A:AAAGAAACTTTGGTAACAATACC	9.89069e-08	-1.67429	-3.16733e-10	9.20565e-05	-1.54694	-3.16733e-10	0.00011667	-1.547	-3.16733e-10
179118614	chr3:179118614:T:C	3.18766e-08	-1.62951	-1.17709	2.47641e-05	-1.68761	-1.17233	3.12044e-05	-1.68749	-1.17831
179118790	chr3:179118790:GA:G	4.49806e-07	-1.50195e-10	-0.159654	0.000352959	-1.50195e-10	-0.202991	0.00045597	-1.50195e-10	-0.183926
179119055	chr3:179119055:AATATTTTATATATATTTATATATT:A	4.48709e-07	-0.69748	0.535386	0.000223066	-1.13435	0.472471	0.000280314	-1.12956	0.459118
179122541	chr3:179122541:C:T	1.70023e-07	-1.55558	0.423049	0.000116814	-1.70899	0.400227	0.000146842	-1.70896	0.391965
179122746	chr3:179122746:A:G	4.09856e-08	-1.34312	-1.21213	2.26606e-05	-1.6982	-1.25052	2.85754e-05	-1.69724	-1.25657
179122805	chr3:179122805:A:G	6.36287e-08	-1.19129	-0.92411	2.92601e-05	-1.70296	-0.990155	3.62697e-05	-1.7035	-1.01187
179123286	chr3:179123286:C:T	1.48752e-07	-1.53423	0.26804	0.000100103	-1.71067	0.247521	0.000125779	-1.71066	0.238829
179123353	chr3:179123353:T:C	5.7279e-07	1.34457	-1.26252	2.45188e-05	-1.6035	-1.26641	3.09168e-05	-1.60188	-1.27318
179123727	chr3:179123727:G:A	1.68706e-07	-1.50195e-10	-1.14031	0.000144761	-1.50195e-10	-1.09426	0.000185462	-1.50195e-10	-1.08351
179124874	chr3:179124874:A:C	2.8288e-08	-1.69814	-1.2279	2.44311e-05	-1.65276	-1.22072	3.07962e-05	-1.65249	-1.22647
179124953	chr3:179124953:G:T	2.16842e-07	-1.50195e-10	-0.889301	0.000182062	-1.50195e-10	-0.864998	0.000214608	-1.50195e-10	-0.937541
179125034	chr3:179125034:G:A	3.75803e-08	-1.33528	-1.30671	2.15625e-05	-1.69228	-1.30612	2.73684e-05	-1.69101	-1.30596
179125895	chr3:179125895:A:T	2.15621e-07	-1.50195e-10	-0.894945	0.000180967	-1.50195e-10	-0.871031	0.000213476	-1.50195e-10	-0.942827
179126189	chr3:179126189:T:C	5.39378e-08	-1.04275	-1.23789	2.7467e-05	-1.50649	-1.24987	3.48122e-05	-1.50506	-1.25133
179126216	chr3:179126216:T:C	9.80648e-08	-0.989774	-0.693067	3.6121e-05	-1.71104	-0.771434	4.43769e-05	-1.71104	-0.802597
179126330	chr3:179126330:T:A	2.79315e-07	-0.636128	-3.16733e-10	8.88092e-05	-1.58285	-3.16733e-10	0.0001126	-1.58251	-3.16733e-10
179126611	chr3:179126611:G:A	9.96049e-08	-1.66726	-3.16733e-10	0.000112286	-1.3483	-3.16733e-10	0.000142598	-1.34632	-3.16733e-10
179126677	chr3:179126677:CT:C	4.06178e-07	-1.50195e-10	-0.261679	0.000319528	-1.50195e-10	-0.302499	0.000412457	-1.50195e-10	-0.284221
179126755	chr3:179126755:G:T	5.03337e-08	-1.10819	-1.24161	2.64133e-05	-1.54224	-1.25324	3.34733e-05	-1.54094	-1.25466
179127025	chr3:179127025:C:T	3.69266e-07	-0.686952	0.330001	0.00018427	-1.12248	0.269539	0.000231977	-1.11759	0.257879
179127147	chr3:179127147:C:A	1.53685e-07	-1.50195e-10	-1.23356	0.000127565	-1.50195e-10	-1.22072	0.000157002	-1.50195e-10	-1.2501
179127376	chr3:179127376:G:C	3.44931e-07	-1.50195e-10	-0.425124	0.000272342	-1.50195e-10	-0.462284	0.000350859	-1.50195e-10	-0.44597
179127567	chr3:179127567:C:G	8.66755e-08	-0.499566	-1.30673	2.16802e-05	-1.68624	-1.3067	2.74855e-05	-1.68643	-1.30626
179127684	chr3:179127684:T:C	1.05459e-07	-1.29654	-0.313603	6.44575e-05	-1.55402	-0.349315	8.28194e-05	-1.55274	-0.336952
179127870	chr3:179127870:C:A	1.92739e-07	-1.50195e-10	-1.00713	0.000154201	-1.50195e-10	-1.03109	0.000194699	-1.50195e-10	-1.0349
179127981	chr3:179127981:C:A	1.4314e-07	-1.50195e-10	-1.30465	0.000117199	-1.50195e-10	-1.30547	0.000148491	-1.50195e-10	-1.30583
179128318	chr3:179128318:G:A	4.45593e-07	-1.50195e-10	-0.169064	0.000349855	-1.50195e-10	-0.211824	0.000451942	-1.50195e-10	-0.192798
179129465	chr3:179129465:C:T	4.89078e-08	-1.16404	-1.21449	2.63097e-05	-1.57109	-1.22831	3.33276e-05	-1.56991	-1.23006
179129507	chr3:179129507:C:T	4.03605e-08	-1.37561	-1.195	2.28473e-05	-1.70366	-1.23685	2.87783e-05	-1.70293	-1.2438
179129697	chr3:179129697:T:G	1.92376e-07	-1.50195e-10	-1.00902	0.000160733	-1.50195e-10	-0.989599	0.000205008	-1.50195e-10	-0.983304
179129966	chr3:179129966:G:A	4.55791e-08	-1.17583	-1.27319	2.80674e-05	-1.48267	-1.25206	3.55852e-05	-1.48312	-1.2513
179130154	chr3:179130154:A:C	4.21628e-05	4.96658	-0.585759	4.64891e-05	-1.38612	-0.844011	6.06193e-05	-1.37996	-0.82178
179130579	chr3:179130579:A:G	3.46221e-08	-1.59438	-1.1296	2.59674e-05	-1.69084	-1.12167	3.27596e-05	-1.69113	-1.12602
179130657	chr3:179130657:T:C	3.4668e-08	-1.56384	-1.15882	2.55503e-05	-1.67712	-1.15157	3.22423e-05	-1.67751	-1.15557
179130674	chr3:179130674:A:G	2.7548e-08	-1.67855	-1.27399	2.23365e-05	-1.68205	-1.28107	2.83911e-05	-1.68212	-1.27816
179130832	chr3:179130832:A:G	3.11824e-07	-1.6036	1.07757	0.00022978	-1.69874	1.06652	0.000289958	-1.69868	1.06206
179131073	chr3:179131073:G:A	1.42871e-07	-1.50195e-10	-1.30652	0.000117059	-1.50195e-10	-1.30667	0.000148387	-1.50195e-10	-1.30653
179131234	chr3:179131234:T:C	4.60825e-07	-0.597455	0.462005	0.000223698	-1.05838	0.399332	0.000281439	-1.05328	0.386844
179131332	chr3:179131332:C:T	2.09701e-07	-1.63275	0.709964	0.000161309	-1.68604	0.700024	0.000203762	-1.68596	0.696554
179131333	chr3:179131333:G:A	2.3049e-07	-1.64467	0.816407	0.000180682	-1.67856	0.805956	0.000228191	-1.67846	0.802289
179131344	chr3:179131344:C:G	2.76274e-08	-1.69713	-1.25253	3.09433e-05	-1.38799	-1.2492	3.90814e-05	-1.38733	-1.25338
179131502	chr3:179131502:A:G	1.77859e-05	4.7727	-1.25501	2.19294e-05	-1.69458	-1.28693	2.75646e-05	-1.69375	-1.29608
179131695	chr3:179131695:T:G	1.48445e-07	-1.50195e-10	-1.26825	0.00012443	-1.50195e-10	-1.2456	0.000158707	-1.50195e-10	-1.23929
179131696	chr3:179131696:T:C	1.48495e-07	-1.50195e-10	-1.26792	0.000124482	-1.50195e-10	-1.24518	0.000158777	-1.50195e-10	-1.23885
179132153	chr3:179132153:G:A	4.47383e-07	-1.50195e-10	-0.165054	0.000351228	-1.50195e-10	-0.207908	0.00045371	-1.50195e-10	-0.188895
179132193	chr3:179132193:G:A	2.69611e-07	-1.50195e-10	-0.67149	0.000209475	-1.50195e-10	-0.724741	0.000263974	-1.50195e-10	-0.730502
179132213	chr3:179132213:G:A	1.96157e-07	-1.61606	0.626507	0.000146756	-1.69382	0.613249	0.00018532	-1.69375	0.609482
179132317	chr3:179132317:C:T	5.95847e-08	-1.14337	-1.0377	2.62015e-05	-1.70995	-1.09357	3.26256e-05	-1.71014	-1.11111
179132494	chr3:179132494:C:T	1.50123e-07	-1.50195e-10	-1.25701	0.000122279	-1.50195e-10	-1.26304	0.000155288	-1.50195e-10	-1.26107
179132595	chr3:179132595:G:A	7.31908e-08	-0.674457	-1.30094	3.41917e-05	-1.23302	-1.30434	4.34299e-05	-1.23063	-1.30457
179132661	chr3:179132661:C:T	2.00274e-06	1.3338	-3.16733e-10	0.000118642	-1.29324	-3.16733e-10	0.000150307	-1.29367	-3.16733e-10
179132699	chr3:179132699:G:A	1.86462e-07	-1.50195e-10	-1.04024	0.000155557	-1.50195e-10	-1.02233	0.000198433	-1.50195e-10	-1.0159
179133354	chr3:179133354:G:A	1.46024e-07	-1.50195e-10	-1.2847	0.00011986	-1.50195e-10	-1.28302	0.000152112	-1.50195e-10	-1.28174
179133905	chr3:179133905:A:G	2.92369e-07	-0.590453	-3.16733e-10	0.00015478	-1.02734	-3.16733e-10	0.000196251	-1.02696	-3.16733e-10
179133967	chr3:179133967:T:C	1.70631e-07	-1.50195e-10	-1.12897	0.000141378	-1.50195e-10	-1.11791	0.000170718	-1.50195e-10	-1.16634
179134393	chr3:179134393:T:C	4.21669e-07	-1.50195e-10	-0.224248	0.000316659	-1.50195e-10	-0.31152	0.000398484	-1.50195e-10	-0.318686
179134579	chr3:179134579:C:T	2.76395e-05	4.48641	-0.527876	4.4129e-05	-1.48467	-0.797559	5.75434e-05	-1.47953	-0.774287
179134614	chr3:179134614:A:T	6.90218e-07	-1.50195e-10	0.268539	0.000537383	-1.50195e-10	0.217368	0.000699988	-1.50195e-10	0.24471
179134641	chr3:179134641:C:T	1.0668e-07	-1.59864	-3.16733e-10	7.87658e-05	-1.70287	-3.16733e-10	9.98686e-05	-1.7025	-3.16733e-10
179134919	chr3:179134919:A:T	0.00237717	9.25123	-0.838282	4.16199e-05	-1.36505	-0.975713	5.05238e-05	-1.359	-1.02491
179134991	chr3:179134991:T:C	1.63841e-07	-1.50195e-10	-1.16957	0.000131542	-1.50195e-10	-1.19002	0.000166296	-1.50195e-10	-1.19258
179135035	chr3:179135035:C:A	1.96848e-07	-1.50195e-10	-0.986036	0.000138714	-1.50195e-10	-1.13693	0.000199832	-1.50195e-10	-1.00888
179135577	chr3:179135577:T:G	9.83977e-08	-1.67945	-3.16733e-10	8.17849e-05	-1.66525	-3.16733e-10	0.000103666	-1.66518	-3.16733e-10
179136801	chr3:179136801:G:A	1.42912e-07	-1.50195e-10	-1.30624	0.000117051	-1.50195e-10	-1.30674	0.000148364	-1.50195e-10	-1.30669
179137257	chr3:179137257:A:G	8.46652e-08	-0.789317	-1.04045	2.88032e-05	-1.59962	-1.10924	3.61434e-05	-1.5967	-1.12216
179137311	chr3:179137311:T:C	4.09897e-08	-1.39125	-1.1639	2.34592e-05	-1.70527	-1.20881	2.9494e-05	-1.70462	-1.21754
179137478	chr3:179137478:G:A	1.66265e-07	-1.50195e-10	-1.15489	0.000138717	-1.50195e-10	-1.13691	0.000175708	-1.50195e-10	-1.13753
179137563	chr3:179137563:T:C	5.4073e-08	-1.08077	-1.19736	2.79262e-05	-1.52713	-1.21264	3.53759e-05	-1.52578	-1.21454
179137608	chr3:179137608:G:A	1.90238e-07	-1.50195e-10	-1.02019	0.000158881	-1.50195e-10	-1.00119	0.000202612	-1.50195e-10	-0.995062
179137621	chr3:179137621:A:G	5.45939e-08	-1.07013	-1.19842	2.80574e-05	-1.52148	-1.21361	3.55431e-05	-1.5201	-1.2155
179137833	chr3:179137833:G:A	3.92442e-08	-1.38251	-1.21615	2.24519e-05	-1.70463	-1.25334	2.83049e-05	-1.70395	-1.25937
179138754	chr3:179138754:T:C	2.71853e-07	-1.62815	0.964945	0.000207591	-1.68855	0.954773	0.000262166	-1.68847	0.951092
179139167	chr3:179139167:A:G	1.93989e-07	-1.50195e-10	-1.00067	0.000155159	-1.50195e-10	-1.02489	0.0001959	-1.50195e-10	-1.02875
179139556	chr3:179139556:A:G	1.13058e-07	-1.33246	-0.208105	7.00487e-05	-1.57585	-0.2443	8.99748e-05	-1.57466	-0.232159
179140472	chr3:179140472:T:C	4.30901e-07	-1.50195e-10	-0.202591	0.000338697	-1.50195e-10	-0.244239	0.000437398	-1.50195e-10	-0.225509
179140527	chr3:179140527:G:A	2.0441e-07	-1.50195e-10	-0.948339	0.000164833	-1.50195e-10	-0.96441	0.000210204	-1.50195e-10	-0.958277
179140657	chr3:179140657:A:G	3.61521e-08	-1.67928	-1.00146	2.92826e-05	-1.7107	-0.981648	3.69905e-05	-1.71066	-0.98503
179143079	chr3:179143079:C:T	3.96135e-08	-1.28355	-1.30575	2.18845e-05	-1.67944	-1.30412	2.77917e-05	-1.67781	-1.30381
179143358	chr3:179143358:T:C	4.20998e-07	-1.50195e-10	-0.225842	0.000330675	-1.50195e-10	-0.268209	0.000427268	-1.50195e-10	-0.248941
179143378	chr3:179143378:T:C	4.33956e-08	-1.34431	-1.1538	2.36883e-05	-1.69876	-1.2056	2.98002e-05	-1.69783	-1.21401
179143629	chr3:179143629:T:C	6.15928e-08	-1.21255	-0.935377	2.90401e-05	-1.70015	-1.00052	3.60076e-05	-1.70077	-1.02185
179143781	chr3:179143781:T:C	1.13514e-07	-1.53654	-3.16733e-10	0.000114184	-1.33153	-3.16733e-10	0.000144832	-1.33078	-3.16733e-10
179143956	chr3:179143956:AG:A	1.90115e-07	-1.50195e-10	-1.02084	0.000158774	-1.50195e-10	-1.00186	0.000202474	-1.50195e-10	-0.995742
179144189	chr3:179144189:G:A	2.11666e-07	-1.08561	0.172155	9.31561e-05	-1.66924	0.134172	0.00011696	-1.66893	0.124407
179144367	chr3:179144367:G:T	4.54153e-07	-0.651364	0.501329	0.000223115	-1.09961	0.437958	0.00028062	-1.09468	0.425328
179145078	chr3:179145078:A:G	6.17693e-08	-1.21701	-0.928049	2.92581e-05	-1.69947	-0.993724	3.62673e-05	-1.70011	-1.01533
179145323	chr3:179145323:G:A	2.10175e-07	-1.50195e-10	-0.920526	0.000176195	-1.50195e-10	-0.897751	0.000224741	-1.50195e-10	-0.891403
179145821	chr3:179145821:G:T	4.83386e-08	-1.09838	-1.29185	2.55082e-05	-1.5347	-1.29565	3.23552e-05	-1.53334	-1.29624
179145840	chr3:179145840:T:C	2.13651e-07	-1.13499	0.230867	9.75703e-05	-1.68127	0.192501	0.000122465	-1.68101	0.182484
179145900	chr3:179145900:T:C	5.99195e-08	-1.2373	-0.938162	2.90865e-05	-1.69613	-1.00294	3.60632e-05	-1.69686	-1.02422
179146095	chr3:179146095:T:A	4.32081e-08	-1.32108	-1.18136	2.32766e-05	-1.6942	-1.22769	2.93161e-05	-1.69311	-1.2351
179146873	chr3:179146873:G:A	4.27756e-07	-1.50195e-10	-0.209917	0.000389577	-1.50195e-10	-0.104284	0.000489823	-1.50195e-10	-0.112309
179147225	chr3:179147225:ATTAC:A	5.27353e-07	1.27339	-1.27399	2.4044e-05	-1.70226	-1.1872	3.04481e-05	-1.70207	-1.18826
179147560	chr3:179147560:T:G	1.21303e-07	-1.47018	-3.16733e-10	0.000129516	-1.20554	-3.16733e-10	0.000163877	-1.20723	-3.16733e-10
179147773	chr3:179147773:C:A	4.63008e-08	-1.12863	-1.30468	2.49295e-05	-1.54974	-1.30355	3.16504e-05	-1.54845	-1.30315
179148344	chr3:179148344:AGT:A	3.14693e-07	-0.516872	-3.16733e-10	0.000162354	-0.979568	-3.16733e-10	0.000205857	-0.979171	-3.16733e-10
179148348	chr3:179148348:G:T	3.23386e-07	-0.489622	-3.16733e-10	0.000166085	-0.956845	-3.16733e-10	0.00021059	-0.956441	-3.16733e-10
179148419	chr3:179148419:C:T	1.47932e-07	-1.50195e-10	-1.27172	0.00012061	-1.50195e-10	-1.27678	0.000153115	-1.50195e-10	-1.27517
179148539	chr3:179148539:C:T	2.55104e-07	-1.63054	0.903745	0.000195582	-1.68729	0.89393	0.00024703	-1.68721	0.890366
179148854	chr3:179148854:C:T	2.00492e-07	-1.50195e-10	-0.967696	0.000175103	-1.50195e-10	-0.903971	0.000225312	-1.50195e-10	-0.888865
179149833	chr3:179149833:T:C	2.21335e-06	1.43379	-3.16733e-10	0.000100711	-1.45709	-3.16733e-10	0.000128719	-1.44872	-3.16733e-10
179150215	chr3:179150215:T:G	1.50152e-07	-1.25682	-3.16733e-10	0.000165039	-0.963161	-3.16733e-10	0.000208824	-0.964861	-3.16733e-10
179151625	chr3:179151625:G:A	1.46426e-07	-1.50195e-10	-1.28195	0.000119494	-1.50195e-10	-1.28608	0.000151651	-1.50195e-10	-1.28477
179153389	chr3:179153389:C:CA	1.55137e-07	-1.50195e-10	-1.22416	0.000127932	-1.50195e-10	-1.21785	0.000161936	-1.50195e-10	-1.21915
179153478	chr3:179153478:A:G	1.45621e-07	-1.50195e-10	-1.28746	0.000118894	-1.50195e-10	-1.29112	0.000150869	-1.50195e-10	-1.28994
179153650	chr3:179153650:G:A	5.15699e-08	-1.03739	-1.28814	2.66922e-05	-1.49995	-1.28502	3.39164e-05	-1.49848	-1.28397
179153825	chr3:179153825:TG:T	4.37888e-08	-1.58814	-0.900951	4.69408e-05	-1.28643	-0.934028	5.90001e-05	-1.28522	-0.943598
179154029	chr3:179154029:G:A	9.62055e-08	-1.70198	-3.16733e-10	0.000116857	-1.30839	-3.16733e-10	0.000147498	-1.31254	-3.16733e-10
179154111	chr3:179154111:A:G	2.14901e-07	-1.50195e-10	-0.898293	0.000161616	-1.50195e-10	-0.984122	0.000205506	-1.50195e-10	-0.980877
179154118	chr3:179154118:T:C	6.21815e-08	-1.23629	-0.902126	3.00419e-05	-1.69695	-0.969803	3.7208e-05	-1.69766	-0.992174
179154567	chr3:179154567:C:T	2.36025e-07	-1.6536	0.849071	0.000188091	-1.67073	0.838318	0.000237565	-1.67063	0.83472
179154600	chr3:179154600:G:A	1.81321e-07	-1.50195e-10	-1.0682	0.000156843	-1.50195e-10	-1.0141	0.000201379	-1.50195e-10	-1.00116
179155083	chr3:179155083:A:C	1.96143e-07	-1.50195e-10	-0.989625	0.000163837	-1.50195e-10	-0.970471	0.000208986	-1.50195e-10	-0.964087
179155577	chr3:179155577:T:G	1.16374e-07	-0.783582	-0.728075	3.56694e-05	-1.68431	-0.810745	4.40726e-05	-1.68326	-0.837253
179155703	chr3:179155703:G:C	1.45537e-07	-1.50195e-10	-1.28804	0.000118832	-1.50195e-10	-1.29163	0.000150788	-1.50195e-10	-1.29048
179157086	chr3:179157086:C:T	6.07892e-08	-1.24092	-0.920135	2.95694e-05	-1.69614	-0.986467	3.66449e-05	-1.69687	-1.00821
179157148	chr3:179157148:A:G	6.76139e-08	-1.67953	-0.375129	5.22389e-05	-1.70393	-0.409589	6.69498e-05	-1.70416	-0.398248
179157212	chr3:179157212:C:A	6.13209e-08	-1.2425	-0.909847	2.98541e-05	-1.69589	-0.977134	3.6986e-05	-1.69662	-0.999192
179157612	chr3:179157612:A:G	1.1523e-07	-0.820152	-0.701387	3.63512e-05	-1.69019	-0.785931	4.48762e-05	-1.68926	-0.813185
179157624	chr3:179157624:TC:T	1.50088e-07	-1.50195e-10	-1.25724	0.000122426	-1.50195e-10	-1.26184	0.000154816	-1.50195e-10	-1.26412
179157766	chr3:179157766:C:T	6.76914e-07	0.249075	-3.16733e-10	8.37282e-05	-1.64177	-3.16733e-10	0.000106098	-1.64199	-3.16733e-10
179160068	chr3:179160068:C:T	1.15864e-07	-0.799798	-0.716253	3.59674e-05	-1.68693	-0.799802	4.44256e-05	-1.68593	-0.826603
179160189	chr3:179160189:G:A	4.00238e-08	-1.40323	-1.17577	2.30795e-05	-1.70696	-1.22344	2.90487e-05	-1.70642	-1.23096
179160216	chr3:179160216:C:T	2.64524e-07	-1.69955	1.00901	0.00023951	-1.70792	1.11717	0.000300901	-1.70787	1.10829
179160334	chr3:179160334:TTAAAGA:T	1.1505e-07	-0.800896	-0.722204	3.57673e-05	-1.68701	-0.805296	4.41851e-05	-1.68602	-0.831945
179160854	chr3:179160854:A:C	6.25596e-08	-1.24703	-0.885322	3.05539e-05	-1.69518	-0.954673	3.78234e-05	-1.69593	-0.977493
179160952	chr3:179160952:A:ATAGT	6.34785e-08	-1.2155	-0.902264	2.99206e-05	-1.7006	-0.970201	3.7064e-05	-1.70121	-0.9925
179161423	chr3:179161423:G:A	1.96155e-07	-1.50195e-10	-0.989563	0.000138383	-1.50195e-10	-1.13932	0.000199175	-1.50195e-10	-1.01217
179161525	chr3:179161525:C:T	5.35235e-07	-0.783126	0.797362	0.000270766	-1.19814	0.730053	0.000340272	-1.19364	0.717035
179161526	chr3:179161526:G:A	2.59024e-07	-1.62539	0.913843	0.000196858	-1.69037	0.903508	0.000248646	-1.6903	0.899978
179161587	chr3:179161587:A:G	1.46143e-07	-1.50195e-10	-1.28388	0.000120301	-1.50195e-10	-1.27935	0.000152469	-1.50195e-10	-1.27939
179162363	chr3:179162363:C:T	1.07239e-06	0.709177	-3.16733e-10	0.000429971	-0.0056256	-3.16733e-10	0.000545361	-0.00490561	-3.16733e-10
179162502	chr3:179162502:T:C	1.8922e-07	-1.50195e-10	-1.02556	0.000157874	-1.50195e-10	-1.00755	0.000201318	-1.50195e-10	-1.00147
179163354	chr3:179163354:C:T	2.37576e-07	-1.50195e-10	-0.797982	0.000188389	-1.50195e-10	-0.830834	0.000242114	-1.50195e-10	-0.816943
179163482	chr3:179163482:T:G	1.19999e-07	-0.767927	-0.713056	3.62739e-05	-1.68094	-0.797303	4.48115e-05	-1.67983	-0.824062
179163626	chr3:179163626:A:G	4.18529e-07	-1.50195e-10	-0.231723	0.000337012	-1.50195e-10	-0.249225	0.000441107	-1.50195e-10	-0.217066
179163651	chr3:179163651:T:C	1.0878e-07	-1.57915	-3.16733e-10	7.81302e-05	-1.71097	-3.16733e-10	9.90258e-05	-1.71097	-3.16733e-10
179163705	chr3:179163705:A:C	6.70106e-08	-1.14563	-0.917983	4.28366e-05	-1.46053	-0.851421	5.43389e-05	-1.46098	-0.850129
179163729	chr3:179163729:A:G	4.24387e-08	-1.36871	-1.1517	2.36461e-05	-1.70212	-1.20403	2.97428e-05	-1.70133	-1.21244
179163932	chr3:179163932:G:T	2.13665e-07	-0.90406	-3.16733e-10	0.000128027	-1.2171	-3.16733e-10	0.00016238	-1.21641	-3.16733e-10
179164149	chr3:179164149:C:A	1.51719e-07	-1.50195e-10	-1.24644	0.000123952	-1.50195e-10	-1.24945	0.000157228	-1.50195e-10	-1.24865
179164272	chr3:179164272:A:C	1.1614e-07	-0.79118	-0.722492	3.58199e-05	-1.68504	-0.805803	4.42499e-05	-1.684	-0.832502
179164424	chr3:179164424:A:G	5.13419e-08	-1.02893	-1.30103	2.64398e-05	-1.49533	-1.29914	3.35814e-05	-1.49385	-1.29853
179165384	chr3:179165384:G:C	4.10934e-08	-1.38076	-1.17187	2.32251e-05	-1.70395	-1.22016	2.92299e-05	-1.70324	-1.22792
179166068	chr3:179166068:T:C	4.97729e-08	-1.06618	-1.29482	2.60646e-05	-1.5164	-1.29237	3.31124e-05	-1.51499	-1.29146
179166120	chr3:179166120:T:C	3.04555e-07	0.734423	-1.28404	2.34322e-05	-1.70778	-1.20745	2.96655e-05	-1.70789	-1.20848
179166372	chr3:179166372:C:T	2.5509e-07	-1.50195e-10	-0.726854	0.000205128	-1.50195e-10	-0.745708	0.000258625	-1.50195e-10	-0.750976
179166498	chr3:179166498:GGGTATGAACA:G	5.98111e-08	-1.24609	-0.931183	2.99577e-05	-1.67294	-0.996611	3.76778e-05	-1.6713	-1.00599
179167766	chr3:179167766:A:G	1.97772e-07	-1.50195e-10	-0.981355	0.000165265	-1.50195e-10	-0.961796	0.000210832	-1.50195e-10	-0.955289
179167985	chr3:179167985:T:TC	1.96287e-07	-1.50195e-10	-0.988892	0.000163961	-1.50195e-10	-0.969716	0.000209145	-1.50195e-10	-0.963327
179168066	chr3:179168066:G:A	1.69489e-07	-1.13568	-3.16733e-10	9.82231e-05	-1.4821	-3.16733e-10	0.0001247	-1.48044	-3.16733e-10
179168514	chr3:179168514:C:T	2.16729e-07	-1.50195e-10	-0.889822	0.000172408	-1.50195e-10	-0.919481	0.000221294	-1.50195e-10	-0.906862
179168821	chr3:179168821:C:T	2.65543e-07	-1.60702	0.920328	0.000196639	-1.6978	0.909825	0.000248353	-1.69774	0.906236
179168921	chr3:179168921:C:T	6.3387e-08	-1.20735	-0.911859	2.96335e-05	-1.70153	-0.978907	3.67205e-05	-1.70211	-1.00091
179169844	chr3:179169844:A:G	1.0849e-06	0.72077	-3.16733e-10	0.000106167	-1.40433	-3.16733e-10	0.000134666	-1.40356	-3.16733e-10
179169899	chr3:179169899:G:A	1.20105e-07	-0.779783	-0.700319	3.66424e-05	-1.68341	-0.784727	4.52368e-05	-1.68235	-0.812097
179169929	chr3:179169929:T:C	1.5715e-07	-1.50195e-10	-1.21127	0.000133419	-1.50195e-10	-1.17585	0.000170519	-1.50195e-10	-1.16751
179171138	chr3:179171138:G:GAAAATGGA	6.48147e-08	-1.18472	-0.912221	2.95352e-05	-1.70448	-0.979276	3.66029e-05	-1.70496	-1.00126
179171333	chr3:179171333:GC:G	5.21799e-07	-0.811957	0.80077	0.00026527	-1.22054	0.731941	0.000333425	-1.21613	0.719191
179171362	chr3:179171362:A:G	2.19156e-07	-1.70502	0.826334	0.000202764	-1.70356	0.946256	0.000255296	-1.70347	0.939544
179171407	chr3:179171407:G:A	2.0259e-07	-1.50195e-10	-0.957283	0.000169468	-1.50195e-10	-0.936682	0.000216234	-1.50195e-10	-0.929994
179171475	chr3:179171475:G:A	2.21826e-07	-1.50195e-10	-0.866577	0.000176274	-1.50195e-10	-0.897306	0.000226324	-1.50195e-10	-0.884386
179171736	chr3:179171736:A:G	2.26285e-06	1.45591	-3.16733e-10	0.000101354	-1.45072	-3.16733e-10	0.000129555	-1.44224	-3.16733e-10
179171769	chr3:179171769:T:G	1.44113e-07	-1.50195e-10	-1.29787	0.000118691	-1.50195e-10	-1.29282	0.000150654	-1.50195e-10	-1.29137
179171910	chr3:179171910:G:A	2.01254e-07	-1.50195e-10	-0.963902	0.00016833	-1.50195e-10	-0.943416	0.000214767	-1.50195e-10	-0.936798
179172407	chr3:179172407:T:G	9.5465e-08	-1.70971	-3.16733e-10	8.24198e-05	-1.65752	-3.16733e-10	0.000104513	-1.65704	-3.16733e-10
179172839	chr3:179172839:A:G	2.27259e-07	-0.969378	0.127	0.000126327	-1.33007	0.0996021	0.000159897	-1.32611	0.0942855
179172862	chr3:179172862:A:G	6.84031e-08	-1.15734	-0.885714	3.01823e-05	-1.70702	-0.955066	3.73781e-05	-1.7074	-0.977872
179173286	chr3:179173286:C:T	1.2428e-07	-0.80172	-0.644209	3.84541e-05	-1.68734	-0.732537	4.74192e-05	-1.68635	-0.760973
179173297	chr3:179173297:G:A	1.45415e-07	-1.09415	-0.194729	6.50379e-05	-1.6714	-0.222978	8.17002e-05	-1.6711	-0.232201
179173340	chr3:179173340:C:T	2.64398e-07	-1.50195e-10	-0.691012	0.000193388	-1.50195e-10	-0.804646	0.000248464	-1.50195e-10	-0.791057
179173482	chr3:179173482:G:A	1.19478e-07	-0.764002	-0.721331	3.60192e-05	-1.68085	-0.804443	4.44995e-05	-1.67974	-0.831136
179173621	chr3:179173621:G:A	1.40636e-07	-0.687442	-0.634849	3.96038e-05	-1.66625	-0.724165	4.88411e-05	-1.6649	-0.752879
179173633	chr3:179173633:A:G	6.63463e-08	-1.18287	-0.890706	3.01227e-05	-1.70451	-0.959558	3.73067e-05	-1.70499	-0.982195
179173834	chr3:179173834:C:T	2.01175e-07	-1.50195e-10	-0.964293	0.000168268	-1.50195e-10	-0.943787	0.000214687	-1.50195e-10	-0.937171
179174023	chr3:179174023:C:T	2.71784e-07	0.553389	-1.21685	2.56972e-05	-1.69888	-1.12408	3.23864e-05	-1.69909	-1.12952
179174345	chr3:179174345:CCTGTAATCCCAGCTCT:C	1.16949e-07	-0.802593	-0.704142	3.63592e-05	-1.68744	-0.788461	4.48951e-05	-1.68645	-0.815574
179174399	chr3:179174399:G:T	2.10853e-07	-1.50195e-10	-0.91731	0.000162546	-1.50195e-10	-0.978386	0.000204219	-1.50195e-10	-0.98716
179175102	chr3:179175102:C:T	4.05467e-08	-1.50972	-1.0563	2.77511e-05	-1.67004	-1.07602	3.53606e-05	-1.66935	-1.07141
179175241	chr3:179175241:A:G	1.6054e-07	-1.08094	-0.108982	7.11117e-05	-1.66757	-0.137527	8.93213e-05	-1.66725	-0.14686
179175903	chr3:179175903:G:A	9.95951e-08	-1.66736	-3.16733e-10	0.000112321	-1.34799	-3.16733e-10	0.000142642	-1.34602	-3.16733e-10
179175987	chr3:179175987:G:A	1.61262e-07	-1.50195e-10	-1.18544	0.000137418	-1.50195e-10	-1.14632	0.000175872	-1.50195e-10	-1.1366
179177219	chr3:179177219:T:C	3.08362e-07	-1.50195e-10	-0.537196	0.000226686	-1.50195e-10	-0.645777	0.000291431	-1.50195e-10	-0.63155
179177469	chr3:179177469:C:T	7.61758e-08	-1.50804	-0.427384	5.1379e-05	-1.66923	-0.460881	6.59191e-05	-1.66855	-0.449378
179177991	chr3:179177991:G:A	4.22571e-08	-1.39994	-1.12476	2.40657e-05	-1.70662	-1.18194	3.02383e-05	-1.70605	-1.19119
179178720	chr3:179178720:A:G	1.33376e-07	-1.3753	-3.16733e-10	0.00013971	-1.12978	-3.16733e-10	0.000176829	-1.13117	-3.16733e-10
179178797	chr3:179178797:A:G	3.88218e-08	-1.30316	-1.30632	2.17431e-05	-1.68331	-1.30674	2.76005e-05	-1.68178	-1.30673
179179356	chr3:179179356:C:A	1.07118e-07	-1.59454	-3.16733e-10	7.81976e-05	-1.7101	-3.16733e-10	9.91097e-05	-1.71013	-3.16733e-10
179181952	chr3:179181952:T:C	3.8068e-07	-1.50195e-10	-0.32651	0.000305224	-1.50195e-10	-0.348297	0.000399379	-1.50195e-10	-0.316441
179182078	chr3:179182078:A:G	3.91889e-08	-1.29346	-1.30662	2.18178e-05	-1.68083	-1.30579	2.77025e-05	-1.67923	-1.3056
179182079	chr3:179182079:C:T	3.36394e-08	-1.44739	-1.30538	2.13376e-05	-1.71028	-1.29859	2.7146e-05	-1.71005	-1.29507
179182182	chr3:179182182:CAT:C	5.25623e-08	-1.31356	-0.992915	2.78962e-05	-1.69027	-1.05058	3.50959e-05	-1.68905	-1.05922
179182405	chr3:179182405:T:C	6.3127e-08	-1.20975	-0.913568	2.95891e-05	-1.70123	-0.980707	3.66685e-05	-1.70182	-1.00261
179182713	chr3:179182713:CT:C	1.11407e-07	-1.55528	-3.16733e-10	0.00010331	-1.43161	-3.16733e-10	0.000130722	-1.43328	-3.16733e-10
179182808	chr3:179182808:G:A	4.12683e-08	-1.37772	-1.17066	2.32507e-05	-1.70355	-1.21945	2.92655e-05	-1.70283	-1.22712
179184000	chr3:179184000:TAGA:T	5.30827e-08	-1.08488	-1.21174	3.21203e-05	-1.42164	-1.17822	4.07451e-05	-1.42214	-1.17688
179185048	chr3:179185048:A:G	2.54394e-07	-1.50195e-10	-0.729586	0.000204573	-1.50195e-10	-0.748418	0.000257924	-1.50195e-10	-0.753688
179185343	chr3:179185343:G:C	1.56572e-07	-1.50195e-10	-1.21495	0.000127853	-1.50195e-10	-1.21846	0.000161701	-1.50195e-10	-1.22061
179185476	chr3:179185476:C:T	5.79322e-07	0.625691	-0.532301	4.91193e-05	-1.70222	-0.472873	6.405e-05	-1.70205	-0.444639
179185732	chr3:179185732:A:G	1.4345e-07	-1.50195e-10	-1.30248	0.000117992	-1.50195e-10	-1.29872	0.000149702	-1.50195e-10	-1.29771
179186020	chr3:179186020:G:A	1.96985e-07	-1.50195e-10	-0.985341	0.000164705	-1.50195e-10	-0.96519	0.000210117	-1.50195e-10	-0.958688
179186976	chr3:179186976:C:A	5.14765e-08	-1.04465	-1.2827	2.67406e-05	-1.50395	-1.27921	3.39822e-05	-1.50249	-1.27803
179187276	chr3:179187276:A:G	1.99554e-07	-1.50195e-10	-0.972385	0.000166892	-1.50195e-10	-0.951999	0.000212931	-1.50195e-10	-0.945385
179187307	chr3:179187307:G:A	2.62401e-07	-1.50195e-10	-0.698594	0.000195339	-1.50195e-10	-0.794605	0.000250717	-1.50195e-10	-0.782029
179187327	chr3:179187327:G:A	7.0469e-07	-0.627359	0.916648	0.000342066	-1.08044	0.846098	0.000429954	-1.07545	0.832771
179187340	chr3:179187340:A:G	1.4382e-07	-1.50195e-10	-1.29991	0.000117657	-1.50195e-10	-1.30157	0.000149023	-1.50195e-10	-1.30225
179187731	chr3:179187731:G:A	6.22176e-08	-1.20228	-0.935547	2.90123e-05	-1.70181	-0.999814	3.59715e-05	-1.70238	-1.02124
179187736	chr3:179187736:C:G	1.2763e-07	-1.41933	-3.16733e-10	8.60055e-05	-1.61493	-3.16733e-10	0.000108983	-1.61517	-3.16733e-10
179188403	chr3:179188403:A:G	1.43978e-07	-1.50195e-10	-1.29881	0.000117772	-1.50195e-10	-1.3006	0.000149158	-1.50195e-10	-1.30135
179189057	chr3:179189057:CA:C	1.28642e-07	-1.2053	-0.206134	6.29385e-05	-1.69524	-0.231944	7.90493e-05	-1.69506	-0.241225
179189088	chr3:179189088:C:T	3.19971e-08	-1.4961	-1.30673	2.12109e-05	-1.71055	-1.30428	2.69357e-05	-1.7107	-1.3022
179189235	chr3:179189235:A:T	2.69117e-07	-1.61367	0.940345	0.000201157	-1.69515	0.929887	0.000254055	-1.69508	0.926273
179190216	chr3:179190216:T:G	1.50317e-07	-1.50195e-10	-1.25572	0.00012415	-1.50195e-10	-1.24786	0.000157335	-1.50195e-10	-1.24797
179190789	chr3:179190789:A:G	1.08595e-07	-1.58084	-3.16733e-10	7.81279e-05	-1.711	-3.16733e-10	9.90234e-05	-1.711	-3.16733e-10
179190792	chr3:179190792:G:A	2.97412e-07	0.567033	-1.14038	2.29047e-05	-1.69956	-1.23844	2.91136e-05	-1.69976	-1.23538
179190993	chr3:179190993:G:A	7.28431e-08	-1.04301	-0.937151	4.52131e-05	-1.38495	-0.873007	5.73679e-05	-1.38544	-0.87143
179191667	chr3:179191667:G:A	8.70084e-08	-0.502473	-1.29999	3.4865e-05	-1.21612	-1.30174	4.42449e-05	-1.21395	-1.30267
179191682	chr3:179191682:G:T	1.0381e-07	-0.373079	-1.25283	3.99643e-05	-1.13698	-1.24437	5.09204e-05	-1.13462	-1.24147
179192562	chr3:179192562:T:C	3.81508e-07	-1.05192	0.727583	0.000208378	-1.38981	0.659822	0.000261729	-1.38624	0.647194
179192974	chr3:179192974:C:T	1.02802e-07	-1.63566	-3.16733e-10	8.98857e-05	-1.57081	-3.16733e-10	0.000113847	-1.5715	-3.16733e-10
179193167	chr3:179193167:A:G	1.88255e-07	-1.50195e-10	-1.03067	0.000157056	-1.50195e-10	-1.01274	0.000200269	-1.50195e-10	-1.00669
179193604	chr3:179193604:A:G	3.13497e-08	-1.63732	-1.18595	2.41496e-05	-1.70588	-1.17919	3.04906e-05	-1.70604	-1.1829
179193641	chr3:179193641:C:T	0.000624089	8.38119	-1.30561	2.58468e-05	-1.51209	-1.30507	3.32766e-05	-1.5076	-1.29389
179193644	chr3:179193644:A:G	2.40077e-07	-1.50195e-10	-0.787508	0.000212286	-1.50195e-10	-0.71141	0.000274349	-1.50195e-10	-0.691951
179193746	chr3:179193746:T:G	0.000916753	8.75313	-1.29301	2.7175e-05	-1.46165	-1.3054	3.46137e-05	-1.45661	-1.30549
179193855	chr3:179193855:A:G	1.14619e-06	0.775732	-3.16733e-10	0.000108424	-1.3833	-3.16733e-10	0.000137532	-1.3825	-3.16733e-10
179194873	chr3:179194873:G:A	5.76981e-08	-1.30852	-0.904722	3.04397e-05	-1.68188	-0.971714	3.76843e-05	-1.68295	-0.994162
179195035	chr3:179195035:G:A	1.29734e-07	-0.864425	-0.53856	4.34481e-05	-1.69506	-0.602719	5.37226e-05	-1.69421	-0.628313
179195080	chr3:179195080:T:C	1.72846e-07	-1.50195e-10	-1.11607	0.000140736	-1.50195e-10	-1.12246	0.000178083	-1.50195e-10	-1.12411
179195360	chr3:179195360:C:T	2.30727e-07	-1.50195e-10	-0.827235	0.000203505	-1.50195e-10	-0.753655	0.000262806	-1.50195e-10	-0.734936
179195377	chr3:179195377:T:G	3.43958e-08	-1.70466	-1.02587	2.88869e-05	-1.69922	-1.00673	3.65013e-05	-1.69899	-1.01001
179197091	chr3:179197091:T:C	1.27309e-07	-0.906488	-0.51536	4.42597e-05	-1.70033	-0.578944	5.46701e-05	-1.69963	-0.60541
179198195	chr3:179198195:A:G	1.95939e-07	-1.50195e-10	-0.990668	0.000163742	-1.50195e-10	-0.971053	0.000208974	-1.50195e-10	-0.964145
179198208	chr3:179198208:G:A	3.12379e-07	-1.50195e-10	-0.52425	0.000229479	-1.50195e-10	-0.633532	0.000295019	-1.50195e-10	-0.619313
179198547	chr3:179198547:G:T	3.28218e-07	-1.50195e-10	-0.474791	0.000240404	-1.50195e-10	-0.587025	0.000309151	-1.50195e-10	-0.572522
179198716	chr3:179198716:C:G	1.86908e-07	-1.50195e-10	-1.03785	0.000155977	-1.50195e-10	-1.01963	0.000198876	-1.50195e-10	-1.01367
179199217	chr3:179199217:A:G	6.13128e-08	-1.29742	-0.855062	3.17624e-05	-1.68523	-0.925832	3.92595e-05	-1.68623	-0.949928
179199300	chr3:179199300:C:CATT	6.26173e-08	-1.27137	-0.860058	3.14283e-05	-1.69122	-0.930419	3.88578e-05	-1.69209	-0.95435
179199466	chr3:179199466:C:T	1.43073e-07	-1.50195e-10	-1.30511	0.000117142	-1.50195e-10	-1.30596	0.000148507	-1.50195e-10	-1.30572
179199700	chr3:179199700:C:T	9.62935e-08	-1.70107	-3.16733e-10	8.35878e-05	-1.64345	-3.16733e-10	0.000105934	-1.64353	-3.16733e-10
179200800	chr3:179200800:G:A	4.75332e-08	-1.33842	-1.06862	2.61951e-05	-1.69475	-1.10902	3.29426e-05	-1.6937	-1.11788
179201659	chr3:179201659:G:A	7.17688e-07	-1.50195e-10	0.307566	0.000564979	-1.50195e-10	0.267444	0.000733816	-1.50195e-10	0.291904
179202314	chr3:179202314:C:T	3.73061e-07	-1.69454	1.34781	0.000337959	-1.70985	1.46343	0.000424287	-1.70982	1.45388
179203079	chr3:179203079:T:C	2.24025e-07	-1.50195e-10	-0.856713	0.000196659	-1.50195e-10	-0.78787	0.000254011	-1.50195e-10	-0.768977
179203235	chr3:179203235:C:T	0.000816303	8.64633	-1.30225	2.6736e-05	-1.47677	-1.30656	3.42953e-05	-1.47189	-1.29946
179203240	chr3:179203240:G:A	3.34241e-08	-1.60575	-1.15344	2.52155e-05	-1.69589	-1.14599	3.18134e-05	-1.69615	-1.15031
179203370	chr3:179203370:G:A	1.39295e-07	-0.873844	-0.458032	4.68827e-05	-1.69614	-0.525551	5.78972e-05	-1.69532	-0.552363
179203851	chr3:179203851:C:A	7.96064e-07	1.2713	-0.860086	3.81771e-05	-1.61259	-0.814521	4.94232e-05	-1.6121	-0.79383
179203959	chr3:179203959:C:A	4.64084e-08	-1.38148	-1.04951	2.6446e-05	-1.70267	-1.09157	3.3235e-05	-1.70191	-1.10084
179204050	chr3:179204050:T:C	1.27642e-06	0.883343	-3.16733e-10	0.000489707	0.124462	-3.16733e-10	0.000621312	0.12548	-3.16733e-10
179204485	chr3:179204485:C:A	1.70074e-07	-1.50195e-10	-1.13224	0.000145688	-1.50195e-10	-1.08788	0.000184274	-1.50195e-10	-1.08993
179204486	chr3:179204486:C:A	3.40754e-07	0.145353	-0.58266	4.36016e-05	-1.70881	-0.585441	5.69106e-05	-1.70872	-0.556152
179204586	chr3:179204586:C:G	1.88255e-07	-1.50195e-10	-1.03067	0.000157056	-1.50195e-10	-1.01274	0.000200269	-1.50195e-10	-1.00669
179204642	chr3:179204642:A:G	1.05573e-06	1.17874	-0.48522	5.53171e-05	-1.63488	-0.421379	7.21607e-05	-1.63446	-0.392996
179206591	chr3:179206591:G:C	2.99401e-07	-1.50195e-10	-0.566685	0.000220608	-1.50195e-10	-0.672959	0.000283504	-1.50195e-10	-0.659129
179206875	chr3:179206875:T:C	2.19174e-07	-1.50195e-10	-0.878602	0.000192023	-1.50195e-10	-0.811728	0.000247897	-1.50195e-10	-0.793342
179206916	chr3:179206916:C:T	9.56235e-08	-1.70805	-3.16733e-10	0.000100263	-1.46155	-3.16733e-10	0.000127083	-1.46151	-3.16733e-10
179207079	chr3:179207079:C:T	4.51865e-08	-1.60014	-0.857529	4.78494e-05	-1.30882	-0.892462	6.01076e-05	-1.30764	-0.902575
179207162	chr3:179207162:A:T	1.62163e-07	-1.68066	0.500794	0.000177894	-1.38444	0.496288	0.000224452	-1.38427	0.491574
179207228	chr3:179207228:T:G	0.00108902	8.93228	-1.29995	2.81963e-05	-1.42342	-1.30673	3.61071e-05	-1.41799	-1.30187
179207234	chr3:179207234:T:C	5.839e-08	-1.31319	-0.888139	3.09435e-05	-1.68105	-0.956135	3.82827e-05	-1.68213	-0.979226
179207533	chr3:179207533:CTTTAA:C	0.00105521	8.89216	-1.29137	2.80589e-05	-1.43023	-1.30481	3.57138e-05	-1.42487	-1.30595
179207547	chr3:179207547:T:C	1.4624e-07	-1.50195e-10	-1.28322	0.000119725	-1.50195e-10	-1.28415	0.000151502	-1.50195e-10	-1.28575
179207586	chr3:179207586:G:A	1.23292e-07	-0.921948	-0.531966	4.34234e-05	-1.70198	-0.596362	5.36893e-05	-1.70134	-0.6218
179207762	chr3:179207762:C:T	7.20806e-08	-0.990537	-1.00015	4.37458e-05	-1.3496	-0.941351	5.55033e-05	-1.35011	-0.939801
179207877	chr3:179207877:C:G	9.2398e-08	-0.435854	-1.30651	3.60567e-05	-1.17754	-1.30671	4.5804e-05	-1.17525	-1.30674
179207889	chr3:179207889:G:A	1.38544e-07	-0.883063	-0.454217	4.70037e-05	-1.69734	-0.521777	5.80398e-05	-1.69655	-0.548674
179207948	chr3:179207948:G:A	1.73712e-07	-1.67445	0.563382	0.000193107	-1.36457	0.558476	0.000243589	-1.36439	0.55352
179209219	chr3:179209219:T:C	3.47613e-08	-1.69397	-1.02599	2.86582e-05	-1.70666	-1.00725	3.62129e-05	-1.70652	-1.01042
179209323	chr3:179209323:C:A	3.93487e-08	-1.67687	-0.919138	4.40048e-05	-1.37306	-0.911991	5.53797e-05	-1.37284	-0.919302
179209361	chr3:179209361:T:C	1.34931e-07	-0.870179	-0.49353	4.5346e-05	-1.69568	-0.559343	5.60328e-05	-1.69484	-0.585573
179209471	chr3:179209471:CCAAT:C	2.20028e-07	-1.50195e-10	-0.874715	0.000192835	-1.50195e-10	-0.80751	0.000248959	-1.50195e-10	-0.789065
179209557	chr3:179209557:T:C	1.71079e-07	-1.67936	0.553015	0.000188228	-1.37992	0.548233	0.000237436	-1.37974	0.543287
179209622	chr3:179209622:A:G	4.85838e-08	-1.38034	-1.00484	2.7556e-05	-1.70255	-1.05057	3.45992e-05	-1.70179	-1.06073
179209857	chr3:179209857:C:T	9.53689e-08	-1.71072	-3.16733e-10	8.17e-05	-1.66629	-3.16733e-10	0.000103596	-1.66586	-3.16733e-10
179210379	chr3:179210379:AGTC:A	1.51998e-07	-1.50195e-10	-1.2446	0.000123905	-1.50195e-10	-1.24983	0.000157166	-1.50195e-10	-1.24905
179210967	chr3:179210967:A:G	1.88255e-07	-1.50195e-10	-1.03067	0.000157056	-1.50195e-10	-1.01274	0.000200269	-1.50195e-10	-1.00669
179211186	chr3:179211186:A:T	7.55674e-08	-1.59804	-0.345402	5.3831e-05	-1.70271	-0.380788	6.90705e-05	-1.7024	-0.368821
179211436	chr3:179211436:C:T	7.20692e-07	-1.50195e-10	0.311743	0.00056829	-1.50195e-10	0.273287	0.000736609	-1.50195e-10	0.295704
179211524	chr3:179211524:G:A	3.40494e-08	-1.68551	-1.05515	2.77218e-05	-1.70972	-1.0374	3.50316e-05	-1.70965	-1.04045
179211551	chr3:179211551:C:T	3.38143e-08	-1.70259	-1.04499	2.82754e-05	-1.70015	-1.0272	3.57374e-05	-1.69994	-1.03022
179212072	chr3:179212072:A:G	1.4679e-07	-1.50195e-10	-1.27946	0.000120915	-1.50195e-10	-1.27425	0.00015329	-1.50195e-10	-1.27402
179212299	chr3:179212299:C:T	9.87918e-08	-1.11487	-0.560587	4.19706e-05	-1.70972	-0.622657	5.18898e-05	-1.70995	-0.647281
179212380	chr3:179212380:G:A	1.57713e-07	-0.81053	-0.397164	5.00598e-05	-1.68815	-0.467974	6.18044e-05	-1.68714	-0.495244
179212561	chr3:179212561:G:A	9.20549e-07	-1.50195e-10	0.556502	0.000724092	-1.50195e-10	0.515574	0.000940349	-1.50195e-10	0.539898
179212564	chr3:179212564:G:A	6.18452e-08	-1.275	-0.868832	3.12091e-05	-1.69048	-0.938158	3.85958e-05	-1.69137	-0.961843
179212749	chr3:179212749:A:G	1.76897e-07	-1.68606	0.593157	0.000191483	-1.40265	0.588102	0.000241551	-1.40247	0.583199
179212937	chr3:179212937:T:G	6.35608e-08	-1.27886	-0.837609	3.21253e-05	-1.68986	-0.909839	3.96977e-05	-1.69076	-0.934298
179213419	chr3:179213419:G:A	6.26279e-08	-1.27256	-0.858703	3.14758e-05	-1.69102	-0.9291	3.89162e-05	-1.6919	-0.953042
179213561	chr3:179213561:A:G	2.31245e-07	-1.50195e-10	-0.824993	0.000203992	-1.50195e-10	-0.751261	0.000263445	-1.50195e-10	-0.73251
179214479	chr3:179214479:A:G	3.94637e-07	-1.03165	0.741145	0.00021413	-1.37589	0.673125	0.000268962	-1.37224	0.660451
179214525	chr3:179214525:A:G	1.03772e-07	-0.321116	-1.30515	3.88893e-05	-1.10276	-1.30586	4.94014e-05	-1.10032	-1.30606
179214560	chr3:179214560:A:G	6.22371e-08	-1.2908	-0.846719	3.19587e-05	-1.68691	-0.917989	3.94943e-05	-1.68788	-0.942321
179214763	chr3:179214763:C:T	1.27103e-06	1.32144	-0.442332	5.97705e-05	-1.6014	-0.377434	7.80369e-05	-1.60089	-0.348278
179214770	chr3:179214770:ATT:A	1.32862e-07	-0.900565	-0.478589	4.58213e-05	-1.69935	-0.545247	5.66019e-05	-1.69862	-0.57169
179215394	chr3:179215394:T:G	6.47619e-08	-0.899815	-1.19794	3.74083e-05	-1.28541	-1.16205	4.74413e-05	-1.28598	-1.16088
179215428	chr3:179215428:A:G	4.9916e-08	-1.35636	-1.00177	2.7757e-05	-1.69817	-1.04769	3.48558e-05	-1.69725	-1.05789
179215556	chr3:179215556:A:G	3.43822e-08	-1.55319	-1.17774	2.51703e-05	-1.67249	-1.17118	3.17653e-05	-1.67291	-1.17507
179215575	chr3:179215575:C:T	4.00362e-07	0.212245	-0.488344	4.81369e-05	-1.70392	-0.491378	6.2931e-05	-1.70376	-0.460557
179215955	chr3:179215955:T:C	2.40719e-07	-1.50195e-10	-0.784838	0.000212973	-1.50195e-10	-0.708179	0.00027524	-1.50195e-10	-0.688711
179216278	chr3:179216278:C:G	1.67966e-07	-1.68411	0.539402	0.000182795	-1.39593	0.534951	0.000230607	-1.39575	0.530114
179216947	chr3:179216947:C:T	1.70001e-07	-1.50195e-10	-1.13266	0.000141949	-1.50195e-10	-1.11388	0.000179799	-1.50195e-10	-1.11452
179217255	chr3:179217255:T:G	2.21036e-07	-1.50195e-10	-0.870143	0.000193793	-1.50195e-10	-0.802551	0.000250216	-1.50195e-10	-0.784031
179217432	chr3:179217432:C:T	7.49258e-08	-1.56099	-0.39098	5.2078e-05	-1.69147	-0.425131	6.67859e-05	-1.69101	-0.413852
179217433	chr3:179217433:G:A	6.01587e-08	-1.28135	-0.890135	3.06453e-05	-1.6891	-0.95776	3.79215e-05	-1.69002	-0.98081
179217645	chr3:179217645:G:A	9.46714e-08	-0.450729	-1.26733	3.74204e-05	-1.18709	-1.26004	4.76551e-05	-1.18484	-1.25752
179217672	chr3:179217672:G:A	3.24604e-08	-1.6054	-1.18305	2.44637e-05	-1.69559	-1.17657	3.08796e-05	-1.69585	-1.1804
179218011	chr3:179218011:T:C	6.40669e-08	-1.28399	-0.824555	3.25634e-05	-1.6885	-0.897656	4.02168e-05	-1.68943	-0.922638
179218155	chr3:179218155:C:T	4.1146e-08	-1.24481	-1.30654	2.21399e-05	-1.66525	-1.30671	2.81168e-05	-1.66331	-1.30667
179218425	chr3:179218425:C:T	2.31535e-07	-1.50195e-10	-0.823738	0.000204279	-1.50195e-10	-0.749858	0.000263813	-1.50195e-10	-0.731112
179218439	chr3:179218439:T:G	1.86225e-07	-1.68868	0.647167	0.000200243	-1.41234	0.642525	0.000252529	-1.41217	0.637342
179218696	chr3:179218696:G:A	4.90384e-08	-1.32893	-1.04693	2.67767e-05	-1.6926	-1.08922	3.36615e-05	-1.69149	-1.09851
179219558	chr3:179219558:T:C	9.73645e-08	-0.444939	-1.24507	3.84635e-05	-1.18346	-1.23618	4.90127e-05	-1.1812	-1.23308
179219612	chr3:179219612:A:G	1.79864e-07	-1.50195e-10	-1.07627	0.000149828	-1.50195e-10	-1.05985	0.000190956	-1.50195e-10	-1.05431
179220089	chr3:179220089:A:G	2.06194e-07	-1.66493	0.725284	0.00023354	-1.33664	0.720647	0.000294491	-1.33645	0.715343
179220235	chr3:179220235:A:C	9.53581e-08	-1.71083	-3.16733e-10	8.06932e-05	-1.67869	-3.16733e-10	0.000102313	-1.67832	-3.16733e-10
179220365	chr3:179220365:A:G	9.59363e-08	-1.70478	-3.16733e-10	0.000125529	-1.23681	-3.16733e-10	0.000159472	-1.23448	-3.16733e-10
179220766	chr3:179220766:A:T	1.32495e-07	-0.945901	-0.436021	4.7503e-05	-1.70419	-0.504364	5.86335e-05	-1.70363	-0.531419
179221230	chr3:179221230:T:C	3.4332e-08	-1.70489	-1.0275	2.88863e-05	-1.69718	-1.00879	3.65048e-05	-1.69694	-1.01197
179221463	chr3:179221463:A:T	1.8844e-07	-1.68966	0.659974	0.00020211	-1.41564	0.65511	0.000254891	-1.41547	0.649955
179222706	chr3:179222706:A:G	1.10526e-07	-0.847462	-0.715759	3.66562e-05	-1.69272	-0.775045	4.55282e-05	-1.69181	-0.796215
179222866	chr3:179222866:GA:G	1.75576e-07	-1.50195e-10	-1.1004	0.000142976	-1.50195e-10	-1.10667	0.000180857	-1.50195e-10	-1.10865
179223302	chr3:179223302:A:G	8.96039e-08	-0.467878	-1.30519	3.53631e-05	-1.19779	-1.30589	4.49135e-05	-1.19554	-1.30607
179223535	chr3:179223535:A:G	5.07077e-08	-1.3195	-1.0229	2.74332e-05	-1.69036	-1.06723	3.44722e-05	-1.68919	-1.07701
179224643	chr3:179224643:C:G	1.05804e-07	-0.30381	-1.30307	2.12802e-05	-1.70735	-1.30421	2.69342e-05	-1.70741	-1.30555
179224703	chr3:179224703:T:G	1.43688e-07	-1.50195e-10	-1.30082	0.000117237	-1.50195e-10	-1.30514	0.00014845	-1.50195e-10	-1.30611
179225034	chr3:179225034:A:C	1.52977e-07	-1.50195e-10	-1.23818	0.000128432	-1.50195e-10	-1.21395	0.000164147	-1.50195e-10	-1.20559
179225280	chr3:179225280:A:G	1.11849e-07	-0.854556	-0.696761	3.72927e-05	-1.69368	-0.756864	4.62994e-05	-1.6928	-0.778427
179225335	chr3:179225335:G:A	9.46712e-07	1.09992	-0.51539	5.32839e-05	-1.64052	-0.453193	6.94733e-05	-1.64011	-0.425297
179225484	chr3:179225484:CAT:C	5.42646e-08	-1.4279	-0.846701	3.18084e-05	-1.70802	-0.901589	3.98194e-05	-1.70757	-0.914431
179225694	chr3:179225694:C:T	1.17051e-07	-1.50586	-3.16733e-10	8.7957e-05	-1.5925	-3.16733e-10	0.000111557	-1.59182	-3.16733e-10
179226113	chr3:179226113:C:G	3.69966e-07	-1.02169	0.666631	0.000200012	-1.37018	0.599211	0.000251284	-1.36649	0.586722
179226830	chr3:179226830:A:G	3.33438e-08	-1.6062	-1.1554	2.51521e-05	-1.69586	-1.14854	3.17412e-05	-1.69612	-1.15261
179226939	chr3:179226939:G:A	2.24031e-07	-1.50195e-10	-0.856684	0.000155871	-1.50195e-10	-1.02032	0.000228957	-1.50195e-10	-0.87282
179227214	chr3:179227214:T:C	5.50848e-08	-1.27605	-0.983542	2.87558e-05	-1.67958	-1.03092	3.61237e-05	-1.67815	-1.04126
179227298	chr3:179227298:A:G	1.04465e-07	-0.386689	-1.23293	4.04634e-05	-1.14581	-1.22314	5.1578e-05	-1.14347	-1.21979
179228002	chr3:179228002:TA:T	5.11651e-08	-1.31618	-1.01723	2.75872e-05	-1.68953	-1.06247	3.46706e-05	-1.68833	-1.07213
179228038	chr3:179228038:T:C	3.42417e-08	-1.60491	-1.13012	2.58321e-05	-1.69535	-1.12238	3.25893e-05	-1.69561	-1.12676
179228104	chr3:179228104:C:G	3.08483e-07	-1.50195e-10	-0.536802	0.00022272	-1.50195e-10	-0.663427	0.000286554	-1.50195e-10	-0.648425
179228436	chr3:179228436:A:G	1.50369e-07	-1.50195e-10	-1.25538	0.000125259	-1.50195e-10	-1.23896	0.000159898	-1.50195e-10	-1.23181
179228528	chr3:179228528:A:T	1.51397e-07	-1.50195e-10	-1.24856	0.000126255	-1.50195e-10	-1.23104	0.000161232	-1.50195e-10	-1.22351
179229501	chr3:179229501:C:T	1.50642e-07	-1.50195e-10	-1.25357	0.000126011	-1.50195e-10	-1.23298	0.000160951	-1.50195e-10	-1.22525
179229537	chr3:179229537:A:C	1.00463e-07	-0.396469	-1.26221	3.89684e-05	-1.15202	-1.25458	4.96384e-05	-1.14969	-1.2519
179229896	chr3:179229896:G:C	8.90788e-08	-0.473769	-1.30518	3.52384e-05	-1.20133	-1.30588	4.47548e-05	-1.19909	-1.30606
179230408	chr3:179230408:A:G	3.33179e-07	-1.50195e-10	-0.45979	0.000243804	-1.50195e-10	-0.57298	0.000313587	-1.50195e-10	-0.558277
179230795	chr3:179230795:C:T	5.70516e-08	-1.37981	-0.844697	3.29531e-05	-1.66136	-0.912898	4.07123e-05	-1.66273	-0.937094
179230827	chr3:179230827:C:T	5.82634e-08	-1.35739	-0.846103	3.2643e-05	-1.66956	-0.914153	4.03355e-05	-1.67081	-0.938315
179231073	chr3:179231073:T:C	1.44708e-07	-1.50195e-10	-1.29375	0.000119303	-1.50195e-10	-1.28768	0.000151447	-1.50195e-10	-1.28612
179231093	chr3:179231093:T:C	3.72476e-07	-1.0275	0.679203	0.000201674	-1.37421	0.611521	0.000253363	-1.37055	0.59902
179231155	chr3:179231155:G:T	1.84424e-07	-1.50195e-10	-1.05123	0.000151791	-1.50195e-10	-1.04684	0.000193356	-1.50195e-10	-1.04182
179231889	chr3:179231889:C:T	1.6221e-07	-1.50195e-10	-1.17958	0.00013457	-1.50195e-10	-1.16726	0.000170501	-1.50195e-10	-1.16761
179232352	chr3:179232352:A:G	1.09063e-07	-1.57654	-3.16733e-10	7.81279e-05	-1.711	-3.16733e-10	9.90233e-05	-1.711	-3.16733e-10
179232919	chr3:179232919:G:A	1.44489e-07	-1.50195e-10	-1.29526	0.000120029	-1.50195e-10	-1.28161	0.00015274	-1.50195e-10	-1.27762
179233093	chr3:179233093:G:A	1.96191e-07	-1.50195e-10	-0.989381	0.000163937	-1.50195e-10	-0.969863	0.000209092	-1.50195e-10	-0.963579
179233833	chr3:179233833:T:G	2.70785e-06	-1.50195e-10	1.63544	0.00216946	-1.50195e-10	1.61289	0.00274567	-1.50195e-10	1.61143
179233878	chr3:179233878:T:C	8.03601e-07	-1.50195e-10	0.420634	0.000632369	-1.50195e-10	0.380128	0.000820338	-1.50195e-10	0.403363
179233939	chr3:179233939:A:G	1.84145e-07	-1.50195e-10	-1.05275	0.000151558	-1.50195e-10	-1.04838	0.000193057	-1.50195e-10	-1.04337
179234232	chr3:179234232:C:T	2.56372e-07	-1.50195e-10	-0.72184	0.000227834	-1.50195e-10	-0.640725	0.000294774	-1.50195e-10	-0.620143
179236244	chr3:179236244:TATTGCC:T	1.17771e-07	-1.49973	-3.16733e-10	0.000120497	-1.27772	-3.16733e-10	0.000152844	-1.27694	-3.16733e-10
179236267	chr3:179236267:T:C	7.50348e-08	-1.53761	-0.412903	5.13194e-05	-1.68362	-0.447653	6.58359e-05	-1.68308	-0.436111
179236422	chr3:179236422:T:C	1.76631e-07	-1.50195e-10	-1.0944	0.000143842	-1.50195e-10	-1.10063	0.000181951	-1.50195e-10	-1.10261
179236995	chr3:179236995:T:C	2.56451e-07	-1.50195e-10	-0.721531	0.000227879	-1.50195e-10	-0.640527	0.000294842	-1.50195e-10	-0.619913
179237584	chr3:179237584:G:C	9.39239e-08	-0.502804	-1.22318	0.000112696	-0.148379	-1.19627	0.000144363	-0.147018	-1.187
179237995	chr3:179237995:T:C	1.04832e-07	-0.960491	-0.655618	3.84914e-05	-1.70519	-0.713721	4.77441e-05	-1.70468	-0.735819
179238547	chr3:179238547:C:G	2.05095e-07	-1.69296	0.747965	0.000217042	-1.42871	0.739453	0.000273918	-1.42854	0.735015
179239995	chr3:179239995:C:T	1.00716e-07	-1.08474	-0.571425	4.14711e-05	-1.71103	-0.633316	5.13527e-05	-1.71101	-0.656632
179240181	chr3:179240181:G:A	5.44644e-08	-1.41912	-0.851799	3.32708e-05	-1.64433	-0.920335	4.11133e-05	-1.64591	-0.944109
179240336	chr3:179240336:A:G	6.13265e-08	-1.67828	-0.473977	5.65412e-05	-1.50084	-0.533533	6.9927e-05	-1.50332	-0.555576
179240461	chr3:179240461:C:G	5.66695e-07	-1.50195e-10	0.0713517	0.000463978	-1.50195e-10	0.0704937	0.000592998	-1.50195e-10	0.0788372
179240684	chr3:179240684:C:T	1.75572e-07	-1.50195e-10	-1.10042	0.000145778	-1.50195e-10	-1.08726	0.00018587	-1.50195e-10	-1.08131
179240748	chr3:179240748:G:A	1.01946e-07	-1.05849	-0.585538	4.11738e-05	-1.71067	-0.640877	5.10795e-05	-1.71053	-0.662441
179240782	chr3:179240782:TA:T	2.70646e-08	-1.66993	-1.30032	2.43729e-05	-1.57136	-1.30451	3.08001e-05	-1.57329	-1.30554
179241132	chr3:179241132:T:C	2.10881e-06	2.63899	-1.25359	2.5484e-05	-1.53916	-1.29213	3.25596e-05	-1.53477	-1.28852
179241177	chr3:179241177:T:C	5.32385e-08	-1.4407	-0.852984	3.36362e-05	-1.63343	-0.920308	4.15406e-05	-1.63514	-0.944539
179241356	chr3:179241356:C:T	1.37939e-07	-1.67353	0.331871	0.000153393	-1.36267	0.32633	0.000193811	-1.3625	0.323025
179241470	chr3:179241470:C:T	4.18803e-08	-1.51763	-1.01602	2.71088e-05	-1.70989	-1.05959	3.40098e-05	-1.71014	-1.06956
179241571	chr3:179241571:A:G	9.99417e-08	-1.04428	-0.619598	3.98527e-05	-1.71028	-0.673876	4.94645e-05	-1.71009	-0.695012
179241868	chr3:179241868:G:A	1.74713e-07	-1.50195e-10	-1.10532	0.000149227	-1.50195e-10	-1.06388	0.000191978	-1.50195e-10	-1.04897
179241905	chr3:179241905:T:C	1.67007e-07	-1.50195e-10	-1.15043	0.000138373	-1.50195e-10	-1.13939	0.000176306	-1.50195e-10	-1.13413
179242374	chr3:179242374:G:A	1.36515e-07	-1.35203	-3.16733e-10	0.000151602	-1.04809	-3.16733e-10	0.000191796	-1.04992	-3.16733e-10
179242377	chr3:179242377:G:A	3.45744e-08	-1.6646	-1.06075	3.94132e-05	-1.33981	-1.05543	4.96854e-05	-1.33959	-1.06105
179242472	chr3:179242472:T:C	4.53486e-08	-1.49094	-0.963153	3.12429e-05	-1.60607	-1.02148	3.87211e-05	-1.60806	-1.04191
179242819	chr3:179242819:A:G	4.06056e-08	-1.47411	-1.09045	2.75359e-05	-1.61524	-1.13862	3.43064e-05	-1.61712	-1.15391
179242978	chr3:179242978:CT:C	3.98648e-08	-1.55827	-1.02471	2.70233e-05	-1.70467	-1.06797	3.39019e-05	-1.70528	-1.0776
179243055	chr3:179243055:A:G	1.85989e-07	-1.50195e-10	-1.04278	0.000154642	-1.50195e-10	-1.02823	0.000197319	-1.50195e-10	-1.02153
179243192	chr3:179243192:G:A	1.15071e-07	-1.52292	-3.16733e-10	0.000116519	-1.31129	-3.16733e-10	0.000147792	-1.31054	-3.16733e-10
179243237	chr3:179243237:G:C	2.48737e-07	-1.50195e-10	-0.752072	0.000220608	-1.50195e-10	-0.672959	0.000285259	-1.50195e-10	-0.652956
179243250	chr3:179243250:T:C	9.50242e-08	-0.501068	-1.21327	3.8284e-05	-1.2184	-1.20591	4.8678e-05	-1.21626	-1.20487
179243430	chr3:179243430:G:A	4.28869e-08	-1.66085	-0.849053	4.93811e-05	-1.32745	-0.842329	6.21174e-05	-1.32721	-0.850113
179243556	chr3:179243556:A:T	4.14208e-08	-1.51643	-1.02825	2.67817e-05	-1.70954	-1.07208	3.36113e-05	-1.70983	-1.08166
179243558	chr3:179243558:T:TC	2.01367e-07	-1.67733	0.713993	0.000221602	-1.37517	0.706712	0.000279608	-1.37499	0.702025
179244053	chr3:179244053:CTA:C	1.79908e-07	-1.50195e-10	-1.07602	0.000149483	-1.50195e-10	-1.06216	0.000190664	-1.50195e-10	-1.05584
179245109	chr3:179245109:G:A	3.63805e-08	-1.67433	-1.00011	4.08104e-05	-1.36666	-0.993746	5.14067e-05	-1.36644	-1.00015
179245276	chr3:179245276:C:CAT	2.6504e-07	-1.50195e-10	-0.688587	0.000236053	-1.50195e-10	-0.605287	0.000305542	-1.50195e-10	-0.584266
179245289	chr3:179245289:A:C	4.25284e-08	-1.42531	-1.09299	2.67297e-05	-1.64257	-1.14099	3.33137e-05	-1.64416	-1.15622
179245697	chr3:179245697:C:T	1.53966e-07	-1.50195e-10	-1.23173	0.000129357	-1.50195e-10	-1.20677	0.000165381	-1.50195e-10	-1.1981
179245797	chr3:179245797:T:C	3.90299e-08	-1.5447	-1.05944	2.99359e-05	-1.55864	-1.11165	3.72463e-05	-1.56102	-1.12779
179246058	chr3:179246058:G:C	4.03584e-08	-1.52359	-1.04708	2.63441e-05	-1.70946	-1.08864	3.30726e-05	-1.70976	-1.09789
179246158	chr3:179246158:TC:T	3.13743e-07	-0.927803	0.407908	0.000166238	-1.30249	0.346569	0.000209019	-1.29844	0.334516
179246244	chr3:179246244:T:C	5.50028e-08	-1.12865	-1.13243	2.44453e-05	-1.71046	-1.16244	3.06701e-05	-1.71061	-1.17246
179246939	chr3:179246939:T:C	1.92892e-07	-1.50195e-10	-1.00634	0.000155446	-1.50195e-10	-1.02305	0.000195917	-1.50195e-10	-1.02866
179247278	chr3:179247278:G:A	1.43491e-07	-1.50195e-10	-1.3022	0.000117136	-1.50195e-10	-1.30601	0.000148533	-1.50195e-10	-1.30555
179247445	chr3:179247445:G:T	1.21898e-07	-0.777444	-0.687841	4.09972e-05	-1.64935	-0.706493	5.0692e-05	-1.6482	-0.732389
179247596	chr3:179247596:G:A	1.94938e-07	-1.50195e-10	-0.995785	0.000162725	-1.50195e-10	-0.977283	0.000207597	-1.50195e-10	-0.970755
179247667	chr3:179247667:T:A	1.94902e-07	-1.50195e-10	-0.995974	0.000162693	-1.50195e-10	-0.977478	0.000207557	-1.50195e-10	-0.970947
179247762	chr3:179247762:T:C	1.51056e-07	-1.36201	0.111197	9.71112e-05	-1.67795	0.184462	0.000127768	-1.67753	0.221389
179247881	chr3:179247881:C:T	1.54216e-07	-1.35449	0.124374	9.86566e-05	-1.67554	0.197837	0.000129836	-1.6751	0.23502
179248402	chr3:179248402:G:A	7.09286e-08	-0.845378	-1.16142	3.85397e-05	-1.23962	-1.17803	4.91502e-05	-1.23713	-1.17434
179248690	chr3:179248690:T:C	1.44875e-07	-1.50195e-10	-1.29259	0.000119245	-1.50195e-10	-1.28816	0.000151199	-1.50195e-10	-1.28775
179248826	chr3:179248826:T:C	6.53329e-07	-1.50195e-10	0.213612	0.000568049	-1.50195e-10	0.272864	0.000752059	-1.50195e-10	0.316462
179248942	chr3:179248942:T:C	6.93404e-07	-1.50195e-10	0.273144	0.000603403	-1.50195e-10	0.33324	0.000799504	-1.50195e-10	0.377638
179249792	chr3:179249792:A:G	5.07557e-08	-1.04166	-1.29978	2.42187e-05	-1.60776	-1.27446	3.05303e-05	-1.60663	-1.28101
179249918	chr3:179249918:C:T	1.27055e-07	-0.751314	-0.672536	5.24061e-05	-1.44876	-0.661566	6.74048e-05	-1.44928	-0.646356
179250027	chr3:179250027:G:A	4.11904e-08	-1.24762	-1.30265	6.34058e-05	-0.614363	-1.30543	8.03418e-05	-0.614649	-1.30541
179250038	chr3:179250038:C:T	4.37075e-07	1.07016	-1.25852	2.30263e-05	-1.69963	-1.23307	3.01967e-05	-1.69939	-1.19923
179250257	chr3:179250257:A:C	1.73492e-07	-1.11877	0.00642762	9.99174e-05	-1.42368	-0.0413185	0.000125806	-1.42017	-0.0514444
179250473	chr3:179250473:A:G	1.46104e-07	-1.50195e-10	-1.28415	0.000117666	-1.50195e-10	-1.3015	0.000149236	-1.50195e-10	-1.30082
179250664	chr3:179250664:G:A	2.37967e-07	-1.50195e-10	-0.796337	0.000199725	-1.50195e-10	-0.772401	0.000255275	-1.50195e-10	-0.764011
179250846	chr3:179250846:C:T	4.69678e-08	-1.42977	-0.989234	2.90788e-05	-1.68361	-1.01572	3.74678e-05	-1.68464	-0.998227
179250872	chr3:179250872:T:C	5.5474e-08	-1.07931	-1.17325	8.66537e-05	-0.47833	-1.12909	0.000111536	-0.475887	-1.11612
179251179	chr3:179251179:C:A	1.43902e-07	-1.50195e-10	-1.29934	0.000118804	-1.50195e-10	-1.29187	0.000151181	-1.50195e-10	-1.28788
179251319	chr3:179251319:G:A	5.79642e-08	-1.15847	-1.05017	3.61132e-05	-1.46821	-1.01447	4.7784e-05	-1.46655	-0.973115
179251568	chr3:179251568:GC:G	5.45226e-08	-0.993708	-1.27615	2.68756e-05	-1.49325	-1.28487	3.4045e-05	-1.49291	-1.28576
179251573	chr3:179251573:C:A	2.57252e-07	-1.50195e-10	-0.718413	0.00020583	-1.50195e-10	-0.742292	0.000263078	-1.50195e-10	-0.733903
179251754	chr3:179251754:A:G	5.33633e-08	-1.29498	-0.996371	3.44982e-05	-1.56885	-0.959585	4.57945e-05	-1.56753	-0.914661
179251923	chr3:179251923:T:C	2.87366e-08	-1.7077	-1.20259	2.7108e-05	-1.55834	-1.21117	3.39086e-05	-1.55921	-1.22347
179252000	chr3:179252000:G:A	1.42841e-07	-1.50195e-10	-1.30674	0.000117123	-1.50195e-10	-1.30612	0.000148426	-1.50195e-10	-1.30627
179252222	chr3:179252222:A:G	1.36795e-07	-0.967249	-0.38274	5.99269e-05	-1.65346	-0.322755	8.38465e-05	-1.6529	-0.224467
179252433	chr3:179252433:T:A	9.70797e-08	-1.69294	-3.16733e-10	7.83142e-05	-1.70861	-3.16733e-10	9.9261e-05	-1.7086	-3.16733e-10
179253037	chr3:179253037:C:A	1.42844e-07	-1.50195e-10	-1.30672	0.000117145	-1.50195e-10	-1.30593	0.00014845	-1.50195e-10	-1.30611
179253202	chr3:179253202:G:T	1.52532e-07	-1.50195e-10	-1.24109	0.0001246	-1.50195e-10	-1.24424	0.000157768	-1.50195e-10	-1.24523
179253641	chr3:179253641:C:A	1.561e-07	-1.26136	0.0433863	0.000112284	-1.41487	0.0665508	0.000151718	-1.41511	0.130776
179254076	chr3:179254076:T:G	1.46486e-07	-1.50195e-10	-1.28154	0.000119806	-1.50195e-10	-1.28347	0.000151716	-1.50195e-10	-1.28434
179254339	chr3:179254339:A:G	2.1205e-07	-0.911649	-3.16733e-10	0.000130439	-1.19844	-3.16733e-10	0.000166142	-1.19351	-3.16733e-10
179254640	chr3:179254640:A:C	1.45426e-07	-1.50195e-10	-1.2888	0.000119029	-1.50195e-10	-1.28998	0.000150763	-1.50195e-10	-1.29064
179254788	chr3:179254788:A:G	1.20463e-07	-0.37367	-1.10345	0.000163285	0.162309	-1.13615	0.000210805	0.164808	-1.12023
179254891	chr3:179254891:G:A	2.00919e-07	0.158405	-1.12397	5.99113e-05	-0.830429	-1.14605	7.59727e-05	-0.822616	-1.15336
179255161	chr3:179255161:T:G	5.71684e-08	-1.41983	-0.802637	3.9502e-05	-1.56326	-0.829734	4.8648e-05	-1.56431	-0.857435
179255188	chr3:179255188:C:A	6.04645e-08	-1.39415	-0.77226	3.99816e-05	-1.58059	-0.800337	4.92052e-05	-1.58158	-0.828776
179255237	chr3:179255237:G:A	1.41502e-07	-0.0572781	-1.25887	4.51381e-05	-0.989509	-1.27011	5.73832e-05	-0.982612	-1.27399
179255327	chr3:179255327:T:C	5.76128e-08	-1.41638	-0.798343	3.94692e-05	-1.56797	-0.825858	4.86057e-05	-1.56899	-0.853619
179255934	chr3:179255934:A:C	5.73751e-08	-1.375	-0.843864	3.70376e-05	-1.58725	-0.870164	4.56786e-05	-1.58824	-0.896485
179256165	chr3:179256165:G:C	2.66771e-08	-1.71086	-1.2738	4.58901e-05	-1.00346	-1.23963	5.73703e-05	-1.00944	-1.24739
179256462	chr3:179256462:C:T	5.98613e-08	-1.3761	-0.800337	3.86879e-05	-1.58603	-0.827792	4.76503e-05	-1.58703	-0.855439
179256606	chr3:179256606:T:C	2.67477e-08	-1.70956	-1.27246	4.41102e-05	-1.04438	-1.23827	5.51399e-05	-1.05019	-1.24629
179256780	chr3:179256780:G:A	4.37808e-08	-1.18889	-1.30038	2.38519e-05	-1.5993	-1.29818	3.02805e-05	-1.59829	-1.29756
179256883	chr3:179256883:A:T	1.09718e-07	-0.374859	-1.1957	2.31064e-05	-1.71101	-1.21823	2.8724e-05	-1.71103	-1.23759
179256950	chr3:179256950:C:T	2.68162e-08	-1.70969	-1.26978	4.44087e-05	-1.04192	-1.23399	5.55101e-05	-1.04773	-1.24206
179257051	chr3:179257051:C:T	6.02954e-08	-1.37666	-0.792552	3.89717e-05	-1.5861	-0.82041	4.7998e-05	-1.5871	-0.848098
179257152	chr3:179257152:A:T	1.58671e-07	-1.50195e-10	-1.20164	0.000127079	-1.50195e-10	-1.22454	0.000161189	-1.50195e-10	-1.22378
179257378	chr3:179257378:A:G	1.7004e-07	-1.50195e-10	-1.13244	0.000141224	-1.50195e-10	-1.119	0.000178303	-1.50195e-10	-1.12287
179257620	chr3:179257620:T:C	6.06621e-08	-1.38579	-0.777362	3.978e-05	-1.58037	-0.805606	4.89669e-05	-1.58139	-0.833818
179257738	chr3:179257738:G:T	5.88429e-08	-1.38866	-0.804942	3.87982e-05	-1.57858	-0.832389	4.77941e-05	-1.57961	-0.859843
179257767	chr3:179257767:T:C	5.86869e-08	-1.37326	-0.822991	3.77502e-05	-1.58831	-0.850041	4.65331e-05	-1.5893	-0.876893
179258111	chr3:179258111:T:C	5.1848e-08	-1.36515	-0.954998	3.31177e-05	-1.59203	-0.977245	4.0961e-05	-1.593	-1.00074
179258178	chr3:179258178:A:G	5.3401e-08	-1.36223	-0.928412	3.39203e-05	-1.59386	-0.951473	4.19154e-05	-1.59481	-0.975889
179258292	chr3:179258292:T:C	1.42892e-07	-1.50195e-10	-1.30638	0.000117085	-1.50195e-10	-1.30644	0.000148467	-1.50195e-10	-1.30599
179258390	chr3:179258390:A:T	5.86929e-08	-1.36673	-0.829416	3.73848e-05	-1.59235	-0.855733	4.60858e-05	-1.59332	-0.882534
179258661	chr3:179258661:C:T	4.52664e-08	-1.1579	-1.298	2.42796e-05	-1.58426	-1.29545	3.08283e-05	-1.58319	-1.29474
179258803	chr3:179258803:T:A	5.39719e-08	-1.39504	-0.88497	3.60329e-05	-1.57455	-0.910365	4.45042e-05	-1.57559	-0.935182
179258892	chr3:179258892:A:G	1.45573e-07	-1.50195e-10	-1.28779	0.000119379	-1.50195e-10	-1.28704	0.000151683	-1.50195e-10	-1.28456
179258989	chr3:179258989:C:T	5.54943e-08	-1.38198	-0.870207	3.62448e-05	-1.58297	-0.896082	4.47462e-05	-1.58397	-0.921373
179259033	chr3:179259033:G:A	5.7382e-08	-1.35477	-0.863972	3.58526e-05	-1.59994	-0.88999	4.42585e-05	-1.60087	-0.915431
179260397	chr3:179260397:T:C	3.32232e-07	-1.50195e-10	-0.462636	0.000269234	-1.50195e-10	-0.473763	0.000348378	-1.50195e-10	-0.453065
179260540	chr3:179260540:C:T	5.21808e-08	-1.34496	-0.968792	3.2215e-05	-1.60432	-0.992593	3.98919e-05	-1.60524	-1.01494
179260584	chr3:179260584:A:G	1.56412e-07	0.0662906	-1.28227	4.97586e-05	-0.872012	-1.29015	6.33737e-05	-0.864632	-1.29267
179260744	chr3:179260744:T:C	1.66942e-07	0.0273606	-1.17818	2.26614e-05	-1.70107	-1.24761	2.89152e-05	-1.70205	-1.23994
179260754	chr3:179260754:G:A	5.35844e-08	-1.33907	-0.948143	3.27469e-05	-1.60784	-0.972699	4.05226e-05	-1.60874	-0.995755
179260816	chr3:179260816:T:G	1.78804e-07	-0.0913603	-0.990819	2.81831e-05	-1.69635	-1.03428	3.48047e-05	-1.69551	-1.06109
179260860	chr3:179260860:G:A	1.88051e-07	0.0868078	-1.11856	2.35334e-05	-1.70503	-1.2059	3.01112e-05	-1.70578	-1.19567
179260901	chr3:179260901:A:G	5.14593e-08	-1.34236	-0.985317	3.15985e-05	-1.60791	-1.00832	3.91509e-05	-1.60881	-1.03012
179261755	chr3:179261755:T:C	1.95223e-07	-1.50195e-10	-0.994325	0.000162507	-1.50195e-10	-0.978626	0.00020505	-1.50195e-10	-0.9831
179261791	chr3:179261791:T:TA	5.17309e-08	-1.03039	-1.29202	2.60866e-05	-1.51915	-1.28877	3.31367e-05	-1.51784	-1.28788
179262210	chr3:179262210:T:C	1.95235e-07	-1.50195e-10	-0.994264	0.000162515	-1.50195e-10	-0.978576	0.000205063	-1.50195e-10	-0.983038
179262429	chr3:179262429:G:C	2.89279e-08	-1.70456	-1.1991	2.42852e-05	-1.65685	-1.22262	3.08809e-05	-1.65689	-1.21933
179262480	chr3:179262480:G:A	5.3276e-08	-1.42183	-0.871156	3.70819e-05	-1.56059	-0.895628	4.57737e-05	-1.56167	-0.920977
179262616	chr3:179262616:A:G	2.7028e-08	-1.71102	-1.26057	4.74861e-05	-0.986615	-1.22229	5.93027e-05	-0.992661	-1.23104
179262711	chr3:179262711:C:T	1.29523e-07	-0.138801	-1.26581	4.41829e-05	-1.0056	-1.27541	5.62035e-05	-0.998873	-1.2785
179262802	chr3:179262802:C:G	2.19752e-07	-0.87597	-3.16733e-10	0.000232515	-0.620389	-3.16733e-10	0.00029487	-0.619818	-3.16733e-10
179262833	chr3:179262833:G:A	3.09557e-07	-0.80403	0.270702	0.000186846	-1.08715	0.248091	0.0002357	-1.0814	0.237605
179262851	chr3:179262851:G:A	2.88631e-08	-1.64704	-1.25887	2.20835e-05	-1.70916	-1.26535	2.81027e-05	-1.70923	-1.26125
179262946	chr3:179262946:A:G	1.45337e-07	-1.50195e-10	-1.28942	0.000119799	-1.50195e-10	-1.28353	0.000151742	-1.50195e-10	-1.28417
179263434	chr3:179263434:G:T	1.99217e-07	-0.00617009	-0.967905	2.64596e-05	-1.69831	-1.09541	3.40024e-05	-1.69943	-1.0805
179263448	chr3:179263448:G:A	1.95235e-07	-1.50195e-10	-0.994264	0.000162515	-1.50195e-10	-0.978576	0.000205063	-1.50195e-10	-0.983038
179263485	chr3:179263485:G:A	4.55326e-08	-1.15517	-1.29487	2.44329e-05	-1.58148	-1.29193	3.10261e-05	-1.5804	-1.29112
179263553	chr3:179263553:T:A	4.91479e-08	-1.67146	-0.702174	5.44263e-05	-1.3459	-0.726599	6.68045e-05	-1.34757	-0.757011
179263998	chr3:179263998:T:G	1.40158e-07	-0.028118	-1.29758	4.60333e-05	-0.937511	-1.30247	5.8684e-05	-0.930474	-1.30371
179264353	chr3:179264353:G:A	5.46951e-07	1.14821	-1.11232	0.000139917	-0.111025	-1.01727	0.000172856	-0.102315	-1.05158
179264474	chr3:179264474:C:T	2.63638e-08	-1.69019	-1.30629	2.13362e-05	-1.70306	-1.30588	2.70508e-05	-1.70314	-1.3055
179264507	chr3:179264507:T:C	3.13699e-08	-1.55408	-1.26854	6.22464e-05	-0.701369	-1.23687	7.77876e-05	-0.708199	-1.24417
179264552	chr3:179264552:G:A	2.49442e-07	-1.50195e-10	-0.749242	0.0002193	-1.50195e-10	-0.678902	0.000283196	-1.50195e-10	-0.660213
179264658	chr3:179264658:A:T	1.5554e-07	-0.528299	-0.693264	7.26975e-05	-1.13723	-0.645805	8.84325e-05	-1.13914	-0.684972
179264721	chr3:179264721:A:G	2.59096e-08	-1.7106	-1.30325	2.3937e-05	-1.58799	-1.30593	3.03484e-05	-1.58821	-1.3054
179264846	chr3:179264846:C:T	1.50212e-07	-0.327347	-0.929073	0.000164636	-0.0639811	-0.901629	0.000203468	-0.065446	-0.925398
179264932	chr3:179264932:C:G	5.62072e-08	-1.28417	-0.955251	2.99567e-05	-1.69741	-0.97218	3.72255e-05	-1.69773	-0.991623
179265011	chr3:179265011:A:G	2.06632e-07	-0.123965	-0.813564	0.000228633	0.146482	-0.783709	0.000281746	0.144731	-0.810079
179265031	chr3:179265031:T:G	2.05581e-07	-0.108424	-0.834206	0.000227518	0.162916	-0.805033	0.000280534	0.161153	-0.830813
179265081	chr3:179265081:G:A	1.23926e-07	-0.655345	-0.793442	0.000123952	-0.486106	-0.76334	0.000152756	-0.487505	-0.790004
179265181	chr3:179265181:G:T	8.22388e-07	1.47703	-1.03328	0.000597208	1.33511	-1.01219	0.000743304	1.33582	-1.03107
179265272	chr3:179265272:C:T	1.46055e-07	-1.50195e-10	-1.28449	0.00011998	-1.50195e-10	-1.28202	0.000151583	-1.50195e-10	-1.28522
179265520	chr3:179265520:A:T	4.11984e-07	0.806143	-1.05363	0.000107062	-0.373219	-1.02271	0.000134722	-0.372578	-1.03056
179265541	chr3:179265541:C:T	2.2748e-07	-1.50195e-10	-0.841407	0.000192105	-1.50195e-10	-0.811302	0.000242511	-1.50195e-10	-0.815305
179265568	chr3:179265568:A:T	1.47375e-07	-1.50195e-10	-1.27549	0.00012095	-1.50195e-10	-1.27396	0.000152795	-1.50195e-10	-1.27725
179265570	chr3:179265570:C:T	1.47048e-07	-1.50195e-10	-1.27771	0.000120676	-1.50195e-10	-1.27624	0.000152467	-1.50195e-10	-1.27941
179265576	chr3:179265576:C:A	4.56936e-07	-1.50195e-10	-0.143925	0.000361932	-1.50195e-10	-0.177889	0.000470875	-1.50195e-10	-0.15176
179265747	chr3:179265747:C:T	8.23384e-08	-0.552186	-1.30545	0.000136054	0.150241	-1.30653	0.000172009	0.14766	-1.30647
179265852	chr3:179265852:A:G	9.97027e-08	-0.474048	-1.19223	0.000105291	-0.188427	-1.22419	0.0001359	-0.189695	-1.20474
179266006	chr3:179266006:T:C	2.64355e-07	0.610062	-1.30124	8.825e-05	-0.308728	-1.28044	0.000110374	-0.305212	-1.29727
179266397	chr3:179266397:T:C	9.04819e-08	-0.533273	-1.23005	9.4379e-05	-0.266437	-1.25559	0.000121334	-0.267636	-1.24017
179266590	chr3:179266590:T:C	1.56104e-07	-1.50195e-10	-1.21795	0.000129617	-1.50195e-10	-1.20476	0.000164119	-1.50195e-10	-1.20576
179266866	chr3:179266866:G:A	9.29314e-08	-0.455852	-1.28076	4.06736e-05	-1.08864	-1.27512	5.16691e-05	-1.08599	-1.27551
179266891	chr3:179266891:T:C	5.44007e-07	1.33718	-1.30669	7.7177e-05	-0.422804	-1.30044	9.81729e-05	-0.414789	-1.30483
179266919	chr3:179266919:A:C	1.88418e-07	-1.50195e-10	-1.02981	0.000172908	-1.50195e-10	-0.916585	0.000202926	-1.50195e-10	-0.993511
179267095	chr3:179267095:AG:A	4.28538e-06	3.39011	-1.29561	0.000152789	0.236434	-1.27672	0.000193786	0.239064	-1.27866
179267102	chr3:179267102:C:T	2.91216e-08	-1.59027	-1.30672	2.33961e-05	-1.61147	-1.30531	2.96367e-05	-1.61114	-1.3062
179267123	chr3:179267123:G:A	1.25507e-07	-0.161864	-1.27424	2.27497e-05	-1.70041	-1.24438	2.86114e-05	-1.70143	-1.25111
179267409	chr3:179267409:C:T	1.54709e-07	-0.934022	-0.2929	6.27687e-05	-1.66877	-0.261121	7.7083e-05	-1.66846	-0.293015
179267776	chr3:179267776:C:G	1.64729e-07	0.133733	-1.2979	4.29735e-05	-1.01479	-1.29397	5.4224e-05	-1.01706	-1.29617
179267824	chr3:179267824:A:C	4.01895e-07	-0.272278	-3.16733e-10	8.76879e-05	-1.59556	-3.16733e-10	0.000111219	-1.59485	-3.16733e-10
179268244	chr3:179268244:G:C	1.74112e-07	-1.50195e-10	-1.10877	0.000140472	-1.50195e-10	-1.12434	0.000178346	-1.50195e-10	-1.12263
179268415	chr3:179268415:C:T	5.45309e-08	-1.70505	-0.564648	5.97757e-05	-1.46511	-0.513636	7.27097e-05	-1.46775	-0.552128
179268578	chr3:179268578:A:G	2.44287e-07	-1.50195e-10	-0.770124	0.000208366	-1.50195e-10	-0.730046	0.000262504	-1.50195e-10	-0.736089
179268660	chr3:179268660:C:T	7.44278e-08	-1.17752	-0.781119	4.55e-05	-1.58516	-0.666467	5.39682e-05	-1.58456	-0.733399
179269047	chr3:179269047:A:G	1.52308e-07	-1.50195e-10	-1.24256	0.000125669	-1.50195e-10	-1.23569	0.000159365	-1.50195e-10	-1.23516
179269190	chr3:179269190:T:C	1.46483e-07	-1.50195e-10	-1.28156	0.00011987	-1.50195e-10	-1.28293	0.000151795	-1.50195e-10	-1.28382
179269648	chr3:179269648:T:TA	1.57215e-07	-1.50195e-10	-1.21085	0.000129862	-1.50195e-10	-1.20287	0.000164714	-1.50195e-10	-1.20214
179269748	chr3:179269748:T:C	1.52549e-07	-0.272328	-0.968655	2.79576e-05	-1.70846	-1.0302	3.59414e-05	-1.70893	-1.01553
179269831	chr3:179269831:TTTGTC:T	1.62386e-07	-1.50195e-10	-1.1785	0.000135039	-1.50195e-10	-1.16378	0.00017165	-1.50195e-10	-1.16089
179270024	chr3:179270024:C:T	2.6251e-07	0.0470598	-0.745239	3.44125e-05	-1.71035	-0.820579	4.44556e-05	-1.71059	-0.801276
179270182	chr3:179270182:C:T	1.63784e-07	-1.50195e-10	-1.16992	0.00013421	-1.50195e-10	-1.16994	0.000169982	-1.50195e-10	-1.17066
179270196	chr3:179270196:G:A	2.86114e-08	-1.61706	-1.29761	3.49233e-05	-1.21408	-1.30211	4.43685e-05	-1.21535	-1.29848
179270197	chr3:179270197:C:T	2.45398e-07	-1.50195e-10	-0.765589	0.000209344	-1.50195e-10	-0.725363	0.000263729	-1.50195e-10	-0.731431
179270216	chr3:179270216:T:C	1.06448e-07	-1.60081	-3.16733e-10	7.9031e-05	-1.6995	-3.16733e-10	0.000100172	-1.69946	-3.16733e-10
179270235	chr3:179270235:T:C	8.54751e-07	-1.50195e-10	0.482341	0.000711679	-1.50195e-10	0.498283	0.000946252	-1.50195e-10	0.546156
179270287	chr3:179270287:G:A	4.7398e-08	-1.70447	-0.705414	5.18775e-05	-1.46068	-0.659781	6.33404e-05	-1.46334	-0.694488
179270303	chr3:179270303:A:G	2.35679e-06	2.62705	-1.13047	0.000157085	0.0583999	-1.07096	0.00019848	0.0606633	-1.07633
179270313	chr3:179270313:C:T	7.51806e-07	-1.50195e-10	0.354009	0.000624919	-1.50195e-10	0.368278	0.000830731	-1.50195e-10	0.415953
179270318	chr3:179270318:G:A	8.90116e-08	-1.27064	-0.509061	0.000102457	-1.01836	-0.421548	0.000125354	-1.01898	-0.456225
179270502	chr3:179270502:C:T	1.4291e-07	-1.50195e-10	-1.30625	0.000117104	-1.50195e-10	-1.30628	0.000148417	-1.50195e-10	-1.30633
179270529	chr3:179270529:C:T	1.42926e-07	-0.27985	-1.02629	2.65524e-05	-1.70848	-1.08174	3.40832e-05	-1.70895	-1.0686
179270776	chr3:179270776:T:C	3.55949e-08	-1.45788	-1.23838	2.29934e-05	-1.68173	-1.25241	2.94271e-05	-1.68301	-1.24143
179270913	chr3:179270913:T:C	9.15756e-08	-1.16631	-0.584993	4.49817e-05	-1.70345	-0.559633	5.54457e-05	-1.70333	-0.58762
179271046	chr3:179271046:A:C	6.75558e-08	-1.71066	-0.344856	6.98947e-05	-1.54667	-0.275684	8.5765e-05	-1.54687	-0.307875
179271200	chr3:179271200:T:C	1.40868e-06	-1.50195e-10	0.98194	0.00117678	-1.50195e-10	1.00119	0.00157509	-1.50195e-10	1.05572
179271265	chr3:179271265:TAAG:T	3.67677e-07	-1.50195e-10	-0.361265	0.0003208	-1.50195e-10	-0.298526	0.000414145	-1.50195e-10	-0.280138
179271479	chr3:179271479:A:G	1.86688e-07	-1.50195e-10	-1.03903	0.000151351	-1.50195e-10	-1.04975	0.000189442	-1.50195e-10	-1.06227
179271578	chr3:179271578:A:G	1.08828e-07	-0.309778	-1.26892	5.66318e-05	-0.761111	-1.27166	7.15868e-05	-0.761867	-1.27358
179271608	chr3:179271608:C:T	1.2981e-07	-0.159371	-1.24303	4.4887e-05	-1.00356	-1.26163	5.72535e-05	-1.00317	-1.25569
179271633	chr3:179271633:C:T	1.68518e-07	-0.0464231	-1.095	2.85423e-05	-1.5619	-1.15606	3.7124e-05	-1.56063	-1.13146
179271650	chr3:179271650:G:A	1.41796e-07	-0.139708	-1.17437	6.22147e-05	-0.760699	-1.17805	7.93642e-05	-0.752636	-1.17967
179271679	chr3:179271679:A:G	1.48502e-07	-1.50195e-10	-1.26787	0.00012187	-1.50195e-10	-1.26639	0.000154505	-1.50195e-10	-1.26612
179271688	chr3:179271688:C:A	3.42371e-08	-1.46275	-1.27241	2.53588e-05	-1.55679	-1.27943	3.23358e-05	-1.55835	-1.27183
179271956	chr3:179271956:C:T	8.93504e-08	-0.834688	-0.941216	0.000129578	-0.304575	-0.900488	0.000167094	-0.301756	-0.886042
179272245	chr3:179272245:A:C	1.53384e-07	-1.50195e-10	-1.23552	0.000126339	-1.50195e-10	-1.23038	0.000160735	-1.50195e-10	-1.2266
179272469	chr3:179272469:T:C	1.67407e-07	-1.50195e-10	-1.14804	0.000136384	-1.50195e-10	-1.15387	0.000173522	-1.50195e-10	-1.15005
179272562	chr3:179272562:G:A	6.85802e-07	-1.50195e-10	0.26212	0.000536769	-1.50195e-10	0.216223	0.000682539	-1.50195e-10	0.219467
179272614	chr3:179272614:G:C	2.9425e-08	-1.71093	-1.1757	3.40771e-05	-1.34057	-1.20015	4.37012e-05	-1.33982	-1.18916
179272674	chr3:179272674:C:T	2.71996e-08	-1.66086	-1.3044	2.61532e-05	-1.50076	-1.30462	3.31596e-05	-1.49968	-1.30534
179272837	chr3:179272837:T:C	1.49571e-07	-1.50195e-10	-1.2607	0.000122263	-1.50195e-10	-1.26317	0.000154648	-1.50195e-10	-1.2652
179273093	chr3:179273093:C:T	1.42947e-07	-1.50195e-10	-1.30599	0.000117533	-1.50195e-10	-1.30263	0.000149062	-1.50195e-10	-1.30199
179273532	chr3:179273532:G:A	1.60296e-07	-1.50195e-10	-1.19144	0.000131765	-1.50195e-10	-1.18832	0.000167154	-1.50195e-10	-1.18744
179273617	chr3:179273617:A:G	4.71368e-08	-1.18656	-1.22885	6.00628e-05	-0.744542	-1.22941	7.67833e-05	-0.742262	-1.2231
179273658	chr3:179273658:G:A	2.44902e-07	-1.50195e-10	-0.767609	0.000215901	-1.50195e-10	-0.694525	0.000277913	-1.50195e-10	-0.679046
179273669	chr3:179273669:AC:A	1.71637e-07	-1.50195e-10	-1.12308	0.000140035	-1.50195e-10	-1.12745	0.000178218	-1.50195e-10	-1.12335
179273705	chr3:179273705:G:A	1.449e-07	-1.50195e-10	-1.29243	0.000119025	-1.50195e-10	-1.29001	0.000150891	-1.50195e-10	-1.2898
179273820	chr3:179273820:G:A	4.10385e-07	1.04666	-1.29803	0.000124551	0.0620079	-1.30663	0.000159448	0.0660315	-1.30067
179274076	chr3:179274076:ATC:A	5.02812e-08	-1.55968	-0.79116	3.85986e-05	-1.64544	-0.770691	4.77448e-05	-1.64581	-0.794672
179274154	chr3:179274154:C:T	6.21167e-07	-1.50195e-10	0.163132	0.000508756	-1.50195e-10	0.162624	0.000637579	-1.50195e-10	0.151324
179274163	chr3:179274163:C:T	9.69528e-08	-0.415344	-1.2789	5.5968e-05	-0.769033	-1.27553	7.12011e-05	-0.768846	-1.272
179274747	chr3:179274747:A:G	5.40847e-08	-1.0395	-1.23841	7.14839e-05	-0.560068	-1.2398	9.13597e-05	-0.557654	-1.2339
179274825	chr3:179274825:A:G	1.6953e-07	-1.50195e-10	-1.13544	0.000138758	-1.50195e-10	-1.13661	0.000175182	-1.50195e-10	-1.14053
179275067	chr3:179275067:A:T	1.54604e-07	-1.50195e-10	-1.2276	0.000127886	-1.50195e-10	-1.2182	0.000161623	-1.50195e-10	-1.22109
179275130	chr3:179275130:T:G	1.58441e-07	-1.50195e-10	-1.20309	0.000131231	-1.50195e-10	-1.19239	0.000165786	-1.50195e-10	-1.19566
179275468	chr3:179275468:C:T	1.50402e-07	-1.50195e-10	-1.25516	0.000122943	-1.50195e-10	-1.25762	0.000155489	-1.50195e-10	-1.25978
179275948	chr3:179275948:C:T	9.65544e-08	-1.69836	-3.16733e-10	7.82784e-05	-1.70907	-3.16733e-10	9.92228e-05	-1.70899	-3.16733e-10
179276075	chr3:179276075:T:C	1.67437e-07	-1.50195e-10	-1.14786	0.000138987	-1.50195e-10	-1.13496	0.000176089	-1.50195e-10	-1.13537
179276159	chr3:179276159:C:G	3.24058e-08	-1.49155	-1.29859	2.40045e-05	-1.5894	-1.3017	3.04902e-05	-1.58918	-1.29977
179276234	chr3:179276234:G:A	5.84626e-07	-1.50195e-10	0.102504	0.00055769	-1.50195e-10	0.254459	0.000699317	-1.50195e-10	0.243751
179276505	chr3:179276505:A:G	1.53907e-07	-1.50195e-10	-1.23212	0.000127349	-1.50195e-10	-1.22242	0.000160904	-1.50195e-10	-1.22555
179276513	chr3:179276513:G:A	1.78095e-07	-1.50195e-10	-1.08615	0.000146561	-1.50195e-10	-1.0819	0.000186006	-1.50195e-10	-1.08057
179276542	chr3:179276542:T:TG	2.36058e-07	-1.50195e-10	-0.804393	0.000194214	-1.50195e-10	-0.800384	0.000246816	-1.50195e-10	-0.797711
179277785	chr3:179277785:T:C	1.51492e-07	-1.50195e-10	-1.24794	0.000123758	-1.50195e-10	-1.25102	0.000156539	-1.50195e-10	-1.25305
179277839	chr3:179277839:A:G	3.15582e-08	-1.60395	-1.21268	2.30628e-05	-1.69314	-1.23798	2.94856e-05	-1.69311	-1.22934
179277869	chr3:179277869:A:G	3.2145e-08	-1.59038	-1.20783	2.32952e-05	-1.68735	-1.23374	2.97899e-05	-1.68732	-1.22486
179277954	chr3:179277954:G:A	1.52355e-07	-1.50195e-10	-1.24225	0.000123457	-1.50195e-10	-1.25345	0.000156753	-1.50195e-10	-1.25168
179278055	chr3:179278055:G:A	2.28899e-07	-1.50195e-10	-0.83519	0.000189137	-1.50195e-10	-0.82687	0.000239315	-1.50195e-10	-0.828571
179278355	chr3:179278355:A:G	1.82915e-07	-1.50195e-10	-1.05945	0.000150012	-1.50195e-10	-1.05863	0.000189937	-1.50195e-10	-1.05966
179278489	chr3:179278489:C:T	1.53187e-07	-1.50195e-10	-1.23681	0.000125469	-1.50195e-10	-1.23728	0.000158844	-1.50195e-10	-1.23843
179278648	chr3:179278648:T:C	1.54845e-07	-1.50195e-10	-1.22605	0.000126021	-1.50195e-10	-1.2329	0.000159955	-1.50195e-10	-1.23146
179278883	chr3:179278883:A:C	3.12776e-08	-1.61628	-1.20928	2.30195e-05	-1.69801	-1.23499	2.94348e-05	-1.69799	-1.22619
179278888	chr3:179278888:T:C	3.0133e-08	-1.55752	-1.30533	2.21795e-05	-1.66989	-1.30029	2.80487e-05	-1.66982	-1.30259
179279246	chr3:179279246:AT:A	1.55415e-07	-1.50195e-10	-1.22237	0.000127288	-1.50195e-10	-1.22289	0.000161127	-1.50195e-10	-1.22416
179279311	chr3:179279311:A:G	1.62453e-07	-1.50195e-10	-1.17808	0.000133453	-1.50195e-10	-1.17559	0.000168944	-1.50195e-10	-1.17679
179279756	chr3:179279756:C:T	2.66622e-08	-1.69165	-1.29358	2.13528e-05	-1.7063	-1.30186	2.7139e-05	-1.70631	-1.29907
179279791	chr3:179279791:T:C	1.56512e-07	-1.50195e-10	-1.21534	0.000128175	-1.50195e-10	-1.21595	0.000162237	-1.50195e-10	-1.2173
179279859	chr3:179279859:A:G	2.29199e-07	-1.50195e-10	-0.833879	0.000189388	-1.50195e-10	-0.825547	0.000239631	-1.50195e-10	-0.827252
179279990	chr3:179279990:G:A	3.12569e-08	-1.51954	-1.30669	2.24474e-05	-1.65279	-1.30538	2.84272e-05	-1.65271	-1.3063
179280090	chr3:179280090:G:C	1.75419e-07	-1.50195e-10	-1.10129	0.000144801	-1.50195e-10	-1.09398	0.000182857	-1.50195e-10	-1.09765
179280100	chr3:179280100:A:G	1.42933e-07	-1.50195e-10	-1.30609	0.000117136	-1.50195e-10	-1.30601	0.000148445	-1.50195e-10	-1.30614
179280216	chr3:179280216:T:C	2.28912e-07	-1.50195e-10	-0.835133	0.00018915	-1.50195e-10	-0.826805	0.00023933	-1.50195e-10	-0.828508
179280239	chr3:179280239:T:C	2.29322e-07	-1.50195e-10	-0.833342	0.000189492	-1.50195e-10	-0.824999	0.000239762	-1.50195e-10	-0.826705
179280313	chr3:179280313:G:A	9.42105e-08	-0.951152	-0.771786	6.17696e-05	-1.23897	-0.706962	7.75454e-05	-1.23922	-0.716266
179280356	chr3:179280356:G:C	2.18649e-07	-1.50195e-10	-0.881003	0.000180586	-1.50195e-10	-0.873136	0.00022852	-1.50195e-10	-0.87473
179280603	chr3:179280603:A:G	2.21292e-07	-1.50195e-10	-0.868986	0.000182798	-1.50195e-10	-0.860961	0.000231308	-1.50195e-10	-0.862602
179280640	chr3:179280640:T:C	1.72282e-07	-1.50195e-10	-1.11934	0.000143028	-1.50195e-10	-1.1063	0.000181812	-1.50195e-10	-1.10338
179280671	chr3:179280671:C:T	1.70777e-07	-1.50195e-10	-1.12811	0.00014044	-1.50195e-10	-1.12456	0.000177901	-1.50195e-10	-1.12513
179280675	chr3:179280675:T:A	3.1675e-08	-1.53352	-1.27942	2.25803e-05	-1.66041	-1.29186	2.87384e-05	-1.66033	-1.28779
179280899	chr3:179280899:C:T	2.30624e-07	-1.50195e-10	-0.827679	0.000190577	-1.50195e-10	-0.819287	0.000241133	-1.50195e-10	-0.821003
179280925	chr3:179280925:G:A	2.42295e-07	-1.50195e-10	-0.778314	0.000200258	-1.50195e-10	-0.76974	0.000253338	-1.50195e-10	-0.771627
179281324	chr3:179281324:C:G	2.21406e-07	-0.86847	-3.16733e-10	0.000137722	-1.1441	-3.16733e-10	0.000174675	-1.14342	-3.16733e-10
179281509	chr3:179281509:G:A	1.83201e-07	-1.50195e-10	-1.05788	0.000150248	-1.50195e-10	-1.05706	0.000190236	-1.50195e-10	-1.05809
179281555	chr3:179281555:G:A	2.27047e-07	-1.50195e-10	-0.843312	0.000187594	-1.50195e-10	-0.835063	0.000237366	-1.50195e-10	-0.836751
179281769	chr3:179281769:A:C	2.28879e-07	-1.50195e-10	-0.835275	0.000189121	-1.50195e-10	-0.826957	0.000239294	-1.50195e-10	-0.828659
179281868	chr3:179281868:T:TAAC	2.28899e-07	-1.50195e-10	-0.83519	0.000189137	-1.50195e-10	-0.82687	0.000239315	-1.50195e-10	-0.828571
179282280	chr3:179282280:C:T	2.22024e-07	-1.50195e-10	-0.865685	0.000183401	-1.50195e-10	-0.857671	0.000232066	-1.50195e-10	-0.859331
179282401	chr3:179282401:GC:G	1.50556e-07	-1.50195e-10	-1.25414	0.000123011	-1.50195e-10	-1.25707	0.000155608	-1.50195e-10	-1.25901
179282616	chr3:179282616:A:G	1.56546e-07	-1.50195e-10	-1.21512	0.000127346	-1.50195e-10	-1.22244	0.000161651	-1.50195e-10	-1.22092
179283182	chr3:179283182:G:C	2.29025e-07	-1.50195e-10	-0.834638	0.000189244	-1.50195e-10	-0.826306	0.00023945	-1.50195e-10	-0.828009
179283673	chr3:179283673:A:C	1.56054e-07	-1.50195e-10	-1.21827	0.000126965	-1.50195e-10	-1.22544	0.000161161	-1.50195e-10	-1.22395
179283710	chr3:179283710:T:C	2.5166e-07	-1.50195e-10	-0.740389	0.000208267	-1.50195e-10	-0.730525	0.000263324	-1.50195e-10	-0.732967
179283768	chr3:179283768:T:C	1.18346e-07	-1.49486	-3.16733e-10	7.9974e-05	-1.68764	-3.16733e-10	0.000101387	-1.68741	-3.16733e-10
179283836	chr3:179283836:C:T	2.24637e-07	-0.853983	-3.16733e-10	0.000139698	-1.12986	-3.16733e-10	0.000177181	-1.12918	-3.16733e-10
179283902	chr3:179283902:C:T	2.69326e-08	-1.69557	-1.27956	2.16284e-05	-1.70289	-1.29245	2.75366e-05	-1.7029	-1.28793
179283979	chr3:179283979:A:G	2.54967e-07	-1.50195e-10	-0.727333	0.000211025	-1.50195e-10	-0.717367	0.000266807	-1.50195e-10	-0.719829
179284111	chr3:179284111:T:C	1.52329e-07	-1.50195e-10	-1.24242	0.000124426	-1.50195e-10	-1.24563	0.000157372	-1.50195e-10	-1.24774
179284173	chr3:179284173:G:A	2.67269e-07	-1.50195e-10	-0.680214	0.000221317	-1.50195e-10	-0.669747	0.000279776	-1.50195e-10	-0.672363
179284298	chr3:179284298:T:C	2.99969e-07	-1.50195e-10	-0.56479	0.000247546	-1.50195e-10	-0.557748	0.000312391	-1.50195e-10	-0.562097
179284637	chr3:179284637:A:G	2.52811e-07	-1.50195e-10	-0.735828	0.000209227	-1.50195e-10	-0.725925	0.000264538	-1.50195e-10	-0.728369
179284792	chr3:179284792:C:T	3.12419e-08	-1.68028	-1.14643	2.62107e-05	-1.70935	-1.09383	3.29068e-05	-1.70935	-1.10333
179285065	chr3:179285065:G:A	1.52383e-07	-1.50195e-10	-1.24207	0.000124468	-1.50195e-10	-1.2453	0.000157425	-1.50195e-10	-1.24741
179285151	chr3:179285151:G:A	1.43074e-07	-1.50195e-10	-1.3051	0.000117227	-1.50195e-10	-1.30523	0.000148611	-1.50195e-10	-1.30502
179285267	chr3:179285267:A:G	2.86615e-07	-1.50195e-10	-0.610329	0.000240288	-1.50195e-10	-0.587507	0.000308225	-1.50195e-10	-0.575522
179285446	chr3:179285446:C:T	2.50621e-07	-1.50195e-10	-0.744525	0.000207431	-1.50195e-10	-0.734546	0.000262227	-1.50195e-10	-0.737142
179285609	chr3:179285609:C:T	2.50339e-07	-1.50195e-10	-0.745653	0.000207159	-1.50195e-10	-0.735857	0.000261929	-1.50195e-10	-0.738279
179285719	chr3:179285719:G:A	2.51599e-07	-1.50195e-10	-0.740634	0.000208213	-1.50195e-10	-0.730784	0.000263258	-1.50195e-10	-0.733221
179286022	chr3:179286022:A:G	1.64438e-07	-1.16593	-3.16733e-10	0.00017213	-0.921093	-3.16733e-10	0.000218463	-0.919735	-3.16733e-10
179286040	chr3:179286040:G:A	3.09531e-08	-1.68518	-1.15082	2.39345e-05	-1.70793	-1.18609	3.07275e-05	-1.70794	-1.17325
179286079	chr3:179286079:G:A	2.51419e-07	-1.50195e-10	-0.741346	0.000208062	-1.50195e-10	-0.731509	0.000263068	-1.50195e-10	-0.73394
179286293	chr3:179286293:T:C	1.61103e-07	-1.50195e-10	-1.18643	0.000133517	-1.50195e-10	-1.17511	0.000168616	-1.50195e-10	-1.17873
179286573	chr3:179286573:A:G	5.77123e-06	-1.50195e-10	2.39217	0.00495664	-1.50195e-10	2.43914	0.00667655	-1.50195e-10	2.5
179286706	chr3:179286706:C:T	1.50942e-07	-1.50195e-10	-1.25158	0.000122946	-1.50195e-10	-1.2576	0.000155457	-1.50195e-10	-1.25999
179286718	chr3:179286718:G:A	1.59916e-07	-1.50195e-10	-1.19382	0.000130476	-1.50195e-10	-1.19816	0.000164904	-1.50195e-10	-1.20099
179286761	chr3:179286761:T:C	4.53114e-07	1.15417	-1.30649	9.41397e-05	-0.217826	-1.30674	0.000120445	-0.208424	-1.30674
179286770	chr3:179286770:C:T	1.91604e-07	-1.01304	-3.16733e-10	0.000114666	-1.32732	-3.16733e-10	0.000145979	-1.32289	-3.16733e-10
179286773	chr3:179286773:A:G	3.38682e-08	-1.58	-1.16599	2.36338e-05	-1.70006	-1.20661	3.04268e-05	-1.7007	-1.19033
179286781	chr3:179286781:A:G	3.99761e-08	-1.31169	-1.26849	2.74406e-05	-1.51166	-1.24566	3.48508e-05	-1.51199	-1.24328
179286905	chr3:179286905:T:G	2.14226e-07	-1.50195e-10	-0.90144	0.000177666	-1.50195e-10	-0.889439	0.000222779	-1.50195e-10	-0.900172
179286908	chr3:179286908:A:C	2.12302e-07	-1.50195e-10	-0.910461	0.000176051	-1.50195e-10	-0.898569	0.000220785	-1.50195e-10	-0.909163
179287060	chr3:179287060:C:T	1.8581e-07	-1.50195e-10	-1.04375	0.000153318	-1.50195e-10	-1.03683	0.000193917	-1.50195e-10	-1.03893
179287220	chr3:179287220:T:C	1.56735e-07	-1.50195e-10	-1.21391	0.000129061	-1.50195e-10	-1.20906	0.00016333	-1.50195e-10	-1.21058
179287328	chr3:179287328:G:T	2.26788e-07	-1.50195e-10	-0.844452	0.000185268	-1.50195e-10	-0.847543	0.000232803	-1.50195e-10	-0.856162
179287368	chr3:179287368:T:G	3.29676e-08	-1.69904	-1.0739	2.88933e-05	-1.5933	-1.11244	3.76337e-05	-1.59345	-1.08501
179287391	chr3:179287391:C:T	2.74951e-08	-1.70616	-1.2483	2.40043e-05	-1.62166	-1.26946	3.08273e-05	-1.6218	-1.25615
179287679	chr3:179287679:T:C	1.6685e-07	-1.50195e-10	-1.15138	0.000162438	-1.50195e-10	-0.979048	0.00017855	-1.50195e-10	-1.12148
179287913	chr3:179287913:C:T	7.41228e-08	-1.08472	-0.878022	8.73709e-05	-0.77895	-0.820232	0.000104958	-0.776861	-0.87593
179288281	chr3:179288281:A:G	3.49107e-08	-1.65948	-1.0562	3.23872e-05	-1.49468	-1.0969	4.20447e-05	-1.49486	-1.07276
179288601	chr3:179288601:C:T	3.34884e-08	-1.65673	-1.10054	3.12632e-05	-1.48965	-1.13725	4.04991e-05	-1.48984	-1.11524
179288882	chr3:179288882:T:C	1.43843e-07	-1.50195e-10	-1.29975	0.000118176	-1.50195e-10	-1.29717	0.000149658	-1.50195e-10	-1.298
179289253	chr3:179289253:T:A	5.05014e-08	-1.04227	-1.3042	2.19094e-05	-1.67624	-1.30618	2.77893e-05	-1.67506	-1.30665
179289290	chr3:179289290:C:A	2.11084e-07	-1.50195e-10	-0.916215	0.000175542	-1.50195e-10	-0.901465	0.000222082	-1.50195e-10	-0.903307
179289479	chr3:179289479:C:T	1.48998e-07	-1.50195e-10	-1.26454	0.000121588	-1.50195e-10	-1.2687	0.00015397	-1.50195e-10	-1.26959
179289733	chr3:179289733:G:A	3.09876e-07	-1.50195e-10	-0.532296	0.000255813	-1.50195e-10	-0.524896	0.000320151	-1.50195e-10	-0.537559
179289776	chr3:179289776:C:G	4.1272e-08	-1.63123	-0.917053	3.9011e-05	-1.4403	-0.965204	5.08769e-05	-1.4405	-0.936447
179289823	chr3:179289823:T:C	3.66654e-08	-1.6301	-1.03654	3.48638e-05	-1.43907	-1.07882	4.53301e-05	-1.43928	-1.0531
179289846	chr3:179289846:C:T	2.28702e-07	-1.50195e-10	-0.836051	0.000189903	-1.50195e-10	-0.822833	0.000238362	-1.50195e-10	-0.832562
179290272	chr3:179290272:C:T	3.3146e-08	-1.62454	-1.14301	3.20034e-05	-1.42803	-1.17547	4.13479e-05	-1.42824	-1.15609
179290340	chr3:179290340:C:T	1.49466e-07	-1.50195e-10	-1.2614	0.000121949	-1.50195e-10	-1.26574	0.000154424	-1.50195e-10	-1.26665
179290357	chr3:179290357:C:T	2.95813e-08	-1.66909	-1.21224	2.75796e-05	-1.51573	-1.23654	3.54608e-05	-1.51591	-1.22201
179291312	chr3:179291312:T:C	8.71828e-08	-1.02494	-0.77552	0.000104721	-0.703945	-0.7141	0.000125203	-0.701762	-0.774652
179291657	chr3:179291657:G:T	3.79533e-08	-1.5983	-1.03381	3.67124e-05	-1.39038	-1.07585	4.7739e-05	-1.39055	-1.05006
179291964	chr3:179291964:A:T	6.10046e-08	-0.877406	-1.28011	3.21199e-05	-1.32854	-1.27133	4.09375e-05	-1.32523	-1.26907
179292457	chr3:179292457:G:A	1.51289e-07	-1.50195e-10	-1.24927	0.000123379	-1.50195e-10	-1.25408	0.000156205	-1.50195e-10	-1.25518
179292467	chr3:179292467:T:C	2.63497e-08	-1.69163	-1.30538	2.45104e-05	-1.56358	-1.30666	3.10641e-05	-1.56369	-1.30661
179292481	chr3:179292481:G:A	2.6358e-08	-1.69195	-1.30475	2.44882e-05	-1.56442	-1.30674	3.10457e-05	-1.56453	-1.30637
179292604	chr3:179292604:T:C	4.22096e-07	-1.50195e-10	-0.223235	0.000334293	-1.50195e-10	-0.257327	0.000425216	-1.50195e-10	-0.253755
179292783	chr3:179292783:T:TC	1.49814e-07	-1.50195e-10	-1.25907	0.00012223	-1.50195e-10	-1.26344	0.000154766	-1.50195e-10	-1.26444
179292926	chr3:179292926:G:A	2.63705e-08	-1.6911	-1.30512	2.4542e-05	-1.56225	-1.30671	3.11084e-05	-1.56236	-1.30652
179292961	chr3:179292961:A:T	2.36227e-07	-1.50195e-10	-0.803678	0.000196258	-1.50195e-10	-0.789913	0.000246269	-1.50195e-10	-0.799928
179292973	chr3:179292973:G:A	2.63172e-08	-1.69212	-1.30613	2.45979e-05	-1.56516	-1.30153	3.10942e-05	-1.56527	-1.30406
179293047	chr3:179293047:G:A	2.02572e-07	-1.50195e-10	-0.957375	0.000172305	-1.50195e-10	-0.92008	0.00021721	-1.50195e-10	-0.925489
179293052	chr3:179293052:T:C	2.63712e-08	-1.69064	-1.30556	2.45753e-05	-1.56099	-1.30662	3.11433e-05	-1.5611	-1.30666
179293060	chr3:179293060:C:G	2.6353e-08	-1.6913	-1.30559	2.45322e-05	-1.56275	-1.30661	3.10881e-05	-1.56286	-1.30666
179293077	chr3:179293077:G:A	2.63399e-08	-1.69145	-1.30594	2.45262e-05	-1.56316	-1.30644	3.10735e-05	-1.56327	-1.30673
179293497	chr3:179293497:AACCTCATTAG:A	2.61948e-08	-1.6963	-1.30661	2.42594e-05	-1.57726	-1.30328	3.06832e-05	-1.57737	-1.30526
179293757	chr3:179293757:A:G	1.55235e-07	-1.50195e-10	-1.22353	0.000127932	-1.50195e-10	-1.21784	0.000161796	-1.50195e-10	-1.22002
179294109	chr3:179294109:C:A	1.12626e-06	0.571904	0.186287	0.000580629	0.156812	0.137956	0.00073522	0.166125	0.127691
179294212	chr3:179294212:C:T	5.94153e-08	-0.888624	-1.29529	3.13453e-05	-1.33491	-1.28937	3.99204e-05	-1.33164	-1.28783
179294287	chr3:179294287:G:A	1.36857e-06	-1.50195e-10	0.953055	0.00116181	-1.50195e-10	0.988392	0.00155166	-1.50195e-10	1.04073
179294341	chr3:179294341:T:G	2.65005e-08	-1.68588	-1.30543	2.50479e-05	-1.54862	-1.29994	3.16495e-05	-1.54874	-1.30289
179294452	chr3:179294452:A:T	2.7229e-08	-1.68833	-1.27586	2.51818e-05	-1.55408	-1.28914	3.20802e-05	-1.5542	-1.28391
179294923	chr3:179294923:G:A	6.93365e-07	-1.50195e-10	0.273088	0.000616992	-1.50195e-10	0.355512	0.000795082	-1.50195e-10	0.372091
179295164	chr3:179295164:T:C	1.68158e-07	-1.50195e-10	-1.14357	0.000138008	-1.50195e-10	-1.14203	0.000174255	-1.50195e-10	-1.14583
179295300	chr3:179295300:C:T	5.7424e-08	-0.911537	-1.30647	3.02825e-05	-1.35209	-1.30668	3.85101e-05	-1.34891	-1.30652
179295493	chr3:179295493:A:G	1.14286e-06	0.651405	0.121414	0.000585663	0.229247	0.0741533	0.000741899	0.238742	0.0641181
179295946	chr3:179295946:T:C	5.66063e-08	-0.926956	-1.30539	2.99668e-05	-1.36274	-1.30651	3.80938e-05	-1.35962	-1.30668
179295998	chr3:179295998:C:T	2.50963e-07	-1.50195e-10	-0.743163	0.000233725	-1.50195e-10	-0.615198	0.000295908	-1.50195e-10	-0.616304
179296072	chr3:179296072:T:C	5.49102e-08	-0.956034	-1.30674	2.94121e-05	-1.3817	-1.30624	3.74067e-05	-1.37865	-1.30585
179296410	chr3:179296410:C:T	1.84222e-07	-1.50195e-10	-1.05233	0.000153461	-1.50195e-10	-1.0359	0.000193697	-1.50195e-10	-1.04006
179296437	chr3:179296437:C:A	1.70249e-07	-1.50195e-10	-1.1312	0.000139643	-1.50195e-10	-1.13025	0.000176938	-1.50195e-10	-1.13055
179296463	chr3:179296463:A:G	9.74914e-08	-1.68871	-3.16733e-10	8.63773e-05	-1.61062	-3.16733e-10	0.000109481	-1.6106	-3.16733e-10
179296502	chr3:179296502:G:A	3.10012e-07	-1.50195e-10	-0.531858	0.000255929	-1.50195e-10	-0.524443	0.000320294	-1.50195e-10	-0.537114
179296985	chr3:179296985:G:A	2.85262e-08	-1.66873	-1.24891	2.65449e-05	-1.52032	-1.27018	3.40876e-05	-1.52054	-1.25688
179297275	chr3:179297275:T:G	1.53723e-07	-1.50195e-10	-1.23332	0.000125126	-1.50195e-10	-1.24002	0.000158428	-1.50195e-10	-1.24105
179297395	chr3:179297395:C:T	1.50349e-07	-1.50195e-10	-1.25551	0.000121492	-1.50195e-10	-1.26949	0.000153417	-1.50195e-10	-1.27319
179297527	chr3:179297527:T:C	5.69954e-08	-0.919582	-1.30592	3.01337e-05	-1.35699	-1.30671	3.83135e-05	-1.35382	-1.30673
179297564	chr3:179297564:C:T	2.78924e-07	-0.140846	-0.496682	0.000121874	-0.740945	-0.525415	0.000156276	-0.740198	-0.514532
179297712	chr3:179297712:A:G	2.94189e-07	-0.584247	-3.16733e-10	7.86455e-05	-1.70439	-3.16733e-10	9.96711e-05	-1.70448	-3.16733e-10
179297721	chr3:179297721:T:C	5.90237e-08	-0.883826	-1.3067	3.08372e-05	-1.3342	-1.30642	3.92251e-05	-1.33093	-1.30611
179297745	chr3:179297745:T:A	1.77518e-07	-1.50195e-10	-1.0894	0.000147689	-1.50195e-10	-1.07423	0.00018647	-1.50195e-10	-1.07808
179297917	chr3:179297917:C:T	2.6645e-07	-1.50195e-10	-0.683284	0.000221329	-1.50195e-10	-0.669693	0.000284654	-1.50195e-10	-0.655079
179298093	chr3:179298093:T:C	1.20219e-06	2.03669	-1.21326	0.000213118	0.523999	-1.2315	0.00027416	0.536533	-1.22917
179298413	chr3:179298413:G:A	2.47529e-07	-1.50195e-10	-0.756941	0.000204137	-1.50195e-10	-0.750551	0.000256064	-1.50195e-10	-0.760927
179298942	chr3:179298942:T:C	1.43793e-07	-1.50195e-10	-1.30009	0.000118128	-1.50195e-10	-1.29758	0.000149595	-1.50195e-10	-1.29842
179298953	chr3:179298953:G:A	2.62009e-07	-1.50195e-10	-0.700089	0.000217056	-1.50195e-10	-0.68919	0.000279101	-1.50195e-10	-0.674781
179299174	chr3:179299174:G:A	5.10371e-08	-1.03111	-1.30481	2.79334e-05	-1.43736	-1.30216	3.55399e-05	-1.43459	-1.30111
179299214	chr3:179299214:T:C	2.71823e-07	-1.50195e-10	-0.66332	0.000224291	-1.50195e-10	-0.656401	0.000281103	-1.50195e-10	-0.667631
179299332	chr3:179299332:T:C	5.43191e-08	-0.966858	-1.30674	2.2437e-05	-1.65699	-1.30164	2.8429e-05	-1.65551	-1.30343
179299372	chr3:179299372:G:A	6.01444e-08	-0.865003	-1.30672	3.12308e-05	-1.32199	-1.30595	3.97341e-05	-1.31867	-1.30548
179299754	chr3:179299754:G:A	2.62257e-08	-1.69695	-1.30478	2.13483e-05	-1.70982	-1.29855	2.70174e-05	-1.70984	-1.30004
179300161	chr3:179300161:T:C	5.95429e-08	-0.875052	-1.30672	3.10237e-05	-1.32862	-1.30597	3.94691e-05	-1.32533	-1.3055
179300163	chr3:179300163:C:T	1.71595e-07	-1.50195e-10	-1.12333	0.000142424	-1.50195e-10	-1.11054	0.000179982	-1.50195e-10	-1.1135
179300607	chr3:179300607:T:C	3.28051e-07	-0.4753	-3.16733e-10	0.000147204	-1.07753	-3.16733e-10	0.0001871	-1.07471	-3.16733e-10
179300617	chr3:179300617:C:T	6.14367e-08	-0.848115	-1.30235	3.20532e-05	-1.30299	-1.29895	4.08116e-05	-1.29957	-1.29782
179300670	chr3:179300670:G:A	1.67564e-07	-1.50195e-10	-1.1471	0.000139062	-1.50195e-10	-1.13443	0.000175634	-1.50195e-10	-1.13795
179300685	chr3:179300685:C:T	1.63282e-07	-1.50195e-10	-1.17299	0.000134447	-1.50195e-10	-1.16817	0.00016976	-1.50195e-10	-1.17197
179300970	chr3:179300970:T:A	8.28288e-08	-1.16507	-0.686622	9.5339e-05	-0.889801	-0.622104	0.000113521	-0.887663	-0.686703
179301137	chr3:179301137:C:T	6.37712e-08	-0.903564	-1.2096	2.68741e-05	-1.5344	-1.24378	3.44368e-05	-1.53046	-1.23677
179301144	chr3:179301144:G:A	1.59165e-07	-1.50195e-10	-1.19853	0.000131243	-1.50195e-10	-1.19229	0.000166431	-1.50195e-10	-1.19177
179301243	chr3:179301243:A:G	2.61771e-08	-1.70177	-1.30181	2.36486e-05	-1.59998	-1.30606	3.00147e-05	-1.6	-1.30466
179301268	chr3:179301268:G:T	5.46878e-07	0.839201	-0.803445	0.0002659	0.339685	-0.825909	0.000334236	0.348247	-0.842751
179301371	chr3:179301371:A:G	2.79078e-08	-1.65969	-1.27988	2.7385e-05	-1.49547	-1.26388	3.44455e-05	-1.49554	-1.27143
179301449	chr3:179301449:A:G	2.58734e-08	-1.7086	-1.30665	2.30426e-05	-1.62807	-1.30393	2.91561e-05	-1.62809	-1.3056
179301682	chr3:179301682:A:C	1.45069e-06	0.298513	0.712816	0.000750689	-0.109645	0.661292	0.000945532	-0.101486	0.646881
179301917	chr3:179301917:A:G	9.32882e-08	-0.577484	-1.15529	4.98721e-05	-1.02142	-1.13847	6.39245e-05	-1.01763	-1.13102
179302277	chr3:179302277:G:A	6.97519e-08	-0.763278	-1.26025	7.59429e-05	-0.489976	-1.24939	9.70832e-05	-0.487012	-1.24377
179302297	chr3:179302297:T:C	2.88113e-08	-1.70339	-1.20431	2.54749e-05	-1.643	-1.18865	3.19301e-05	-1.64297	-1.19983
179302574	chr3:179302574:C:T	1.42931e-07	-1.50195e-10	-1.30611	0.000120156	-1.50195e-10	-1.28055	0.000148655	-1.50195e-10	-1.30473
179302641	chr3:179302641:C:T	1.4457e-07	-1.50195e-10	-1.2947	0.000123945	-1.50195e-10	-1.2495	0.000151134	-1.50195e-10	-1.28818
179302934	chr3:179302934:G:A	6.76904e-08	-0.865954	-1.18757	3.89255e-05	-1.23311	-1.17458	4.98204e-05	-1.2302	-1.16773
179303149	chr3:179303149:C:T	4.13305e-08	-1.54666	-1.00021	3.85104e-05	-1.3956	-1.02282	5.01901e-05	-1.39396	-0.996578
179303349	chr3:179303349:A:T	9.2471e-07	0.561012	-3.16733e-10	0.0004106	-0.0517248	-3.16733e-10	0.000521191	-0.050236	-3.16733e-10
179303436	chr3:179303436:C:T	3.73239e-08	-1.66841	-0.980427	3.00883e-05	-1.70656	-0.958643	3.79726e-05	-1.7066	-0.96289
179303615	chr3:179303615:G:A	2.66305e-08	-1.70876	-1.27765	2.20339e-05	-1.7061	-1.27066	2.78958e-05	-1.70611	-1.27177
179303647	chr3:179303647:A:G	1.90396e-07	-1.50195e-10	-1.01936	0.000161994	-1.50195e-10	-0.981787	0.000204729	-1.50195e-10	-0.984668
179303825	chr3:179303825:C:T	4.09977e-07	-1.50195e-10	-0.252368	0.000349063	-1.50195e-10	-0.214091	0.000446772	-1.50195e-10	-0.204305
179303881	chr3:179303881:C:T	3.0196e-08	-1.69374	-1.16702	2.39822e-05	-1.71046	-1.18157	3.05761e-05	-1.71046	-1.17567
179303904	chr3:179303904:G:A	1.44647e-07	-1.50195e-10	-1.29417	0.000118093	-1.50195e-10	-1.29787	0.00014978	-1.50195e-10	-1.29719
179303935	chr3:179303935:G:A	2.64422e-07	-0.622123	-0.0688003	0.00016197	-0.89451	-0.0874205	0.000204866	-0.887973	-0.0960243
179304015	chr3:179304015:G:A	3.99378e-06	-1.50195e-10	2.02402	0.00343399	-1.50195e-10	2.07214	0.00464693	-1.50195e-10	2.13761
179304150	chr3:179304150:T:C	3.86717e-08	-1.70907	-0.904292	2.96935e-05	-1.70186	-0.976553	3.85974e-05	-1.70195	-0.951217
179304165	chr3:179304165:G:A	8.59274e-07	-1.50195e-10	0.487619	0.00074145	-1.50195e-10	0.539264	0.000950279	-1.50195e-10	0.550403
179304226	chr3:179304226:G:A	7.86605e-08	-0.929339	-0.973988	7.92343e-05	-0.675783	-1.02115	0.000101959	-0.670332	-1.01145
179304327	chr3:179304327:T:C	2.84749e-08	-1.68101	-1.23843	2.47104e-05	-1.64456	-1.21756	3.07142e-05	-1.64424	-1.23739
179304740	chr3:179304740:T:C	6.80512e-08	-1.05811	-0.990095	7.49207e-05	-0.740471	-1.01244	9.75286e-05	-0.736334	-0.989873
179304986	chr3:179304986:G:A	5.27386e-08	-1.0257	-1.27742	5.41375e-05	-0.785605	-1.29221	6.91111e-05	-0.780401	-1.29024
179306148	chr3:179306148:C:T	1.77092e-07	-1.50195e-10	-1.0918	0.000161397	-1.50195e-10	-0.985477	0.000191596	-1.50195e-10	-1.05096
179306214	chr3:179306214:C:T	2.23846e-07	-1.50195e-10	-0.857509	0.000177229	-1.50195e-10	-0.891899	0.000224376	-1.50195e-10	-0.893031
179306519	chr3:179306519:G:A	5.50184e-08	-1.62905	-0.631751	5.06402e-05	-1.52751	-0.617088	6.38084e-05	-1.52658	-0.623885
179307232	chr3:179307232:T:A	2.35188e-07	-1.50195e-10	-0.808082	0.000185816	-1.50195e-10	-0.844585	0.000235235	-1.50195e-10	-0.845768
179307464	chr3:179307464:T:C	2.21579e-07	-0.867692	-3.16733e-10	0.000121406	-1.27021	-3.16733e-10	0.000153938	-1.2698	-3.16733e-10
179307485	chr3:179307485:G:A	3.5029e-07	-1.50195e-10	-0.409707	0.000291317	-1.50195e-10	-0.394931	0.000365663	-1.50195e-10	-0.404642
179307656	chr3:179307656:C:T	3.15226e-07	-1.50195e-10	-0.51518	0.00026195	-1.50195e-10	-0.501189	0.000329104	-1.50195e-10	-0.50998
179307721	chr3:179307721:C:T	1.43292e-07	-1.50195e-10	-1.30359	0.000117359	-1.50195e-10	-1.3041	0.000148659	-1.50195e-10	-1.3047
179307832	chr3:179307832:T:C	1.65289e-07	-1.50195e-10	-1.16077	0.000138865	-1.50195e-10	-1.13584	0.000175145	-1.50195e-10	-1.14074
179307869	chr3:179307869:T:C	2.77079e-07	-1.50195e-10	-0.644166	0.000244651	-1.50195e-10	-0.569511	0.000308573	-1.50195e-10	-0.574396
179307872	chr3:179307872:A:T	2.77015e-07	-1.50195e-10	-0.644397	0.000244577	-1.50195e-10	-0.569814	0.000308489	-1.50195e-10	-0.574667
179307925	chr3:179307925:A:T	1.47384e-07	-1.50195e-10	-1.27543	0.000121072	-1.50195e-10	-1.27296	0.000153135	-1.50195e-10	-1.27503
179307926	chr3:179307926:A:T	2.11664e-07	-1.50195e-10	-0.91347	0.00021522	-1.50195e-10	-0.697683	0.00022996	-1.50195e-10	-0.868448
179308006	chr3:179308006:T:G	1.94055e-07	-1.50195e-10	-1.00033	0.000159424	-1.50195e-10	-0.997779	0.000201663	-1.50195e-10	-0.999754
179308013	chr3:179308013:C:G	2.83565e-07	-1.50195e-10	-0.621028	0.00025064	-1.50195e-10	-0.545328	0.000316114	-1.50195e-10	-0.550252
179308038	chr3:179308038:CTCTAAT:C	1.94259e-07	-1.50195e-10	-0.999278	0.00015959	-1.50195e-10	-0.996735	0.000201874	-1.50195e-10	-0.998708
179308057	chr3:179308057:G:A	3.19306e-07	-1.50195e-10	-0.502319	0.000265291	-1.50195e-10	-0.488517	0.000333232	-1.50195e-10	-0.497513
179308073	chr3:179308073:C:T	1.43403e-07	-1.50195e-10	-1.30281	0.000117448	-1.50195e-10	-1.30334	0.000148758	-1.50195e-10	-1.30403
179308325	chr3:179308325:T:C	1.55166e-07	-1.50195e-10	-1.22398	0.000129444	-1.50195e-10	-1.20609	0.000164216	-1.50195e-10	-1.20517
179308522	chr3:179308522:G:A	2.71562e-07	-1.50195e-10	-0.66428	0.000239515	-1.50195e-10	-0.590727	0.000302115	-1.50195e-10	-0.595546
179308792	chr3:179308792:A:G	1.71465e-07	-1.50195e-10	-1.12409	0.000155051	-1.50195e-10	-1.02559	0.00018491	-1.50195e-10	-1.08649
179308871	chr3:179308871:C:G	2.68411e-07	-1.50195e-10	-0.675949	0.00023659	-1.50195e-10	-0.603015	0.000298435	-1.50195e-10	-0.6078
179308961	chr3:179308961:C:CT	3.02885e-07	-1.50195e-10	-0.555117	0.000251527	-1.50195e-10	-0.541795	0.000316042	-1.50195e-10	-0.550477
179309034	chr3:179309034:C:G	1.64246e-07	-1.50195e-10	-1.1671	0.000137918	-1.50195e-10	-1.14269	0.000173967	-1.50195e-10	-1.14749
179309096	chr3:179309096:T:G	1.52242e-07	-1.50195e-10	-1.243	0.000120141	-1.50195e-10	-1.28068	0.000154595	-1.50195e-10	-1.26555
179309404	chr3:179309404:C:T	4.14856e-08	-1.26102	-1.28211	3.79755e-05	-1.15433	-1.27808	4.82653e-05	-1.15353	-1.27611
179309713	chr3:179309713:A:C	2.69933e-07	-1.50195e-10	-0.670294	0.000237998	-1.50195e-10	-0.597082	0.000300209	-1.50195e-10	-0.601874
179309807	chr3:179309807:C:T	1.42841e-07	-1.50195e-10	-1.30674	0.000117072	-1.50195e-10	-1.30656	0.000148377	-1.50195e-10	-1.3066
179309902	chr3:179309902:A:G	1.9421e-07	-1.50195e-10	-0.999527	0.000159543	-1.50195e-10	-0.997033	0.000201817	-1.50195e-10	-0.998992
179310006	chr3:179310006:T:C	1.52822e-07	-1.50195e-10	-1.23919	0.000120437	-1.50195e-10	-1.27822	0.000155072	-1.50195e-10	-1.26246
179310019	chr3:179310019:A:G	2.29936e-07	-1.50195e-10	-0.830669	0.000197588	-1.50195e-10	-0.783158	0.000247937	-1.50195e-10	-0.793178
179310025	chr3:179310025:T:C	5.7506e-08	-0.944897	-1.27168	5.95396e-05	-0.694619	-1.28808	7.60465e-05	-0.689152	-1.28586
179310185	chr3:179310185:C:G	1.4345e-07	-1.50195e-10	-1.30248	0.000117639	-1.50195e-10	-1.30173	0.000149157	-1.50195e-10	-1.30135
179310207	chr3:179310207:G:A	2.05673e-07	-1.50195e-10	-0.942182	0.000176002	-1.50195e-10	-0.89885	0.000223085	-1.50195e-10	-0.898798
179310222	chr3:179310222:G:A	2.71865e-07	-1.50195e-10	-0.663162	0.000214846	-1.50195e-10	-0.699424	0.000274657	-1.50195e-10	-0.690829
179310384	chr3:179310384:C:A	1.48117e-07	-1.50195e-10	-1.27047	0.000118133	-1.50195e-10	-1.29753	0.00015127	-1.50195e-10	-1.28729
179310479	chr3:179310479:C:T	1.85028e-07	-1.50195e-10	-1.04796	0.000147907	-1.50195e-10	-1.07276	0.000186101	-1.50195e-10	-1.08006
179310593	chr3:179310593:T:C	1.85869e-07	-1.50195e-10	-1.04343	0.000171133	-1.50195e-10	-0.926905	0.000201933	-1.50195e-10	-0.998419
179310693	chr3:179310693:C:T	1.75778e-07	-1.50195e-10	-1.09925	0.000159948	-1.50195e-10	-0.994496	0.000190071	-1.50195e-10	-1.05895
179310696	chr3:179310696:T:A	4.47112e-08	-1.24061	-1.22763	3.59869e-05	-1.28203	-1.20416	4.53646e-05	-1.28091	-1.21071
179310709	chr3:179310709:A:G	8.2457e-07	-1.50195e-10	0.446393	0.000711245	-1.50195e-10	0.497672	0.000911481	-1.50195e-10	0.508718
179310792	chr3:179310792:CA:C	1.22865e-07	-1.45738	-3.16733e-10	0.000100767	-1.45653	-3.16733e-10	0.00012774	-1.45636	-3.16733e-10
179310825	chr3:179310825:C:T	1.93974e-07	-1.50195e-10	-1.00074	0.000159347	-1.50195e-10	-0.998257	0.000201571	-1.50195e-10	-1.00021
179310993	chr3:179310993:C:T	3.52276e-07	-1.50195e-10	-0.404053	0.000312799	-1.50195e-10	-0.323783	0.000393812	-1.50195e-10	-0.330479
179311255	chr3:179311255:G:A	2.67749e-07	-1.50195e-10	-0.678419	0.000222185	-1.50195e-10	-0.665835	0.000279403	-1.50195e-10	-0.673699
179311720	chr3:179311720:C:T	1.91101e-07	-1.50195e-10	-1.01567	0.000157029	-1.50195e-10	-1.01291	0.000199635	-1.50195e-10	-1.00986
179311740	chr3:179311740:C:T	1.42911e-07	-1.50195e-10	-1.30625	0.000117051	-1.50195e-10	-1.30673	0.000148385	-1.50195e-10	-1.30654
179312069	chr3:179312069:T:G	2.58626e-07	-1.50195e-10	-0.713085	0.00021456	-1.50195e-10	-0.700754	0.000269857	-1.50195e-10	-0.708462
179312326	chr3:179312326:C:T	4.84255e-08	-1.40409	-0.984354	4.71304e-05	-1.20695	-1.00948	6.13732e-05	-1.20434	-0.985044
179312776	chr3:179312776:T:C	1.43514e-07	-1.50195e-10	-1.30204	0.000117554	-1.50195e-10	-1.30244	0.000148874	-1.50195e-10	-1.30325
179313235	chr3:179313235:T:C	1.4307e-07	-1.50195e-10	-1.30514	0.000117237	-1.50195e-10	-1.30515	0.000148595	-1.50195e-10	-1.30513
179313283	chr3:179313283:G:A	2.01534e-07	-1.50195e-10	-0.96251	0.000172587	-1.50195e-10	-0.918442	0.000221791	-1.50195e-10	-0.904618
179313374	chr3:179313374:CTT:C	5.16387e-08	-1.05574	-1.26846	5.35922e-05	-0.802341	-1.2856	6.84299e-05	-0.797308	-1.28324
179313751	chr3:179313751:T:C	1.81343e-07	-1.50195e-10	-1.06808	0.000149052	-1.50195e-10	-1.06505	0.000189416	-1.50195e-10	-1.06241
179315392	chr3:179315392:G:A	4.86918e-08	-1.24296	-1.14	3.98463e-05	-1.27782	-1.1065	5.00997e-05	-1.27673	-1.11561
179315612	chr3:179315612:A:G	9.74603e-08	-1.68902	-3.16733e-10	7.85804e-05	-1.70522	-3.16733e-10	9.96076e-05	-1.70511	-3.16733e-10
179315816	chr3:179315816:G:A	2.75215e-08	-1.68422	-1.26928	2.31435e-05	-1.65794	-1.26969	2.93017e-05	-1.65804	-1.27067
179315990	chr3:179315990:TGTGTGTGTGTGTGA:T	8.81743e-07	-0.179022	0.692454	0.000692182	-0.198026	0.66853	0.000926912	-0.193926	0.719432
179316180	chr3:179316180:T:A	1.47349e-07	-1.50195e-10	-1.27567	0.000120607	-1.50195e-10	-1.2768	0.00015253	-1.50195e-10	-1.27899
179316207	chr3:179316207:G:A	1.77887e-07	-1.50195e-10	-1.08732	0.000149157	-1.50195e-10	-1.06434	0.000187682	-1.50195e-10	-1.0716
179316349	chr3:179316349:A:G	2.2462e-07	-1.50195e-10	-0.85406	0.000184826	-1.50195e-10	-0.84993	0.000234971	-1.50195e-10	-0.846889
179316684	chr3:179316684:G:C	5.03469e-08	-1.19973	-1.1498	4.11403e-05	-1.23556	-1.1168	5.17357e-05	-1.23442	-1.12579
179316745	chr3:179316745:T:G	3.06861e-07	-1.50195e-10	-0.542075	0.000260438	-1.50195e-10	-0.506978	0.000333053	-1.50195e-10	-0.498051
179316846	chr3:179316846:T:A	1.61752e-07	-1.50195e-10	-1.1824	0.000144046	-1.50195e-10	-1.09921	0.000173375	-1.50195e-10	-1.1509
179316922	chr3:179316922:G:A	4.35097e-08	-1.22421	-1.27127	3.51267e-05	-1.247	-1.26338	4.43705e-05	-1.2457	-1.26808
179316991	chr3:179316991:A:G	2.30431e-07	-1.50195e-10	-0.828519	0.000191397	-1.50195e-10	-0.814994	0.000241397	-1.50195e-10	-0.819911
179317723	chr3:179317723:T:A	1.58899e-07	-1.50195e-10	-1.2002	0.000140717	-1.50195e-10	-1.1226	0.000169921	-1.50195e-10	-1.17102
179317752	chr3:179317752:C:T	1.83792e-07	-1.50195e-10	-1.05467	0.000151057	-1.50195e-10	-1.05169	0.000191983	-1.50195e-10	-1.04895
179317845	chr3:179317845:T:G	1.26753e-06	-1.50195e-10	0.876355	0.00105855	-1.50195e-10	0.895314	0.00140672	-1.50195e-10	0.942662
179318314	chr3:179318314:A:G	1.84781e-07	-1.50195e-10	-1.0493	0.000151881	-1.50195e-10	-1.04625	0.000193036	-1.50195e-10	-1.04347
179318740	chr3:179318740:G:A	1.15331e-07	-1.2958	-0.224865	0.000102874	-1.3107	-0.125142	0.000128379	-1.30946	-0.141904
179318751	chr3:179318751:C:T	6.17356e-08	-1.19889	-0.946718	6.16934e-05	-0.976117	-0.97105	8.03271e-05	-0.972815	-0.947431
179318861	chr3:179318861:C:A	1.42851e-07	-1.50195e-10	-1.30667	0.000117065	-1.50195e-10	-1.30662	0.000148403	-1.50195e-10	-1.30642
179318922	chr3:179318922:A:C	1.59071e-07	-1.50195e-10	-1.19912	0.000140903	-1.50195e-10	-1.12127	0.000170131	-1.50195e-10	-1.16979
179319096	chr3:179319096:A:G	1.58054e-07	-1.50195e-10	-1.20553	0.000139716	-1.50195e-10	-1.12973	0.000168896	-1.50195e-10	-1.17707
179319421	chr3:179319421:G:A	1.57402e-07	-1.50195e-10	-1.20966	0.000138953	-1.50195e-10	-1.13521	0.000168107	-1.50195e-10	-1.18175
179319424	chr3:179319424:C:A	9.54665e-08	-1.70969	-3.16733e-10	8.07365e-05	-1.67815	-3.16733e-10	0.000102304	-1.6784	-3.16733e-10
179319504	chr3:179319504:G:A	1.57418e-07	-1.50195e-10	-1.20956	0.00013897	-1.50195e-10	-1.13509	0.000168125	-1.50195e-10	-1.18165
179319642	chr3:179319642:T:C	1.58239e-07	-1.50195e-10	-1.20436	0.000139916	-1.50195e-10	-1.1283	0.000169107	-1.50195e-10	-1.17582
179319646	chr3:179319646:C:T	5.83051e-08	-0.957027	-1.24575	5.31691e-05	-0.860717	-1.23515	6.75795e-05	-0.859916	-1.23313
179320120	chr3:179320120:G:T	1.57402e-07	-1.50195e-10	-1.20966	0.000138953	-1.50195e-10	-1.13521	0.000168107	-1.50195e-10	-1.18175
179320133	chr3:179320133:G:A	1.59807e-07	-1.50195e-10	-1.1945	0.000141757	-1.50195e-10	-1.11523	0.000171015	-1.50195e-10	-1.1646
179320244	chr3:179320244:GC:G	2.47726e-07	-1.50195e-10	-0.756144	0.000195257	-1.50195e-10	-0.795028	0.000247247	-1.50195e-10	-0.795966
179320732	chr3:179320732:C:G	6.17012e-08	-1.23408	-0.912084	6.1081e-05	-1.01946	-0.937685	7.96162e-05	-1.01626	-0.912875
179321190	chr3:179321190:TA:T	2.67666e-07	-1.50195e-10	-0.678727	0.000219855	-1.50195e-10	-0.676375	0.000276986	-1.50195e-10	-0.682386
179321611	chr3:179321611:G:T	1.43021e-07	-1.50195e-10	-1.30548	0.000117222	-1.50195e-10	-1.30528	0.000148654	-1.50195e-10	-1.30473
179321748	chr3:179321748:G:A	2.55629e-07	-1.50195e-10	-0.724743	0.000212779	-1.50195e-10	-0.709088	0.000276078	-1.50195e-10	-0.68567
179321943	chr3:179321943:A:G	2.62796e-07	-0.69709	-3.16733e-10	0.000172711	-0.917726	-3.16733e-10	0.000218865	-0.917899	-3.16733e-10
179321963	chr3:179321963:A:G	6.60493e-08	-0.895513	-1.18255	6.83062e-05	-0.678395	-1.16695	8.6854e-05	-0.678024	-1.1641
179322031	chr3:179322031:C:T	2.34477e-07	-1.50195e-10	-0.81111	0.000186275	-1.50195e-10	-0.842121	0.000235733	-1.50195e-10	-0.843652
179322389	chr3:179322389:A:G	5.78321e-08	-1.2066	-1.00432	4.78135e-05	-1.24218	-0.959854	5.99513e-05	-1.24105	-0.971766
179322739	chr3:179322739:A:G	2.55629e-07	-1.50195e-10	-0.724743	0.000212779	-1.50195e-10	-0.709088	0.000276078	-1.50195e-10	-0.68567
179322787	chr3:179322787:CT:C	1.33388e-07	-1.3752	-3.16733e-10	8.08367e-05	-1.67691	-3.16733e-10	0.000102516	-1.67634	-3.16733e-10
179322855	chr3:179322855:C:G	4.05247e-08	-1.26254	-1.30402	4.39645e-05	-0.979225	-1.30674	5.58966e-05	-0.976343	-1.30651
179322863	chr3:179322863:A:G	3.9854e-08	-1.28454	-1.29871	4.29239e-05	-1.00468	-1.30524	5.46459e-05	-1.00183	-1.30365
179323100	chr3:179323100:T:C	4.65813e-08	-1.43767	-0.989603	3.97298e-05	-1.4425	-0.94474	4.97954e-05	-1.44173	-0.956705
179323269	chr3:179323269:G:C	1.00334e-07	-1.65996	-3.16733e-10	8.38058e-05	-1.64084	-3.16733e-10	0.00010624	-1.64065	-3.16733e-10
179323462	chr3:179323462:C:T	9.97301e-08	-1.666	-3.16733e-10	8.16018e-05	-1.66749	-3.16733e-10	0.00010344	-1.66736	-3.16733e-10
179323566	chr3:179323566:C:A	3.04111e-07	-1.50195e-10	-0.551076	0.000307489	-1.50195e-10	-0.340905	0.000356762	-1.50195e-10	-0.429285
179323781	chr3:179323781:G:A	1.02197e-07	-1.64156	-3.16733e-10	8.08584e-05	-1.67664	-3.16733e-10	0.000102509	-1.6764	-3.16733e-10
179323836	chr3:179323836:CGT:C	3.08838e-07	-1.50195e-10	-0.535653	0.00031287	-1.50195e-10	-0.323555	0.000362718	-1.50195e-10	-0.412729
179324128	chr3:179324128:G:A	2.63598e-07	-0.527485	-0.166561	0.000398134	-0.168515	0.085958	0.00045519	-0.167035	-0.0186041
179324184	chr3:179324184:C:T	3.13023e-07	-1.50195e-10	-0.522192	0.000317691	-1.50195e-10	-0.308264	0.000368042	-1.50195e-10	-0.398157
179324187	chr3:179324187:C:T	4.15001e-08	-1.23834	-1.30443	4.5399e-05	-0.947141	-1.30671	5.77162e-05	-0.9442	-1.30662
179324312	chr3:179324312:C:T	3.07149e-07	-1.50195e-10	-0.541138	0.000310964	-1.50195e-10	-0.329668	0.000360607	-1.50195e-10	-0.418565
179324393	chr3:179324393:A:G	3.03193e-07	-1.50195e-10	-0.554098	0.00030644	-1.50195e-10	-0.344322	0.000355602	-1.50195e-10	-0.432542
179324550	chr3:179324550:A:G	7.60977e-08	-1.40843	-0.528025	6.94883e-05	-1.41064	-0.417544	8.66501e-05	-1.40977	-0.434701
179324715	chr3:179324715:A:G	2.95565e-07	-1.50195e-10	-0.579579	0.000297726	-1.50195e-10	-0.373171	0.000345962	-1.50195e-10	-0.460023
179325696	chr3:179325696:A:G	2.88938e-07	-1.50195e-10	-0.602258	0.00022642	-1.50195e-10	-0.646954	0.000286729	-1.50195e-10	-0.647815
179325703	chr3:179325703:C:T	9.6703e-08	-1.69682	-3.16733e-10	7.93785e-05	-1.69512	-3.16733e-10	0.000100593	-1.69528	-3.16733e-10
179325840	chr3:179325840:C:CA	1.45973e-07	-1.50195e-10	-1.28505	0.000119502	-1.50195e-10	-1.28601	0.000151194	-1.50195e-10	-1.28779
179325891	chr3:179325891:AAAAAT:A	2.99891e-07	-1.50195e-10	-0.565051	0.000302664	-1.50195e-10	-0.356721	0.00035143	-1.50195e-10	-0.444344
179326004	chr3:179326004:T:C	1.42877e-07	-1.50195e-10	-1.30648	0.000117079	-1.50195e-10	-1.3065	0.000148375	-1.50195e-10	-1.30661
179326320	chr3:179326320:C:T	2.71299e-07	-1.50195e-10	-0.665247	0.000213206	-1.50195e-10	-0.707087	0.000269968	-1.50195e-10	-0.70805
179326522	chr3:179326522:A:G	4.08205e-08	-1.25271	-1.30658	4.46593e-05	-0.965212	-1.30507	5.67073e-05	-0.962314	-1.30614
179326687	chr3:179326687:C:T	2.81601e-07	-1.50195e-10	-0.627978	0.000228925	-1.50195e-10	-0.635951	0.000290771	-1.50195e-10	-0.633816
179326902	chr3:179326902:A:G	1.44616e-07	-1.50195e-10	-1.29439	0.000118495	-1.50195e-10	-1.29447	0.000150149	-1.50195e-10	-1.29472
179326907	chr3:179326907:G:C	3.19132e-07	-1.50195e-10	-0.502863	0.000259834	-1.50195e-10	-0.509301	0.000329789	-1.50195e-10	-0.507899
179327164	chr3:179327164:T:C	3.25028e-06	-1.50195e-10	1.81803	0.00279681	-1.50195e-10	1.86689	0.00377667	-1.50195e-10	1.93025
179327572	chr3:179327572:T:C	3.02999e-07	-1.50195e-10	-0.554738	0.00030622	-1.50195e-10	-0.34504	0.000355359	-1.50195e-10	-0.433224
179327705	chr3:179327705:T:C	4.19004e-08	-1.22833	-1.30484	4.33284e-05	-1.0023	-1.29824	5.5067e-05	-0.997938	-1.29986
179327800	chr3:179327800:G:A	1.91228e-07	-1.50195e-10	-1.015	0.000157216	-1.50195e-10	-1.01173	0.000199819	-1.50195e-10	-1.00894
179327971	chr3:179327971:A:G	3.91642e-08	-1.29424	-1.30647	4.23006e-05	-1.01917	-1.30537	5.37135e-05	-1.01638	-1.30631
179328179	chr3:179328179:C:T	2.05793e-07	-0.941598	-3.16733e-10	0.000138627	-1.13756	-3.16733e-10	0.000175837	-1.1368	-3.16733e-10
179328954	chr3:179328954:G:T	2.92644e-07	-1.50195e-10	-0.589513	0.000294448	-1.50195e-10	-0.384242	0.000342306	-1.50195e-10	-0.470648
179329350	chr3:179329350:A:G	1.43029e-07	-1.50195e-10	-1.30542	0.000117252	-1.50195e-10	-1.30502	0.000148689	-1.50195e-10	-1.30449
179329468	chr3:179329468:A:G	9.70302e-08	-1.69345	-3.16733e-10	7.90783e-05	-1.69891	-3.16733e-10	0.00010023	-1.69889	-3.16733e-10
179329541	chr3:179329541:A:G	2.42158e-07	-0.778877	-3.16733e-10	0.000130747	-1.19608	-3.16733e-10	0.000166049	-1.19407	-3.16733e-10
179329904	chr3:179329904:C:T	5.38611e-08	-0.976528	-1.30553	5.80675e-05	-0.701207	-1.30653	7.3967e-05	-0.69604	-1.30669
179330029	chr3:179330029:T:C	5.64817e-08	-1.41889	-0.815659	6.23077e-05	-1.15309	-0.784168	7.79425e-05	-1.15032	-0.80006
179330157	chr3:179330157:C:T	3.4949e-07	-1.50195e-10	-0.411995	0.000308823	-1.50195e-10	-0.336576	0.000395699	-1.50195e-10	-0.325699
179330209	chr3:179330209:C:T	1.67098e-07	-1.14989	-3.16733e-10	0.00016511	-0.962732	-3.16733e-10	0.000209074	-0.963667	-3.16733e-10
179330239	chr3:179330239:A:G	1.45182e-07	-1.50195e-10	-1.29048	0.000120084	-1.50195e-10	-1.28115	0.0001523	-1.50195e-10	-1.2805
179330332	chr3:179330332:A:G	3.88398e-07	-1.50195e-10	-0.306438	0.000348485	-1.50195e-10	-0.21575	0.000451282	-1.50195e-10	-0.19426
179330436	chr3:179330436:C:T	4.13029e-08	-1.45187	-1.09566	3.54975e-05	-1.45133	-1.04855	4.43136e-05	-1.45046	-1.0646
179330535	chr3:179330535:G:C	1.44313e-07	-1.50195e-10	-1.29648	0.000118428	-1.50195e-10	-1.29504	0.000150173	-1.50195e-10	-1.29457
179330716	chr3:179330716:A:G	1.28552e-07	-1.41214	-3.16733e-10	8.50001e-05	-1.62669	-3.16733e-10	0.000107771	-1.62634	-3.16733e-10
179330722	chr3:179330722:CAG:C	5.25055e-08	-1.10431	-1.20324	5.35439e-05	-0.899977	-1.18887	6.80511e-05	-0.899713	-1.18638
179331151	chr3:179331151:A:G	1.27592e-07	-1.41963	-3.16733e-10	0.000102475	-1.43973	-3.16733e-10	0.000129898	-1.4396	-3.16733e-10
179331258	chr3:179331258:A:G	1.82184e-07	-1.50195e-10	-1.06345	0.000150619	-1.50195e-10	-1.05459	0.000190541	-1.50195e-10	-1.05648
179331329	chr3:179331329:T:C	1.43264e-07	-1.50195e-10	-1.30378	0.000117467	-1.50195e-10	-1.30319	0.000148994	-1.50195e-10	-1.30244
179331424	chr3:179331424:A:G	2.5175e-07	-1.50195e-10	-0.740031	0.00019839	-1.50195e-10	-0.779111	0.00025122	-1.50195e-10	-0.780024
179331610	chr3:179331610:T:C	5.14896e-08	-1.09331	-1.23377	4.83557e-05	-0.940946	-1.24982	6.10416e-05	-0.941245	-1.25355
179331637	chr3:179331637:T:A	3.07902e-07	-1.50195e-10	-0.538688	0.0003118	-1.50195e-10	-0.326983	0.000361534	-1.50195e-10	-0.415998
179331646	chr3:179331646:G:A	2.25649e-07	-1.50195e-10	-0.84949	0.000195037	-1.50195e-10	-0.796155	0.000246981	-1.50195e-10	-0.797044
179331723	chr3:179331723:C:T	1.87284e-07	-1.50195e-10	-1.03584	0.000149748	-1.50195e-10	-1.06039	0.000190953	-1.50195e-10	-1.05433
179331765	chr3:179331765:A:T	4.20948e-08	-1.22549	-1.30306	3.97293e-05	-1.08108	-1.30618	5.03301e-05	-1.08126	-1.30649
179331944	chr3:179331944:A:G	1.96094e-07	-1.50195e-10	-0.989874	0.000161274	-1.50195e-10	-0.986238	0.000204997	-1.50195e-10	-0.983357
179331955	chr3:179331955:G:A	2.97733e-07	-1.50195e-10	-0.572273	0.000300207	-1.50195e-10	-0.364873	0.000348708	-1.50195e-10	-0.45212
179332146	chr3:179332146:A:G	3.00041e-07	-1.50195e-10	-0.564551	0.000302838	-1.50195e-10	-0.356146	0.000351617	-1.50195e-10	-0.443809
179332365	chr3:179332365:G:A	3.03193e-07	-1.50195e-10	-0.554098	0.00030644	-1.50195e-10	-0.344322	0.000355602	-1.50195e-10	-0.432542
179332795	chr3:179332795:A:G	1.82227e-07	-1.50195e-10	-1.06322	0.000150656	-1.50195e-10	-1.05435	0.000190588	-1.50195e-10	-1.05624
179332933	chr3:179332933:T:C	8.97791e-08	-1.5536	-0.217521	6.73508e-05	-1.68553	-0.173897	8.43816e-05	-1.68571	-0.185296
179332939	chr3:179332939:A:G	1.48025e-07	-1.50195e-10	-1.27109	0.000120632	-1.50195e-10	-1.2766	0.000152931	-1.50195e-10	-1.27637
179333071	chr3:179333071:C:T	2.79543e-07	-1.50195e-10	-0.635312	0.000279467	-1.50195e-10	-0.436461	0.000325744	-1.50195e-10	-0.520241
179333382	chr3:179333382:A:G	1.47503e-07	-1.50195e-10	-1.27462	0.000120342	-1.50195e-10	-1.27901	0.000152261	-1.50195e-10	-1.28076
179333684	chr3:179333684:A:G	7.61583e-08	-1.38988	-0.545772	6.93882e-05	-1.39335	-0.436282	8.65506e-05	-1.39245	-0.453173
179334038	chr3:179334038:G:A	1.82227e-07	-1.50195e-10	-1.06322	0.000150656	-1.50195e-10	-1.05435	0.000190588	-1.50195e-10	-1.05624
179334134	chr3:179334134:C:T	2.53127e-07	-1.50195e-10	-0.734579	0.000210679	-1.50195e-10	-0.719011	0.000273288	-1.50195e-10	-0.695827
179334407	chr3:179334407:C:A	3.0369e-07	-1.50195e-10	-0.552461	0.000307007	-1.50195e-10	-0.342474	0.000356231	-1.50195e-10	-0.430774
179334685	chr3:179334685:C:T	9.92463e-08	-1.67086	-3.16733e-10	9.34226e-05	-1.53221	-3.16733e-10	0.000118424	-1.53208	-3.16733e-10
179334948	chr3:179334948:T:A	2.03807e-07	-1.50195e-10	-0.951297	0.00017662	-1.50195e-10	-0.895345	0.000223077	-1.50195e-10	-0.898835
179335135	chr3:179335135:T:C	1.85082e-07	-1.50195e-10	-1.04767	0.000147916	-1.50195e-10	-1.0727	0.000186157	-1.50195e-10	-1.07976
179335174	chr3:179335174:T:C	1.51008e-07	-1.50195e-10	-1.25114	0.000124328	-1.50195e-10	-1.24642	0.000157396	-1.50195e-10	-1.24759
179335513	chr3:179335513:T:C	3.04993e-07	-1.50195e-10	-0.548179	0.000308498	-1.50195e-10	-0.33763	0.000357877	-1.50195e-10	-0.426163
179335937	chr3:179335937:G:A	4.40875e-08	-1.42936	-1.05293	3.73893e-05	-1.43505	-1.01291	4.69177e-05	-1.43426	-1.0237
179335980	chr3:179335980:G:A	2.98861e-07	-1.50195e-10	-0.56849	0.000301493	-1.50195e-10	-0.360597	0.000350133	-1.50195e-10	-0.44804
179336182	chr3:179336182:A:G	5.45955e-08	-1.0892	-1.17932	5.58138e-05	-0.883883	-1.16344	7.09547e-05	-0.883615	-1.1607
179336635	chr3:179336635:C:T	4.05792e-08	-1.27405	-1.29116	4.093e-05	-1.05642	-1.30107	5.2168e-05	-1.05222	-1.29967
179336655	chr3:179336655:A:G	2.50963e-07	-1.50195e-10	-0.743165	0.000197734	-1.50195e-10	-0.782421	0.000250384	-1.50195e-10	-0.783358
179337117	chr3:179337117:T:G	1.5282e-07	-1.50195e-10	-1.23921	0.000125258	-1.50195e-10	-1.23897	0.000158219	-1.50195e-10	-1.24237
179337221	chr3:179337221:A:G	1.54908e-07	-1.22564	-3.16733e-10	9.39882e-05	-1.52617	-3.16733e-10	0.000119187	-1.52566	-3.16733e-10
179337273	chr3:179337273:AAAG:A	3.73931e-07	-1.50195e-10	-0.344397	0.000310091	-1.50195e-10	-0.332478	0.000389242	-1.50195e-10	-0.342153
179337398	chr3:179337398:G:A	1.53499e-07	-1.50195e-10	-1.23478	0.000125813	-1.50195e-10	-1.23454	0.000158904	-1.50195e-10	-1.23805
179337497	chr3:179337497:C:T	4.08849e-08	-1.46927	-1.08844	3.46014e-05	-1.47472	-1.05073	4.34472e-05	-1.47398	-1.06083
179337546	chr3:179337546:AG:A	3.79304e-08	-1.33201	-1.3007	4.032e-05	-1.06634	-1.30615	5.12958e-05	-1.06365	-1.3051
179337822	chr3:179337822:C:A	2.12456e-07	-1.50195e-10	-0.909734	0.000184728	-1.50195e-10	-0.850457	0.000233241	-1.50195e-10	-0.854283
179338347	chr3:179338347:A:G	5.16046e-08	-1.07534	-1.24951	5.25366e-05	-0.856035	-1.2518	6.66222e-05	-0.855632	-1.25168
179338351	chr3:179338351:A:G	5.67709e-08	-1.11994	-1.10951	6.39244e-05	-0.760888	-1.15076	8.23615e-05	-0.757381	-1.13785
179338693	chr3:179338693:G:A	1.96247e-07	-1.50195e-10	-0.989094	0.000162531	-1.50195e-10	-0.978476	0.000209288	-1.50195e-10	-0.96264
179338840	chr3:179338840:C:T	1.5345e-07	-1.50195e-10	-1.23509	0.000125773	-1.50195e-10	-1.23486	0.000158855	-1.50195e-10	-1.23836
179338947	chr3:179338947:CTT:C	1.11963e-07	-1.5503	-3.16733e-10	8.00361e-05	-1.68687	-3.16733e-10	0.000101424	-1.68704	-3.16733e-10
179339223	chr3:179339223:G:A	2.56338e-07	-1.50195e-10	-0.721972	0.000201762	-1.50195e-10	-0.762256	0.000255491	-1.50195e-10	-0.763168
179339623	chr3:179339623:C:G	1.81654e-07	-1.50195e-10	-1.06637	0.000150178	-1.50195e-10	-1.05752	0.000189998	-1.50195e-10	-1.05934
179339670	chr3:179339670:G:A	2.04496e-07	-0.947922	-3.16733e-10	0.000137835	-1.14329	-3.16733e-10	0.000174831	-1.14253	-3.16733e-10
179339895	chr3:179339895:A:G	4.45424e-08	-1.3671	-1.10493	3.76833e-05	-1.37122	-1.06891	4.73408e-05	-1.37033	-1.07865
179340187	chr3:179340187:C:G	1.43826e-07	-1.50195e-10	-1.29987	0.000117984	-1.50195e-10	-1.29879	0.000149602	-1.50195e-10	-1.29838
179340199	chr3:179340199:TAC:T	7.66534e-07	0.37341	-3.16733e-10	0.000412965	-0.0459813	-3.16733e-10	0.000524436	-0.0440295	-3.16733e-10
179340427	chr3:179340427:T:G	4.10413e-07	-1.50195e-10	-0.251304	0.000340472	-1.50195e-10	-0.239011	0.00042723	-1.50195e-10	-0.249031
179340609	chr3:179340609:T:C	2.46559e-07	-1.50195e-10	-0.760866	0.000194394	-1.50195e-10	-0.799459	0.000246182	-1.50195e-10	-0.800281
179340714	chr3:179340714:A:G	3.01367e-08	-1.68163	-1.18109	2.77972e-05	-1.62727	-1.11714	3.48326e-05	-1.62628	-1.12951
179340990	chr3:179340990:G:A	1.59852e-07	-1.50195e-10	-1.19422	0.000130896	-1.50195e-10	-1.19494	0.000165266	-1.50195e-10	-1.1988
179341300	chr3:179341300:G:A	2.70159e-07	-1.50195e-10	-0.669457	0.000212998	-1.50195e-10	-0.708061	0.000268581	-1.50195e-10	-0.713201
179342169	chr3:179342169:G:A	2.80647e-07	-1.50195e-10	-0.631371	0.000228151	-1.50195e-10	-0.639338	0.000289808	-1.50195e-10	-0.637136
179342178	chr3:179342178:G:A	1.42882e-07	-1.50195e-10	-1.30645	0.000117082	-1.50195e-10	-1.30647	0.000148379	-1.50195e-10	-1.30658
179342495	chr3:179342495:A:T	2.76547e-07	-1.50195e-10	-0.64609	0.00027169	-1.50195e-10	-0.464682	0.000317892	-1.50195e-10	-0.544641
179343240	chr3:179343240:C:T	3.97535e-08	-1.471	-1.11477	3.3541e-05	-1.47707	-1.07951	4.21406e-05	-1.47634	-1.089
179343542	chr3:179343542:G:A	1.43822e-07	-1.50195e-10	-1.29989	0.000117996	-1.50195e-10	-1.29869	0.000149612	-1.50195e-10	-1.29831
179343673	chr3:179343673:G:T	2.38327e-07	-1.50195e-10	-0.794825	0.000208713	-1.50195e-10	-0.728383	0.000263474	-1.50195e-10	-0.732397
179343682	chr3:179343682:T:G	3.06175e-07	-1.50195e-10	-0.544311	0.000309835	-1.50195e-10	-0.333305	0.000359357	-1.50195e-10	-0.422038
179343798	chr3:179343798:A:G	5.18362e-08	-1.13279	-1.18759	5.26136e-05	-0.934177	-1.17219	6.68795e-05	-0.933921	-1.16954
179344377	chr3:179344377:GA:G	1.34008e-07	-1.37057	-3.16733e-10	9.298e-05	-1.53696	-3.16733e-10	0.000117815	-1.53723	-3.16733e-10
179344567	chr3:179344567:G:T	2.10904e-07	-1.50195e-10	-0.917067	0.000172008	-1.50195e-10	-0.921803	0.000218238	-1.50195e-10	-0.920766
179344743	chr3:179344743:A:C	2.13653e-07	-1.50195e-10	-0.904117	0.000174198	-1.50195e-10	-0.909149	0.000221039	-1.50195e-10	-0.908013
179344919	chr3:179344919:T:C	3.1419e-08	-1.65866	-1.1624	2.99596e-05	-1.57479	-1.09471	3.75688e-05	-1.57342	-1.10676
179344950	chr3:179344950:T:C	1.82237e-07	-1.50195e-10	-1.06316	0.000150664	-1.50195e-10	-1.05429	0.000190598	-1.50195e-10	-1.05618
179344979	chr3:179344979:A:G	1.09877e-07	-1.5691	-3.16733e-10	0.000102906	-1.43553	-3.16733e-10	0.00013034	-1.43621	-3.16733e-10
179345049	chr3:179345049:A:G	1.42844e-07	-1.50195e-10	-1.30672	0.000117054	-1.50195e-10	-1.30671	0.000148369	-1.50195e-10	-1.30665
179345186	chr3:179345186:A:T	2.50184e-07	-1.50195e-10	-0.746271	0.000207941	-1.50195e-10	-0.732092	0.000262187	-1.50195e-10	-0.737294
179345551	chr3:179345551:A:G	3.15231e-07	-1.50195e-10	-0.515164	0.000320205	-1.50195e-10	-0.300383	0.000370849	-1.50195e-10	-0.390559
179345612	chr3:179345612:G:A	1.435e-07	-1.50195e-10	-1.30214	0.000118481	-1.50195e-10	-1.29459	0.000150205	-1.50195e-10	-1.29435
179346147	chr3:179346147:C:T	3.09137e-07	-1.50195e-10	-0.534684	0.000313363	-1.50195e-10	-0.321981	0.000363167	-1.50195e-10	-0.411492
179346421	chr3:179346421:C:T	2.3856e-07	-1.50195e-10	-0.793849	0.000208931	-1.50195e-10	-0.72734	0.000263748	-1.50195e-10	-0.731359
179346549	chr3:179346549:C:T	2.60014e-07	-1.50195e-10	-0.707732	0.000205233	-1.50195e-10	-0.745199	0.000258825	-1.50195e-10	-0.750202
179347117	chr3:179347117:C:A	1.779e-07	-1.50195e-10	-1.08725	0.000146815	-1.50195e-10	-1.08017	0.000185954	-1.50195e-10	-1.08086
179347296	chr3:179347296:A:T	2.77841e-08	-1.64801	-1.29599	2.21902e-05	-1.69365	-1.27605	2.80005e-05	-1.6941	-1.28003
179347428	chr3:179347428:C:T	1.11522e-07	-1.54681	-0.00743252	0.000103514	-1.5471	0.117469	0.000128931	-1.54645	0.0993753
179347513	chr3:179347513:G:T	2.39959e-07	-1.50195e-10	-0.788001	0.000189372	-1.50195e-10	-0.825632	0.000239802	-1.50195e-10	-0.82654
179347551	chr3:179347551:AG:A	2.3799e-07	-1.50195e-10	-0.796241	0.00018781	-1.50195e-10	-0.833914	0.000237895	-1.50195e-10	-0.834522
179347883	chr3:179347883:G:T	1.51598e-06	-1.50195e-10	1.05535	0.00129571	-1.50195e-10	1.09747	0.00172823	-1.50195e-10	1.1485
179348039	chr3:179348039:C:T	3.06778e-07	-1.50195e-10	-0.542346	0.000240506	-1.50195e-10	-0.586598	0.000304313	-1.50195e-10	-0.588296
179348126	chr3:179348126:G:A	1.53395e-07	-1.50195e-10	-1.23545	0.000131354	-1.50195e-10	-1.19145	0.000161245	-1.50195e-10	-1.22343
179348313	chr3:179348313:T:C	4.79901e-08	-1.49006	-0.90742	3.41203e-05	-1.65115	-0.888306	4.29252e-05	-1.6514	-0.895496
179348516	chr3:179348516:T:C	7.9433e-07	0.40903	-3.16733e-10	0.000227062	-0.644121	-3.16733e-10	0.00028822	-0.642628	-3.16733e-10
179349066	chr3:179349066:G:A	2.4109e-07	-1.50195e-10	-0.783297	0.000222152	-1.50195e-10	-0.665982	0.000262335	-1.50195e-10	-0.736729
179349449	chr3:179349449:G:T	4.28671e-08	-1.35797	-1.15239	4.15999e-05	-1.1832	-1.15804	5.27525e-05	-1.18287	-1.15787
179349450	chr3:179349450:A:G	1.42844e-07	-1.50195e-10	-1.30672	0.000117056	-1.50195e-10	-1.30669	0.000148357	-1.50195e-10	-1.30673
179349581	chr3:179349581:T:A	6.1051e-08	-1.41034	-0.746414	4.22771e-05	-1.60463	-0.720471	5.33076e-05	-1.60499	-0.725285
179350181	chr3:179350181:A:G	4.04607e-07	-1.50195e-10	-0.265552	0.000332303	-1.50195e-10	-0.263299	0.000418152	-1.50195e-10	-0.270509
179350505	chr3:179350505:T:C	1.98948e-07	-0.940288	-0.0351398	0.000303805	-0.569453	0.216496	0.000366862	-0.566497	0.165129
179350720	chr3:179350720:T:C	1.46269e-07	-1.50195e-10	-1.28302	0.000119162	-1.50195e-10	-1.28886	0.000150972	-1.50195e-10	-1.28926
179350925	chr3:179350925:C:T	1.11052e-07	-1.55847	-3.16733e-10	8.84902e-05	-1.58645	-3.16733e-10	0.000112129	-1.5867	-3.16733e-10
179350944	chr3:179350944:C:T	2.08002e-07	-0.930922	-3.16733e-10	0.000235708	-0.606752	-3.16733e-10	0.000299102	-0.60557	-3.16733e-10
179350949	chr3:179350949:G:A	6.52842e-07	-1.50195e-10	0.212866	0.000579081	-1.50195e-10	0.292099	0.000768139	-1.50195e-10	0.337618
179351166	chr3:179351166:T:A	6.64474e-07	-1.50195e-10	0.230527	0.000596599	-1.50195e-10	0.321901	0.000754765	-1.50195e-10	0.320053
179351268	chr3:179351268:C:T	1.57258e-07	-1.50195e-10	-1.21058	0.000127612	-1.50195e-10	-1.22035	0.000162659	-1.50195e-10	-1.2147
179352666	chr3:179352666:C:T	2.73802e-08	-1.67752	-1.28113	2.14436e-05	-1.70341	-1.30051	2.72375e-05	-1.70362	-1.29814
179353636	chr3:179353636:T:G	1.45544e-07	-1.50195e-10	-1.28799	0.000119075	-1.50195e-10	-1.28959	0.00015073	-1.50195e-10	-1.29087
179354166	chr3:179354166:C:T	2.69388e-07	-1.50195e-10	-0.672317	0.000211532	-1.50195e-10	-0.71497	0.000268031	-1.50195e-10	-0.715249
179354214	chr3:179354214:A:G	4.05055e-07	-1.50195e-10	-0.264446	0.000332675	-1.50195e-10	-0.262177	0.000418621	-1.50195e-10	-0.269387
179354440	chr3:179354440:A:C	4.44224e-08	-1.69774	-0.776986	4.06145e-05	-1.63941	-0.725809	5.05808e-05	-1.63886	-0.743916
179354568	chr3:179354568:T:C	1.4549e-07	-1.50195e-10	-1.28836	0.000118388	-1.50195e-10	-1.29538	0.00014975	-1.50195e-10	-1.29739
179354571	chr3:179354571:G:A	4.05619e-07	-1.50195e-10	-0.263054	0.00033314	-1.50195e-10	-0.26078	0.000419204	-1.50195e-10	-0.267996
179354652	chr3:179354652:A:G	2.04501e-07	-0.947898	-3.16733e-10	0.000195338	-0.794611	-3.16733e-10	0.000247708	-0.794102	-3.16733e-10
179354710	chr3:179354710:A:G	1.42957e-07	-1.50195e-10	-1.30592	0.000117131	-1.50195e-10	-1.30605	0.000148495	-1.50195e-10	-1.3058
179354999	chr3:179354999:G:C	4.04618e-07	-1.50195e-10	-0.265526	0.000332314	-1.50195e-10	-0.263264	0.000418167	-1.50195e-10	-0.270473
179355525	chr3:179355525:A:G	2.92867e-07	-1.50195e-10	-0.588752	0.000230485	-1.50195e-10	-0.62916	0.000291589	-1.50195e-10	-0.631008
179356033	chr3:179356033:T:TTG	4.2232e-08	-1.70028	-0.825011	3.83808e-05	-1.64564	-0.776148	4.78372e-05	-1.64512	-0.793433
179356480	chr3:179356480:A:G	3.48467e-07	-1.50195e-10	-0.414924	0.000310588	-1.50195e-10	-0.330878	0.000402061	-1.50195e-10	-0.309749
179356630	chr3:179356630:C:T	1.49361e-07	-1.70058	0.438476	0.000148396	-1.64508	0.575625	0.000182893	-1.64455	0.547094
179356749	chr3:179356749:A:G	6.10429e-07	-1.50195e-10	0.145692	0.000546727	-1.50195e-10	0.234605	0.000691684	-1.50195e-10	0.232776
179356827	chr3:179356827:G:T	2.72074e-08	-1.68643	-1.27855	2.13875e-05	-1.70734	-1.2992	2.71737e-05	-1.70748	-1.29662
179356908	chr3:179356908:C:T	3.59671e-07	-1.50195e-10	-0.383279	0.000312154	-1.50195e-10	-0.325847	0.000401128	-1.50195e-10	-0.312073
179357095	chr3:179357095:C:T	3.82273e-08	-1.37591	-1.24901	3.7088e-05	-1.20587	-1.25018	4.70093e-05	-1.20554	-1.25047
179357294	chr3:179357294:A:G	1.01302e-07	-0.592517	-1.05785	8.55126e-05	-0.516662	-1.10402	0.00011024	-0.513374	-1.09031
179357341	chr3:179357341:T:C	7.54484e-07	-1.50195e-10	0.357566	0.000640168	-1.50195e-10	0.392387	0.000802875	-1.50195e-10	0.381846
179357675	chr3:179357675:G:A	4.87032e-08	-1.09184	-1.29088	5.10982e-05	-0.863705	-1.27189	6.49193e-05	-0.858847	-1.27436
179357947	chr3:179357947:T:A	6.42748e-07	-1.50195e-10	0.197284	0.000576537	-1.50195e-10	0.287696	0.000729381	-1.50195e-10	0.285843
179357950	chr3:179357950:T:G	2.73016e-07	-1.50195e-10	-0.658937	0.00023626	-1.50195e-10	-0.60441	0.000296224	-1.50195e-10	-0.615237
179358254	chr3:179358254:G:A	3.81534e-07	-1.50195e-10	-0.324269	0.000332034	-1.50195e-10	-0.264108	0.000426664	-1.50195e-10	-0.250357
179359091	chr3:179359091:C:T	2.09846e-07	-0.896258	-0.0258363	0.000323739	-0.516614	0.227206	0.000390943	-0.513601	0.17581
179359159	chr3:179359159:C:T	4.00513e-08	-1.70399	-0.874314	3.60665e-05	-1.65597	-0.828011	4.4989e-05	-1.65548	-0.844452
179359264	chr3:179359264:G:A	2.91838e-07	-1.50195e-10	-0.59227	0.000229735	-1.50195e-10	-0.632417	0.000290653	-1.50195e-10	-0.634224
179359567	chr3:179359567:C:T	4.11759e-07	-1.69789	1.44986	0.000426782	-1.63851	1.62544	0.000523442	-1.63793	1.592
179359724	chr3:179359724:G:A	6.94397e-07	-1.50195e-10	0.274575	0.000624226	-1.50195e-10	0.367169	0.000789299	-1.50195e-10	0.364792
179359863	chr3:179359863:A:G	2.45606e-07	-1.50195e-10	-0.764742	0.000226747	-1.50195e-10	-0.645511	0.000267458	-1.50195e-10	-0.717389
179359973	chr3:179359973:CA:C	3.90026e-08	-1.37306	-1.23178	3.78613e-05	-1.2023	-1.23311	4.79869e-05	-1.20198	-1.23345
179359977	chr3:179359977:G:T	3.83837e-08	-1.37285	-1.24798	3.72819e-05	-1.20167	-1.24917	4.72546e-05	-1.20134	-1.24946
179360527	chr3:179360527:A:C	3.66898e-07	-1.50195e-10	-0.363386	0.000318617	-1.50195e-10	-0.305353	0.000409582	-1.50195e-10	-0.291217
179360613	chr3:179360613:G:T	6.05538e-07	-1.50195e-10	0.137649	0.000512457	-1.50195e-10	0.169873	0.00064334	-1.50195e-10	0.16032
179360644	chr3:179360644:G:A	6.11223e-07	-1.50195e-10	0.146993	0.000541226	-1.50195e-10	0.224492	0.000717127	-1.50195e-10	0.268899
179360672	chr3:179360672:T:C	2.50308e-07	-1.50195e-10	-0.745777	0.000205983	-1.50195e-10	-0.741551	0.000259365	-1.50195e-10	-0.748117
179360740	chr3:179360740:GTTC:G	2.48578e-07	-1.50195e-10	-0.752712	0.0002298	-1.50195e-10	-0.632137	0.000270842	-1.50195e-10	-0.704818
179361170	chr3:179361170:T:C	6.46275e-08	-1.47691	-0.622918	4.58576e-05	-1.64952	-0.594283	5.77777e-05	-1.6498	-0.599953
179361366	chr3:179361366:G:A	4.87355e-08	-1.09056	-1.2915	5.1133e-05	-0.86218	-1.27273	6.49622e-05	-0.857318	-1.27523
179361624	chr3:179361624:C:T	1.44773e-07	-1.50195e-10	-1.2933	0.000119978	-1.50195e-10	-1.28203	0.000152777	-1.50195e-10	-1.27737
179361657	chr3:179361657:C:T	3.61317e-07	-1.50195e-10	-0.378714	0.000313626	-1.50195e-10	-0.321143	0.000403032	-1.50195e-10	-0.307337
179361767	chr3:179361767:A:G	3.62068e-07	-1.50195e-10	-0.376638	0.000314301	-1.50195e-10	-0.318992	0.000403906	-1.50195e-10	-0.305171
179361828	chr3:179361828:G:A	3.61374e-07	-1.50195e-10	-0.378556	0.000313681	-1.50195e-10	-0.320968	0.000403103	-1.50195e-10	-0.307162
179362820	chr3:179362820:C:T	2.08e-07	-1.50195e-10	-0.930931	0.000177727	-1.50195e-10	-0.889094	0.000223411	-1.50195e-10	-0.897338
179363007	chr3:179363007:C:A	5.03775e-08	-1.48826	-0.860662	5.95588e-05	-1.18514	-0.797239	7.44794e-05	-1.18469	-0.811141
179363086	chr3:179363086:G:A	2.93392e-07	-1.50195e-10	-0.58696	0.000230891	-1.50195e-10	-0.627397	0.000292083	-1.50195e-10	-0.629314
179363158	chr3:179363158:C:T	1.89404e-07	-1.71002	0.685436	0.000185454	-1.67615	0.829616	0.000229053	-1.67576	0.803354
179363257	chr3:179363257:G:C	3.62308e-07	-1.50195e-10	-0.375975	0.000321259	-1.50195e-10	-0.297097	0.000410883	-1.50195e-10	-0.288045
179363394	chr3:179363394:A:G	2.90176e-07	-1.50195e-10	-0.597981	0.000228438	-1.50195e-10	-0.63808	0.00028899	-1.50195e-10	-0.639962
179363479	chr3:179363479:C:G	1.56063e-07	-1.21821	-3.16733e-10	9.67717e-05	-1.49699	-3.16733e-10	0.000122809	-1.49572	-3.16733e-10
179363875	chr3:179363875:T:C	5.1216e-08	-1.02831	-1.30411	5.33332e-05	-0.796014	-1.29677	6.78417e-05	-0.791	-1.29818
179364211	chr3:179364211:A:C	2.38787e-07	-0.792897	-3.16733e-10	0.000158998	-1.00045	-3.16733e-10	0.000201488	-1.00062	-3.16733e-10
179365291	chr3:179365291:C:T	3.75092e-08	-1.39213	-1.25176	3.62592e-05	-1.2258	-1.25285	4.59572e-05	-1.22548	-1.25317
179365293	chr3:179365293:A:G	3.48213e-07	-1.50195e-10	-0.415655	0.000301986	-1.50195e-10	-0.358964	0.0003879	-1.50195e-10	-0.345606
179365656	chr3:179365656:C:T	1.62473e-07	-1.50195e-10	-1.17796	0.000136825	-1.50195e-10	-1.15064	0.000174173	-1.50195e-10	-1.1463
179366258	chr3:179366258:C:T	2.14813e-07	-0.862341	-0.0363606	0.00033351	-0.475061	0.215389	0.000402908	-0.471993	0.164347
179366654	chr3:179366654:T:G	2.97248e-07	-1.50195e-10	-0.573901	0.000233846	-1.50195e-10	-0.614682	0.00029582	-1.50195e-10	-0.616603
179367073	chr3:179367073:A:G	5.63383e-08	-1.65741	-0.579682	5.7163e-05	-1.63774	-0.385697	6.99375e-05	-1.63795	-0.420805
179367555	chr3:179367555:T:C	1.44819e-07	-1.50195e-10	-1.29299	0.000118703	-1.50195e-10	-1.29272	0.000150309	-1.50195e-10	-1.29366
179367842	chr3:179367842:G:A	2.02353e-07	-0.82026	-0.138195	0.000127833	-1.06	-0.158622	0.000162314	-1.0544	-0.162418
179367987	chr3:179367987:C:T	4.73839e-08	-1.26862	-1.14157	4.66919e-05	-1.0783	-1.14748	5.92187e-05	-1.07789	-1.14722
179367991	chr3:179367991:T:C	2.17394e-07	-0.799401	-0.0873577	0.00013659	-1.04249	-0.109872	0.000173581	-1.03684	-0.112872
179368210	chr3:179368210:A:G	4.28372e-07	-1.50195e-10	-0.208477	0.000374837	-1.50195e-10	-0.142852	0.00049372	-1.50195e-10	-0.104385
179368458	chr3:179368458:CA:C	1.44826e-07	-1.50195e-10	-1.29294	0.000118708	-1.50195e-10	-1.29267	0.000150316	-1.50195e-10	-1.29361
179368709	chr3:179368709:G:A	3.60818e-07	-1.50195e-10	-0.380094	0.000313183	-1.50195e-10	-0.322555	0.000402458	-1.50195e-10	-0.308762
179369149	chr3:179369149:A:G	1.44874e-07	-1.50195e-10	-1.2926	0.000118749	-1.50195e-10	-1.29234	0.000150365	-1.50195e-10	-1.29329
179369455	chr3:179369455:T:C	1.42972e-07	-1.50195e-10	-1.30582	0.000117142	-1.50195e-10	-1.30596	0.000148512	-1.50195e-10	-1.30569
179369584	chr3:179369584:G:T	4.08308e-08	-1.38186	-1.17718	3.94011e-05	-1.21307	-1.18248	4.99691e-05	-1.21274	-1.18221
179370126	chr3:179370126:T:C	1.30183e-06	-1.50195e-10	0.903059	0.00108713	-1.50195e-10	0.921951	0.00144459	-1.50195e-10	0.969229
179370171	chr3:179370171:G:A	2.42659e-07	-1.50195e-10	-0.776814	0.000201475	-1.50195e-10	-0.763681	0.000261189	-1.50195e-10	-0.741108
179370631	chr3:179370631:C:T	4.04999e-07	-1.50195e-10	-0.264585	0.000332629	-1.50195e-10	-0.262316	0.000418561	-1.50195e-10	-0.26953
179370842	chr3:179370842:TTTG:T	2.77901e-07	-1.50195e-10	-0.641205	0.000240659	-1.50195e-10	-0.585964	0.000301697	-1.50195e-10	-0.596929
179371027	chr3:179371027:T:C	1.7629e-07	-1.01368	-0.0826583	0.000263899	-0.658493	0.164715	0.000319018	-0.65565	0.114545
179372015	chr3:179372015:A:T	3.77594e-08	-1.39101	-1.24623	3.6497e-05	-1.22473	-1.24738	4.62594e-05	-1.22441	-1.24768
179372369	chr3:179372369:T:A	1.86928e-07	-0.945559	-0.0921886	0.00028376	-0.57548	0.154264	0.000343126	-0.57253	0.104274
179372441	chr3:179372441:C:T	1.58707e-07	-1.50195e-10	-1.20141	0.00012874	-1.50195e-10	-1.21155	0.000164141	-1.50195e-10	-1.20563
179372608	chr3:179372608:C:T	1.51098e-07	-1.50195e-10	-1.25054	0.00012619	-1.50195e-10	-1.23156	0.000159388	-1.50195e-10	-1.23501
179372984	chr3:179372984:G:A	2.72673e-08	-1.68516	-1.27762	2.14102e-05	-1.70677	-1.2987	2.7204e-05	-1.70693	-1.29606
179373209	chr3:179373209:A:G	6.1979e-07	-1.50195e-10	0.160911	0.000555294	-1.50195e-10	0.250154	0.000702557	-1.50195e-10	0.248373
179373254	chr3:179373254:GTCTT:G	3.68071e-08	-1.41704	-1.24574	3.53733e-05	-1.25643	-1.24695	4.48348e-05	-1.25613	-1.24724
179373485	chr3:179373485:G:A	1.44161e-07	-1.50195e-10	-1.29754	0.000118158	-1.50195e-10	-1.29732	0.000149645	-1.50195e-10	-1.29809
179374068	chr3:179374068:T:C	1.18287e-07	-1.49535	-3.16733e-10	0.000125271	-1.23887	-3.16733e-10	0.000159067	-1.23703	-3.16733e-10
179374704	chr3:179374704:C:T	1.43952e-07	-1.50195e-10	-1.29899	0.000117244	-1.50195e-10	-1.30509	0.000148593	-1.50195e-10	-1.30514
179375026	chr3:179375026:T:C	3.24516e-08	-1.56404	-1.22468	2.72134e-05	-1.56571	-1.19992	3.42783e-05	-1.56512	-1.20672
179375201	chr3:179375201:C:T	5.0025e-08	-1.06325	-1.2927	5.26669e-05	-0.83076	-1.2746	6.69247e-05	-0.825813	-1.27697
179375542	chr3:179375542:A:G	2.92359e-07	-1.50195e-10	-0.590485	0.000230112	-1.50195e-10	-0.630777	0.000291132	-1.50195e-10	-0.632576
179375828	chr3:179375828:A:G	8.89905e-08	-0.959654	-0.820285	0.00011916	-0.610818	-0.678062	0.000145735	-0.60824	-0.716327
179376010	chr3:179376010:G:A	5.05673e-08	-1.05675	-1.28841	5.34316e-05	-0.822671	-1.26827	6.78828e-05	-0.817695	-1.27088
179376048	chr3:179376048:CAT:C	1.43457e-07	-1.50195e-10	-1.30243	0.000117185	-1.50195e-10	-1.30559	0.0001486	-1.50195e-10	-1.30509
179376598	chr3:179376598:C:G	4.52295e-07	-0.154135	-3.16733e-10	0.000159111	-0.999745	-3.16733e-10	0.000201894	-0.99861	-3.16733e-10
179376736	chr3:179376736:C:T	1.44865e-07	-1.50195e-10	-1.29267	0.000120085	-1.50195e-10	-1.28115	0.00015292	-1.50195e-10	-1.27644
179377023	chr3:179377023:A:G	6.27363e-07	-1.50195e-10	0.173056	0.000555776	-1.50195e-10	0.25102	0.000736737	-1.50195e-10	0.295878
179377277	chr3:179377277:TTTAA:T	2.47672e-07	-1.50195e-10	-0.756364	0.000203791	-1.50195e-10	-0.752247	0.000256629	-1.50195e-10	-0.75872
179377491	chr3:179377491:A:C	2.02738e-06	-1.50195e-10	1.34603	0.00260451	-1.50195e-10	1.79566	0.00256032	-1.50195e-10	1.54154
179377638	chr3:179377638:A:G	4.05055e-07	-1.50195e-10	-0.264446	0.000332675	-1.50195e-10	-0.262177	0.000418621	-1.50195e-10	-0.269387
179377679	chr3:179377679:A:G	3.60818e-07	-1.50195e-10	-0.380094	0.000313183	-1.50195e-10	-0.322555	0.000402458	-1.50195e-10	-0.308762
179377700	chr3:179377700:G:A	6.17625e-07	-1.50195e-10	0.157413	0.000553344	-1.50195e-10	0.246635	0.000700056	-1.50195e-10	0.244807
179377731	chr3:179377731:C:T	6.21646e-07	-1.50195e-10	0.163902	0.000550613	-1.50195e-10	0.241688	0.000729789	-1.50195e-10	0.286402
179377802	chr3:179377802:C:T	2.62221e-07	-1.71104	1.01175	0.000256671	-1.68646	1.16491	0.000316569	-1.68613	1.13732
179377884	chr3:179377884:G:A	1.9256e-07	-0.948605	-0.0594588	0.00029319	-0.578874	0.190352	0.000354305	-0.575931	0.139735
179378056	chr3:179378056:A:G	2.05538e-07	-1.50195e-10	-0.942839	0.000165972	-1.50195e-10	-0.957523	0.000212913	-1.50195e-10	-0.945472
179378132	chr3:179378132:G:A	3.69711e-08	-1.41281	-1.24553	3.55528e-05	-1.25159	-1.24673	4.50618e-05	-1.25128	-1.24704
179379141	chr3:179379141:G:A	6.15885e-07	-1.50195e-10	0.154592	0.000552501	-1.50195e-10	0.24511	0.000698839	-1.50195e-10	0.243067
179379198	chr3:179379198:G:A	3.20273e-08	-1.52339	-1.27849	2.24195e-05	-1.6872	-1.27221	2.83238e-05	-1.68734	-1.27531
179379209	chr3:179379209:G:T	8.95244e-08	-0.961013	-0.812944	0.000119999	-0.612132	-0.66973	0.000146725	-0.609558	-0.708237
179379331	chr3:179379331:T:C	9.82722e-08	-1.68073	-3.16733e-10	8.14485e-05	-1.66937	-3.16733e-10	0.000103271	-1.669	-3.16733e-10
179379535	chr3:179379535:G:T	1.38287e-07	-1.33914	-3.16733e-10	8.13892e-05	-1.6701	-3.16733e-10	0.000103182	-1.66986	-3.16733e-10
179379744	chr3:179379744:A:C	2.56193e-07	-1.50195e-10	-0.722537	0.000237549	-1.50195e-10	-0.598972	0.000279505	-1.50195e-10	-0.673334
179380062	chr3:179380062:C:T	1.43088e-07	-1.50195e-10	-1.30501	0.000117339	-1.50195e-10	-1.30428	0.000148735	-1.50195e-10	-1.30419
179380084	chr3:179380084:A:G	2.31467e-07	-1.50195e-10	-0.824031	0.000190552	-1.50195e-10	-0.819417	0.000240016	-1.50195e-10	-0.825647
179380666	chr3:179380666:T:C	1.43624e-07	-1.50195e-10	-1.30127	0.000117841	-1.50195e-10	-1.30001	0.00014938	-1.50195e-10	-1.29986
179381673	chr3:179381673:GCAACA:G	1.87427e-07	-1.03508	-3.16733e-10	0.000147087	-1.07832	-3.16733e-10	0.000187244	-1.07394	-3.16733e-10
179381853	chr3:179381853:C:A	1.44826e-07	-1.50195e-10	-1.29294	0.000118708	-1.50195e-10	-1.29267	0.000150316	-1.50195e-10	-1.29361
179381960	chr3:179381960:T:C	1.42965e-07	-1.50195e-10	-1.30587	0.000117137	-1.50195e-10	-1.306	0.000148504	-1.50195e-10	-1.30574
179381967	chr3:179381967:A:G	1.45427e-07	-1.50195e-10	-1.2888	0.000119006	-1.50195e-10	-1.29017	0.000150636	-1.50195e-10	-1.29148
179382153	chr3:179382153:T:C	3.86389e-08	-1.36451	-1.2497	3.75873e-05	-1.19181	-1.25086	4.76423e-05	-1.19148	-1.25115
179382438	chr3:179382438:A:G	9.3141e-08	-0.912617	-0.821738	0.000125951	-0.553712	-0.679736	0.000154058	-0.551071	-0.717954
179382788	chr3:179382788:A:G	2.51619e-07	-1.50195e-10	-0.740553	0.000232896	-1.50195e-10	-0.618752	0.00027432	-1.50195e-10	-0.692059
179382832	chr3:179382832:A:G	4.9168e-08	-1.0748	-1.29843	5.15378e-05	-0.843304	-1.28372	6.55169e-05	-0.838397	-1.28565
179383141	chr3:179383141:C:T	4.14674e-08	-1.71072	-0.832846	3.71205e-05	-1.68255	-0.77263	4.63448e-05	-1.6822	-0.788042
179383478	chr3:179383478:G:GT	6.7228e-07	-1.50195e-10	0.242206	0.00060383	-1.50195e-10	0.333948	0.000763888	-1.50195e-10	0.332068
179383650	chr3:179383650:A:G	2.82251e-07	-1.50195e-10	-0.625671	0.000244757	-1.50195e-10	-0.56908	0.000306627	-1.50195e-10	-0.580721
179383963	chr3:179383963:T:C	3.12941e-08	-1.51905	-1.30599	2.16946e-05	-1.68556	-1.30672	2.74967e-05	-1.6857	-1.30658
179384028	chr3:179384028:G:A	4.39174e-07	-1.50195e-10	-0.183572	0.000384634	-1.50195e-10	-0.117052	0.000506794	-1.50195e-10	-0.0782481
179384221	chr3:179384221:C:T	2.54153e-07	-1.50195e-10	-0.730531	0.000235486	-1.50195e-10	-0.607694	0.000277211	-1.50195e-10	-0.681575
179384475	chr3:179384475:T:G	2.3348e-07	-1.50195e-10	-0.815372	0.000184855	-1.50195e-10	-0.849771	0.000233939	-1.50195e-10	-0.851294
179384476	chr3:179384476:T:G	2.34302e-07	-1.50195e-10	-0.81186	0.000185491	-1.50195e-10	-0.846337	0.000234741	-1.50195e-10	-0.847869
179384477	chr3:179384477:T:A	2.35e-07	-1.50195e-10	-0.808885	0.000186025	-1.50195e-10	-0.843466	0.000235414	-1.50195e-10	-0.845007
179384478	chr3:179384478:ACCT:A	2.28721e-07	-1.50195e-10	-0.835967	0.000181218	-1.50195e-10	-0.869646	0.000229336	-1.50195e-10	-0.871163
179384482	chr3:179384482:ATTTT:A	2.3309e-07	-1.50195e-10	-0.817044	0.000184566	-1.50195e-10	-0.851337	0.000233572	-1.50195e-10	-0.852861
179384514	chr3:179384514:A:G	3.20727e-07	-1.50195e-10	-0.497879	0.000314115	-1.50195e-10	-0.319584	0.000360176	-1.50195e-10	-0.419759
179384600	chr3:179384600:G:A	2.5131e-07	-1.50195e-10	-0.741783	0.00023258	-1.50195e-10	-0.620108	0.000273968	-1.50195e-10	-0.693341
179384749	chr3:179384749:G:A	3.78713e-08	-1.38297	-1.2513	3.66916e-05	-1.21434	-1.25246	4.6507e-05	-1.21401	-1.25274
179384985	chr3:179384985:A:G	3.29526e-07	-1.50195e-10	-0.470813	0.000293261	-1.50195e-10	-0.388281	0.000379399	-1.50195e-10	-0.367764
179385205	chr3:179385205:G:A	2.70628e-07	-1.50195e-10	-0.667725	0.00023202	-1.50195e-10	-0.622519	0.000303335	-1.50195e-10	-0.591516
179385476	chr3:179385476:CAT:C	8.27783e-08	-0.634738	-1.21757	7.13285e-05	-0.55762	-1.24443	9.14434e-05	-0.554351	-1.23628
179385870	chr3:179385870:A:C	2.49657e-07	-1.50195e-10	-0.748379	0.000205427	-1.50195e-10	-0.744251	0.000258684	-1.50195e-10	-0.750747
179385997	chr3:179385997:G:A	1.78302e-07	-0.942732	-0.142258	0.00026968	-0.571407	0.0992982	0.000326393	-0.568468	0.0502171
179386828	chr3:179386828:T:C	6.1491e-07	-1.50195e-10	0.153008	0.00055084	-1.50195e-10	0.2421	0.000696889	-1.50195e-10	0.240273
179386916	chr3:179386916:C:A	2.19193e-07	-0.924325	0.0458089	0.000338676	-0.549605	0.305304	0.00040848	-0.546624	0.252713
179386966	chr3:179386966:G:A	6.19985e-07	-1.50195e-10	0.161226	0.000555525	-1.50195e-10	0.250569	0.000702813	-1.50195e-10	0.248738
179387193	chr3:179387193:A:G	2.04671e-07	-0.864116	-0.0829489	0.000316022	-0.476404	0.162872	0.000382491	-0.473328	0.11368
179387362	chr3:179387362:A:G	4.57377e-07	-1.50195e-10	-0.142961	0.000400992	-1.50195e-10	-0.0754021	0.00052874	-1.50195e-10	-0.0358563
179387900	chr3:179387900:G:T	1.89986e-07	-0.927483	-0.0940372	0.000289534	-0.553282	0.15221	0.000350162	-0.550313	0.102357
179388146	chr3:179388146:C:T	3.63415e-07	-1.50195e-10	-0.372924	0.000315507	-1.50195e-10	-0.315163	0.000405466	-1.50195e-10	-0.301316
179388291	chr3:179388291:T:C	1.47273e-07	-1.50195e-10	-1.27618	0.000120788	-1.50195e-10	-1.27531	0.000153291	-1.50195e-10	-1.27402
179388468	chr3:179388468:G:A	1.42973e-07	-1.50195e-10	-1.30582	0.000117173	-1.50195e-10	-1.30569	0.000148508	-1.50195e-10	-1.30572
179388568	chr3:179388568:C:T	2.63659e-07	-1.50195e-10	-0.693811	0.00022783	-1.50195e-10	-0.640746	0.000285736	-1.50195e-10	-0.651285
179388930	chr3:179388930:G:T	3.80064e-08	-1.3825	-1.24822	3.68185e-05	-1.21396	-1.24939	4.66678e-05	-1.21363	-1.24967
179389231	chr3:179389231:G:A	4.80975e-08	-1.11052	-1.28472	5.04809e-05	-0.884744	-1.26301	6.41113e-05	-0.879949	-1.26578
179389270	chr3:179389270:A:G	2.41815e-07	-1.50195e-10	-0.780294	0.000200763	-1.50195e-10	-0.767217	0.000260247	-1.50195e-10	-0.744721
179389756	chr3:179389756:A:G	1.97596e-07	-0.944835	-0.0374094	0.000301664	-0.574315	0.214286	0.000364409	-0.571366	0.163291
179390675	chr3:179390675:A:G	2.45419e-07	-1.50195e-10	-0.765501	0.000194082	-1.50195e-10	-0.801065	0.000245605	-1.50195e-10	-0.802627
179391113	chr3:179391113:T:TTTCA	2.15489e-06	-1.50195e-10	1.40702	0.00278164	-1.50195e-10	1.86145	0.00272734	-1.50195e-10	1.60473
179391114	chr3:179391114:G:A	2.14947e-06	-1.50195e-10	1.40451	0.00277405	-1.50195e-10	1.85872	0.00272022	-1.50195e-10	1.60211
179391947	chr3:179391947:A:G	4.7741e-08	-1.11238	-1.2903	5.01744e-05	-0.882857	-1.27098	6.37443e-05	-0.878063	-1.27341
179392175	chr3:179392175:G:C	6.86843e-07	-1.50195e-10	0.263637	0.00061725	-1.50195e-10	0.355929	0.000780877	-1.50195e-10	0.354064
179392489	chr3:179392489:G:C	2.41758e-07	-1.50195e-10	-0.780531	0.000200714	-1.50195e-10	-0.767463	0.000260183	-1.50195e-10	-0.744968
179392605	chr3:179392605:G:A	5.92675e-08	-1.24849	-0.937916	6.68979e-05	-0.995531	-0.870646	8.67925e-05	-0.994203	-0.84863
179392837	chr3:179392837:A:G	1.42921e-07	-1.50195e-10	-1.30617	0.00011717	-1.50195e-10	-1.30572	0.000148515	-1.50195e-10	-1.30567
179393356	chr3:179393356:G:A	7.65719e-08	-0.663388	-1.26685	6.65476e-05	-0.587422	-1.284	8.5048e-05	-0.5842	-1.27894
179393760	chr3:179393760:A:G	3.07908e-07	-1.50195e-10	-0.538669	0.000242144	-1.50195e-10	-0.57981	0.000306351	-1.50195e-10	-0.581621
179393929	chr3:179393929:T:C	1.94961e-07	-1.50195e-10	-0.995668	0.000161735	-1.50195e-10	-0.983388	0.000203407	-1.50195e-10	-0.991143
179394073	chr3:179394073:C:G	6.18234e-07	-1.50195e-10	0.158399	0.000547514	-1.50195e-10	0.236044	0.000725645	-1.50195e-10	0.280707
179394106	chr3:179394106:C:T	5.29693e-08	-1.49915	-0.799605	3.78403e-05	-1.6606	-0.775369	4.77128e-05	-1.66084	-0.780314
179394508	chr3:179394508:C:T	7.5935e-08	-0.704685	-1.23391	6.56616e-05	-0.6268	-1.25803	8.40931e-05	-0.623619	-1.25081
179394565	chr3:179394565:G:A	1.81365e-07	-1.70809	0.640132	0.000172486	-1.69651	0.777481	0.000213228	-1.69622	0.752228
179394567	chr3:179394567:C:T	6.75506e-08	-1.00418	-1.05141	7.95996e-05	-0.696705	-0.995631	0.000102996	-0.695129	-0.976537
179394907	chr3:179394907:G:A	4.7281e-07	-1.50195e-10	-0.109776	0.000413757	-1.50195e-10	-0.0440651	0.000526124	-1.50195e-10	-0.0408156
179395131	chr3:179395131:A:C	1.35636e-07	-1.35849	-3.16733e-10	0.000114713	-1.32691	-3.16733e-10	0.000145551	-1.32582	-3.16733e-10
179395424	chr3:179395424:T:C	4.26897e-08	-1.62599	-0.888524	3.93607e-05	-1.55449	-0.842088	4.97954e-05	-1.5539	-0.844531
179395607	chr3:179395607:C:T	7.18927e-08	-1.08128	-0.912013	8.44535e-05	-0.789945	-0.843198	0.000109679	-0.788476	-0.820324
179396029	chr3:179396029:C:A	1.25837e-06	-1.50195e-10	0.8691	0.00106877	-1.50195e-10	0.904924	0.00142357	-1.50195e-10	0.954572
179396256	chr3:179396256:C:T	2.37661e-07	-1.50195e-10	-0.797622	0.000197162	-1.50195e-10	-0.78532	0.000255569	-1.50195e-10	-0.762861
179396519	chr3:179396519:GTA:G	1.51024e-07	-1.50195e-10	-1.25103	0.000121871	-1.50195e-10	-1.26638	0.00015516	-1.50195e-10	-1.2619
179396766	chr3:179396766:A:T	1.99834e-06	-1.50195e-10	1.33161	0.00256576	-1.50195e-10	1.78067	0.00252338	-1.50195e-10	1.527
179396887	chr3:179396887:T:C	2.44219e-07	-1.50195e-10	-0.770403	0.000202731	-1.50195e-10	-0.757465	0.000262853	-1.50195e-10	-0.734759
179397441	chr3:179397441:T:C	4.9785e-08	-1.4861	-0.87466	5.88375e-05	-1.18232	-0.812243	7.35907e-05	-1.18187	-0.825968
179397592	chr3:179397592:C:T	1.2145e-07	-0.617829	-0.851139	0.000102986	-0.535665	-0.899086	0.000134777	-0.532283	-0.870448
179397612	chr3:179397612:G:A	2.33821e-07	-1.50195e-10	-0.813915	0.000215094	-1.50195e-10	-0.698267	0.000254242	-1.50195e-10	-0.768067
179397648	chr3:179397648:T:C	1.7751e-06	-1.50195e-10	1.21314	0.00225673	-1.50195e-10	1.65233	0.00223104	-1.50195e-10	1.40387
179397713	chr3:179397713:A:T	1.09397e-07	-1.70762	0.134134	0.000106136	-1.66574	0.261126	0.000131003	-1.6653	0.234161
179397759	chr3:179397759:C:T	3.44348e-07	-1.50195e-10	-0.426815	0.000276036	-1.50195e-10	-0.448815	0.00035149	-1.50195e-10	-0.444173
179397760	chr3:179397760:G:A	1.55185e-07	-1.50195e-10	-1.22385	0.000126263	-1.50195e-10	-1.23098	0.000159545	-1.50195e-10	-1.23403
179397780	chr3:179397780:G:A	2.85304e-07	-1.50195e-10	-0.614914	0.000276957	-1.50195e-10	-0.445482	0.000319189	-1.50195e-10	-0.540571
179397841	chr3:179397841:AT:A	1.44567e-07	-1.50195e-10	-1.29473	0.000119745	-1.50195e-10	-1.28398	0.00015245	-1.50195e-10	-1.27952
179397861	chr3:179397861:G:A	1.04527e-07	-0.554987	-1.06404	8.84455e-05	-0.477461	-1.1095	0.000113999	-0.47412	-1.09605
179397892	chr3:179397892:G:A	4.10887e-07	-1.50195e-10	-0.250152	0.000337802	-1.50195e-10	-0.246885	0.000425122	-1.50195e-10	-0.253976
179398472	chr3:179398472:A:G	5.27217e-08	-0.997534	-1.30591	5.56125e-05	-0.752238	-1.2987	7.077e-05	-0.747082	-1.29984
179398772	chr3:179398772:A:AG	1.92338e-07	-0.898792	-0.110424	0.000294492	-0.518968	0.134875	0.000356078	-0.515969	0.0847646
179398835	chr3:179398835:TTAAA:T	5.05203e-08	-1.2959	-1.05019	4.97384e-05	-1.1103	-1.05227	6.29657e-05	-1.10995	-1.05381
179399116	chr3:179399116:T:C	1.42875e-07	-1.50195e-10	-1.3065	0.000117116	-1.50195e-10	-1.30618	0.000148445	-1.50195e-10	-1.30614
179399364	chr3:179399364:G:A	1.64956e-07	-1.16279	-3.16733e-10	0.000141555	-1.11666	-3.16733e-10	0.000179661	-1.11528	-3.16733e-10
179399804	chr3:179399804:T:A	4.56521e-07	-1.50195e-10	-0.144833	0.000400222	-1.50195e-10	-0.0773245	0.000527708	-1.50195e-10	-0.03781
179399858	chr3:179399858:G:A	6.4451e-08	-1.18215	-0.920417	7.3989e-05	-0.913063	-0.852364	9.6085e-05	-0.911663	-0.829457
179399875	chr3:179399875:G:C	2.47531e-07	-1.71079	0.953854	0.000241967	-1.68195	1.1014	0.000299296	-1.68158	1.07666
179400115	chr3:179400115:T:C	6.36568e-08	-1.17604	-0.938922	7.3034e-05	-0.906005	-0.872415	9.47935e-05	-0.904592	-0.850061
179400239	chr3:179400239:G:A	6.3059e-08	-1.19239	-0.932004	7.21142e-05	-0.9261	-0.864993	9.36086e-05	-0.924712	-0.842519
179400609	chr3:179400609:A:C	4.2487e-07	0.435758	-0.652444	0.000343235	0.493804	-0.724733	0.000449031	0.498598	-0.69786
179400650	chr3:179400650:T:C	1.60689e-06	-1.50195e-10	1.11359	0.00200032	-1.50195e-10	1.53172	0.00199782	-1.50195e-10	1.29346
179401086	chr3:179401086:TG:T	1.5142e-07	-1.50195e-10	-1.24841	0.000125313	-1.50195e-10	-1.23853	0.000159076	-1.50195e-10	-1.23697
179401088	chr3:179401088:T:C	1.51447e-07	-1.50195e-10	-1.24823	0.00012534	-1.50195e-10	-1.23832	0.000159109	-1.50195e-10	-1.23677
179401210	chr3:179401210:C:T	3.49308e-08	-1.58615	-1.12895	3.17767e-05	-1.47752	-1.13309	4.02545e-05	-1.47737	-1.13376
179401466	chr3:179401466:AAAC:A	3.40972e-07	-1.50195e-10	-0.436668	0.00029857	-1.50195e-10	-0.370341	0.000392465	-1.50195e-10	-0.333905
179401611	chr3:179401611:A:G	2.66763e-07	-1.50195e-10	-0.682108	0.000209785	-1.50195e-10	-0.723261	0.000265532	-1.50195e-10	-0.72462
179401994	chr3:179401994:CAA:C	4.41827e-08	-1.29525	-1.18489	4.68672e-05	-1.07172	-1.15031	6.02553e-05	-1.07061	-1.13715
179402245	chr3:179402245:T:C	1.02115e-07	-1.64237	-3.16733e-10	8.30133e-05	-1.65034	-3.16733e-10	0.000105221	-1.65029	-3.16733e-10
179402398	chr3:179402398:T:C	2.17728e-07	-1.50195e-10	-0.885223	0.000175055	-1.50195e-10	-0.904247	0.000221637	-1.50195e-10	-0.905313
179402772	chr3:179402772:G:C	1.53316e-07	-1.50195e-10	-1.23597	0.000127004	-1.50195e-10	-1.22513	0.000161163	-1.50195e-10	-1.22393
179402899	chr3:179402899:G:A	6.17389e-08	-0.853569	-1.29199	6.66579e-05	-0.595649	-1.27412	8.47731e-05	-0.590059	-1.27632
179403195	chr3:179403195:G:A	3.71444e-08	-1.42313	-1.23053	3.49937e-05	-1.28151	-1.23266	4.43363e-05	-1.28131	-1.23324
179403249	chr3:179403249:T:G	2.53772e-07	-1.50195e-10	-0.732031	0.000210849	-1.50195e-10	-0.7182	0.000273635	-1.50195e-10	-0.694557
179403602	chr3:179403602:G:A	3.96067e-07	-1.50195e-10	-0.286886	0.000345036	-1.50195e-10	-0.225695	0.000443427	-1.50195e-10	-0.21182
179403631	chr3:179403631:G:A	4.07663e-07	-1.50195e-10	-0.258029	0.000355476	-1.50195e-10	-0.195886	0.000456943	-1.50195e-10	-0.181795
179403855	chr3:179403855:A:G	3.31702e-07	-1.50195e-10	-0.464232	0.000287505	-1.50195e-10	-0.408103	0.000369015	-1.50195e-10	-0.395517
179404854	chr3:179404854:G:A	1.9272e-07	-1.50195e-10	-1.00723	0.000164037	-1.50195e-10	-0.969253	0.000206317	-1.50195e-10	-0.976941
179404919	chr3:179404919:C:G	8.36535e-08	-0.686115	-1.15567	6.93891e-05	-0.63714	-1.19247	8.91966e-05	-0.634143	-1.18137
179405130	chr3:179405130:T:C	2.99485e-08	-1.57354	-1.29545	2.81198e-05	-1.43373	-1.29914	3.57543e-05	-1.4326	-1.29708
179405641	chr3:179405641:A:G	5.68393e-07	-1.50195e-10	0.0743446	0.000507089	-1.50195e-10	0.159343	0.000641382	-1.50195e-10	0.157271
179405716	chr3:179405716:AAT:A	3.70654e-08	-1.58789	-1.06789	3.61677e-05	-1.45176	-1.02942	4.53985e-05	-1.45064	-1.04023
179405881	chr3:179405881:A:C	2.81285e-08	-1.69665	-1.23504	2.26374e-05	-1.71056	-1.23918	2.86901e-05	-1.7106	-1.2392
179405916	chr3:179405916:A:G	3.90356e-08	-1.59341	-1.01059	4.2423e-05	-1.41415	-0.907507	5.22094e-05	-1.41309	-0.938006
179406069	chr3:179406069:A:G	3.0913e-08	-1.53058	-1.30672	3.27446e-05	-1.27703	-1.30357	4.14633e-05	-1.27672	-1.30482
179406140	chr3:179406140:G:A	4.3976e-08	-1.70477	-0.78006	4.18324e-05	-1.67118	-0.664494	4.94571e-05	-1.67065	-0.734596
179406925	chr3:179406925:T:C	4.79906e-07	-1.50195e-10	-0.0948792	0.00042532	-1.50195e-10	-0.0165034	0.000538502	-1.50195e-10	-0.017562
179407026	chr3:179407026:G:T	7.93215e-08	-0.714783	-1.18018	6.58634e-05	-0.668089	-1.21367	8.45711e-05	-0.665129	-1.20363
179407153	chr3:179407153:C:T	2.83538e-07	-1.50195e-10	-0.621122	0.00024602	-1.50195e-10	-0.56393	0.000308105	-1.50195e-10	-0.575913
179407608	chr3:179407608:A:C	8.91313e-08	-0.657174	-1.12118	0.000103161	-0.366562	-1.06649	0.00013064	-0.360413	-1.07349
179407655	chr3:179407655:G:C	4.4679e-07	-1.50195e-10	-0.16638	0.000392195	-1.50195e-10	-0.0975856	0.000498204	-1.50195e-10	-0.0953439
179407749	chr3:179407749:G:A	3.31291e-07	-1.50195e-10	-0.465471	0.000286858	-1.50195e-10	-0.410357	0.000368118	-1.50195e-10	-0.397949
179407797	chr3:179407797:G:A	3.02643e-08	-1.56339	-1.29511	2.83181e-05	-1.4269	-1.29894	3.60073e-05	-1.42579	-1.29685
179408221	chr3:179408221:A:C	1.91536e-07	-1.50195e-10	-1.01339	0.000158812	-1.50195e-10	-1.00163	0.000199737	-1.50195e-10	-1.00935
179409108	chr3:179409108:G:A	3.05559e-08	-1.55862	-1.2903	2.7696e-05	-1.45642	-1.29164	3.51138e-05	-1.45629	-1.29147
179409193	chr3:179409193:T:C	6.56081e-07	0.217815	-3.16733e-10	0.000212278	-0.711445	-3.16733e-10	0.000269411	-0.710114	-3.16733e-10
179409252	chr3:179409252:T:C	5.128e-08	-1.69349	-0.637677	4.35889e-05	-1.70211	-0.592428	5.46339e-05	-1.70227	-0.60343
179409369	chr3:179409369:G:A	8.5651e-08	-0.630332	-1.18786	7.25889e-05	-0.564693	-1.21984	9.31899e-05	-0.561573	-1.21014
179409431	chr3:179409431:G:GA	4.39623e-07	-1.50195e-10	-0.182552	0.00038326	-1.50195e-10	-0.120629	0.0004933	-1.50195e-10	-0.105235
179409862	chr3:179409862:G:A	4.031e-07	-1.50195e-10	-0.269283	0.000350394	-1.50195e-10	-0.210286	0.000450797	-1.50195e-10	-0.195337
179410118	chr3:179410118:T:C	1.17424e-07	-0.588378	-0.914299	9.70225e-05	-0.520521	-0.973881	0.000125588	-0.517336	-0.956008
179410212	chr3:179410212:G:A	4.04486e-07	-1.50195e-10	-0.265851	0.000352491	-1.50195e-10	-0.204319	0.000453021	-1.50195e-10	-0.190415
179410663	chr3:179410663:A:T	3.23454e-08	-1.4855	-1.3065	3.50478e-05	-1.21042	-1.30221	4.43681e-05	-1.21009	-1.30374
179411494	chr3:179411494:T:C	3.22218e-07	-1.50195e-10	-0.49324	0.000278287	-1.50195e-10	-0.440693	0.00035727	-1.50195e-10	-0.427861
179411568	chr3:179411568:A:G	9.17128e-08	-0.703132	-1.04668	0.000106461	-0.418468	-0.983098	0.000134656	-0.412475	-0.991153
179411818	chr3:179411818:A:C	3.04831e-07	-1.50195e-10	-0.548713	0.000263	-1.50195e-10	-0.497191	0.000337406	-1.50195e-10	-0.485065
179411867	chr3:179411867:A:T	9.96506e-08	-0.668779	-0.998019	0.000116817	-0.379977	-0.928756	0.000147652	-0.373913	-0.937578
179411985	chr3:179411985:C:T	2.74593e-07	-1.50195e-10	-0.653178	0.000232406	-1.50195e-10	-0.62086	0.00029668	-1.50195e-10	-0.613699
179412094	chr3:179412094:T:C	2.2422e-07	-1.50195e-10	-0.855841	0.000190469	-1.50195e-10	-0.819853	0.000247882	-1.50195e-10	-0.793399
179412852	chr3:179412852:A:G	1.29718e-07	-1.40311	-3.16733e-10	8.52751e-05	-1.62346	-3.16733e-10	0.000108094	-1.62335	-3.16733e-10
179413275	chr3:179413275:T:C	3.67094e-07	-1.50195e-10	-0.36285	0.000318862	-1.50195e-10	-0.304586	0.000404772	-1.50195e-10	-0.303029
179413841	chr3:179413841:G:A	1.4645e-07	-1.50195e-10	-1.28178	0.000120287	-1.50195e-10	-1.27946	0.000152511	-1.50195e-10	-1.27912
179413864	chr3:179413864:A:T	1.03243e-07	-0.615824	-1.01556	9.93789e-05	-0.479287	-0.991118	0.000122404	-0.475285	-1.02374
179414134	chr3:179414134:T:A	2.59692e-07	-1.50195e-10	-0.708972	0.000222484	-1.50195e-10	-0.664487	0.000285106	-1.50195e-10	-0.653491
179414727	chr3:179414727:C:CTA	1.39903e-07	-0.535103	-0.792418	0.000114209	-0.46967	-0.861642	0.000148239	-0.466458	-0.841068
179414784	chr3:179414784:C:T	2.88002e-07	-0.6055	-3.16733e-10	0.000226604	-0.64614	-3.16733e-10	0.000287311	-0.645787	-3.16733e-10
179415640	chr3:179415640:A:AAAGT	1.74656e-07	-0.635425	-0.470224	0.000177856	-0.483665	-0.404705	0.000215775	-0.479506	-0.45261
179416121	chr3:179416121:G:C	2.22182e-07	-1.50195e-10	-0.864974	0.000188602	-1.50195e-10	-0.829705	0.000245382	-1.50195e-10	-0.803539
179416623	chr3:179416623:T:C	3.01686e-07	-1.50195e-10	-0.559083	0.00026062	-1.50195e-10	-0.50628	0.000332589	-1.50195e-10	-0.499446
179416846	chr3:179416846:G:C	1.36278e-07	-0.588755	-0.765015	0.000110473	-0.528368	-0.836209	0.000143455	-0.525225	-0.815108
179418194	chr3:179418194:G:A	2.75728e-08	-1.64558	-1.30606	2.53812e-05	-1.53201	-1.30332	3.21617e-05	-1.53105	-1.30453
179418253	chr3:179418253:T:C	3.0629e-07	-1.50195e-10	-0.543935	0.000266462	-1.50195e-10	-0.484114	0.000337998	-1.50195e-10	-0.483314
179419311	chr3:179419311:T:C	2.43445e-07	-1.50195e-10	-0.77358	0.000207826	-1.50195e-10	-0.732642	0.000266503	-1.50195e-10	-0.720966
179419314	chr3:179419314:T:C	2.72458e-08	-1.70797	-1.2556	2.296e-05	-1.70644	-1.22915	2.84963e-05	-1.70625	-1.25033
179419485	chr3:179419485:A:G	1.68849e-07	-0.413742	-0.725723	0.00023597	0.0874715	-0.693109	0.000293143	0.0943649	-0.720056
179419965	chr3:179419965:A:T	2.84725e-08	-1.61529	-1.30424	2.67297e-05	-1.48172	-1.30185	3.38672e-05	-1.48062	-1.30329
179420304	chr3:179420304:T:G	2.7183e-08	-1.65958	-1.3063	2.49238e-05	-1.54678	-1.30674	3.16282e-05	-1.54581	-1.30649
179420472	chr3:179420472:T:A	2.31374e-07	-1.50195e-10	-0.824434	0.00018593	-1.50195e-10	-0.843973	0.000235719	-1.50195e-10	-0.843714
179420526	chr3:179420526:G:A	1.51231e-07	-0.435597	-0.814061	0.000123428	-0.370961	-0.882726	0.000160188	-0.367621	-0.862382
179420755	chr3:179420755:G:A	2.17056e-07	-1.50195e-10	-0.888313	0.000184385	-1.50195e-10	-0.852319	0.0002355	-1.50195e-10	-0.844641
179420934	chr3:179420934:T:TA	2.55818e-07	-1.50195e-10	-0.724005	0.000219715	-1.50195e-10	-0.677014	0.000280788	-1.50195e-10	-0.668754
179421196	chr3:179421196:A:G	4.15981e-08	-1.54911	-0.991307	3.84183e-05	-1.42415	-0.996658	4.85733e-05	-1.42393	-0.999354
179421200	chr3:179421200:C:G	1.6447e-07	-1.50195e-10	-1.16574	0.000133743	-1.50195e-10	-1.17342	0.000168872	-1.50195e-10	-1.17721
179421491	chr3:179421491:A:C	2.72266e-08	-1.70522	-1.25906	2.28063e-05	-1.70888	-1.23343	2.83175e-05	-1.70875	-1.25412
179421656	chr3:179421656:A:C	3.17823e-07	-1.50195e-10	-0.506974	0.000277095	-1.50195e-10	-0.444983	0.000351523	-1.50195e-10	-0.444078
179421916	chr3:179421916:T:G	1.51955e-07	-1.50195e-10	-1.24488	0.000123771	-1.50195e-10	-1.25091	0.000156415	-1.50195e-10	-1.25384
179422444	chr3:179422444:C:T	2.41828e-07	-1.50195e-10	-0.780243	0.000199341	-1.50195e-10	-0.774328	0.000251209	-1.50195e-10	-0.780067
179422464	chr3:179422464:A:G	1.21668e-07	-1.46717	-3.16733e-10	0.000115237	-1.32235	-3.16733e-10	0.000146088	-1.32215	-3.16733e-10
179422832	chr3:179422832:G:A	4.06375e-08	-1.48537	-1.0784	3.84697e-05	-1.33589	-1.08358	4.88215e-05	-1.3356	-1.08258
179422853	chr3:179422853:C:T	2.4792e-07	-1.50195e-10	-0.755362	0.000212618	-1.50195e-10	-0.709849	0.000271686	-1.50195e-10	-0.701707
179422854	chr3:179422854:G:A	2.48573e-07	-1.50195e-10	-0.752732	0.000198289	-1.50195e-10	-0.77962	0.000251713	-1.50195e-10	-0.778065
179422950	chr3:179422950:G:A	3.55256e-08	-1.53622	-1.162	3.3236e-05	-1.40355	-1.16216	4.21322e-05	-1.40329	-1.16225
179422993	chr3:179422993:A:G	1.93005e-07	-1.50195e-10	-1.00575	0.000156393	-1.50195e-10	-1.01697	0.000196902	-1.50195e-10	-1.02365
179423051	chr3:179423051:A:G	1.21179e-07	-1.71104	0.239833	0.000110489	-1.64783	0.283398	0.000138896	-1.64757	0.274943
179423081	chr3:179423081:G:A	1.64631e-07	-1.50195e-10	-1.16476	0.00013387	-1.50195e-10	-1.17248	0.00016903	-1.50195e-10	-1.17628
179423292	chr3:179423292:T:C	2.4082e-07	-1.50195e-10	-0.784419	0.000192304	-1.50195e-10	-0.810269	0.000244104	-1.50195e-10	-0.808759
179423320	chr3:179423320:C:T	2.26949e-07	-1.50195e-10	-0.843743	0.000181529	-1.50195e-10	-0.867929	0.000230234	-1.50195e-10	-0.867256
179423526	chr3:179423526:G:A	7.16876e-07	-1.50195e-10	0.306433	0.000831296	-1.50195e-10	0.653642	0.000862408	-1.50195e-10	0.453376
179423823	chr3:179423823:T:C	2.72294e-07	-1.50195e-10	-0.661586	0.000216589	-1.50195e-10	-0.691341	0.000275077	-1.50195e-10	-0.689301
179424290	chr3:179424290:G:A	1.88609e-07	-1.50195e-10	-1.02879	0.000155833	-1.50195e-10	-1.02056	0.000200899	-1.50195e-10	-1.00355
179424769	chr3:179424769:T:C	1.72493e-07	-1.50195e-10	-1.11811	0.000140102	-1.50195e-10	-1.12697	0.000176793	-1.50195e-10	-1.13137
179424861	chr3:179424861:G:A	1.63804e-07	-1.50195e-10	-1.1698	0.00013513	-1.50195e-10	-1.16311	0.000171936	-1.50195e-10	-1.15923
179425613	chr3:179425613:GGT:G	1.39224e-07	-0.529421	-0.802965	0.00015538	-0.250705	-0.772769	0.000188047	-0.244545	-0.825117
179425642	chr3:179425642:T:C	1.52555e-07	-1.50195e-10	-1.24094	0.000125778	-1.50195e-10	-1.23483	0.000160251	-1.50195e-10	-1.22961
179425767	chr3:179425767:A:G	2.50249e-07	-1.50195e-10	-0.746013	0.000197388	-1.50195e-10	-0.784171	0.000249248	-1.50195e-10	-0.787906
179426153	chr3:179426153:A:G	3.44217e-07	-0.369364	-0.0578333	0.000203943	-0.665334	-0.0861693	0.000261069	-0.658584	-0.0829827
179426233	chr3:179426233:G:A	2.26842e-07	-1.50195e-10	-0.844216	0.000192505	-1.50195e-10	-0.809222	0.000250583	-1.50195e-10	-0.782564
179426267	chr3:179426267:A:G	1.48504e-07	-1.50195e-10	-1.26786	0.000121474	-1.50195e-10	-1.26965	0.000153758	-1.50195e-10	-1.27097
179426407	chr3:179426407:AT:A	1.8252e-07	-1.50195e-10	-1.06161	0.000151745	-1.50195e-10	-1.04715	0.0001911	-1.50195e-10	-1.05356
179426652	chr3:179426652:A:T	2.76893e-08	-1.7003	-1.24713	2.18431e-05	-1.71085	-1.27461	2.77975e-05	-1.71088	-1.27053
179426951	chr3:179426951:C:T	3.26761e-08	-1.66221	-1.11962	2.66333e-05	-1.67761	-1.10957	3.32411e-05	-1.67794	-1.12463
179427004	chr3:179427004:G:A	1.77953e-07	-1.50195e-10	-1.08695	0.00014962	-1.50195e-10	-1.06124	0.000193185	-1.50195e-10	-1.0427
179427146	chr3:179427146:C:T	2.85325e-07	0.048954	-0.663793	0.000517581	0.74767	-0.567847	0.000650366	0.755738	-0.584556
179427477	chr3:179427477:T:C	2.05029e-07	-1.50195e-10	-0.945317	0.00017237	-1.50195e-10	-0.919702	0.000223809	-1.50195e-10	-0.895561
179427863	chr3:179427863:C:T	1.89688e-07	-1.50195e-10	-1.02309	0.000160114	-1.50195e-10	-0.993459	0.000207276	-1.50195e-10	-0.972303
179427983	chr3:179427983:G:C	3.51965e-07	-1.50195e-10	-0.404936	0.000276491	-1.50195e-10	-0.447166	0.000351656	-1.50195e-10	-0.4437
179428051	chr3:179428051:G:C	6.33801e-08	-0.813433	-1.30589	6.86545e-05	-0.534387	-1.30587	8.7483e-05	-0.528671	-1.30624
179428447	chr3:179428447:C:T	1.61503e-07	-1.50195e-10	-1.18394	0.000130149	-1.50195e-10	-1.20066	0.000165762	-1.50195e-10	-1.1958
179428515	chr3:179428515:A:G	2.70327e-08	-1.68346	-1.28796	2.42672e-05	-1.59688	-1.28333	3.06782e-05	-1.59615	-1.28665
179429024	chr3:179429024:G:A	1.46983e-07	-1.50195e-10	-1.27815	0.000120605	-1.50195e-10	-1.27682	0.000153041	-1.50195e-10	-1.27565
179429064	chr3:179429064:C:A	1.66185e-07	0.0121387	-1.16751	0.000190324	0.298004	-1.11862	0.000238114	0.303063	-1.13667
179429079	chr3:179429079:T:C	3.57093e-08	-1.42544	-1.26762	3.52476e-05	-1.24717	-1.25977	4.4574e-05	-1.24695	-1.26226
179429087	chr3:179429087:A:G	3.92584e-07	-1.50195e-10	-0.295717	0.000404278	-1.50195e-10	-0.0672423	0.00047565	-1.50195e-10	-0.141671
179429383	chr3:179429383:T:C	6.31251e-08	-0.817458	-1.30589	6.86347e-05	-0.534683	-1.30586	8.74598e-05	-0.528959	-1.30622
179429562	chr3:179429562:T:C	1.76663e-07	-1.50195e-10	-1.09423	0.000143581	-1.50195e-10	-1.10245	0.000181562	-1.50195e-10	-1.10475
179430544	chr3:179430544:C:G	2.66982e-07	-0.681287	-3.16733e-10	0.000166959	-0.951594	-3.16733e-10	0.00021173	-0.951042	-3.16733e-10
179430937	chr3:179430937:T:G	1.85653e-07	-1.50195e-10	-1.04459	0.000156491	-1.50195e-10	-1.01635	0.000202429	-1.50195e-10	-0.995966
179431012	chr3:179431012:T:G	2.05307e-07	-1.50195e-10	-0.94396	0.000166669	-1.50195e-10	-0.953336	0.000210441	-1.50195e-10	-0.957147
179431159	chr3:179431159:T:G	9.44923e-07	-1.50195e-10	0.582634	0.000843072	-1.50195e-10	0.667708	0.00108554	-1.50195e-10	0.683479
179431224	chr3:179431224:C:T	1.81554e-07	-1.50195e-10	-1.06692	0.000150103	-1.50195e-10	-1.05802	0.000191113	-1.50195e-10	-1.05349
179431261	chr3:179431261:G:A	1.11077e-07	-1.55825	-3.16733e-10	8.92301e-05	-1.57813	-3.16733e-10	0.000113136	-1.57776	-3.16733e-10
179431289	chr3:179431289:G:T	3.90176e-07	-1.50195e-10	-0.301872	0.00032432	-1.50195e-10	-0.287612	0.000408555	-1.50195e-10	-0.293727
179431401	chr3:179431401:A:G	1.66633e-07	-1.50195e-10	-1.15268	0.000131912	-1.50195e-10	-1.18721	0.000167169	-1.50195e-10	-1.18735
179431450	chr3:179431450:T:C	1.97573e-07	-0.982363	-3.16733e-10	0.000118331	-1.29586	-3.16733e-10	0.000150037	-1.29547	-3.16733e-10
179432498	chr3:179432498:T:C	1.43784e-07	-1.50195e-10	-1.30016	0.000117729	-1.50195e-10	-1.30096	0.000149142	-1.50195e-10	-1.30145
179432726	chr3:179432726:A:G	3.51025e-07	-1.50195e-10	-0.407611	0.000283538	-1.50195e-10	-0.421997	0.000360576	-1.50195e-10	-0.41865
179432971	chr3:179432971:T:C	1.48476e-07	-1.50195e-10	-1.26804	0.000121418	-1.50195e-10	-1.27011	0.000153693	-1.50195e-10	-1.2714
179433181	chr3:179433181:G:A	2.72627e-07	-1.50195e-10	-0.660363	0.000215916	-1.50195e-10	-0.694455	0.000274875	-1.50195e-10	-0.690038
179433601	chr3:179433601:C:T	1.81934e-07	-1.50195e-10	-1.06482	0.000153357	-1.50195e-10	-1.03658	0.00019814	-1.50195e-10	-1.01738
179433711	chr3:179433711:A:G	1.4421e-07	-1.50195e-10	-1.2972	0.000118054	-1.50195e-10	-1.2982	0.000149538	-1.50195e-10	-1.2988
179433763	chr3:179433763:T:C	1.63284e-07	-1.17298	-3.16733e-10	9.78821e-05	-1.48558	-3.16733e-10	0.000124139	-1.48495	-3.16733e-10
179434175	chr3:179434175:A:C	3.23465e-07	-1.50195e-10	-0.489377	0.000281544	-1.50195e-10	-0.429056	0.000352938	-1.50195e-10	-0.440061
179434685	chr3:179434685:C:G	1.90837e-07	-1.50195e-10	-1.01705	0.000161328	-1.50195e-10	-0.985904	0.000208769	-1.50195e-10	-0.965127
179435053	chr3:179435053:G:A	2.78865e-08	-1.64574	-1.29458	2.62972e-05	-1.5105	-1.28938	3.3278e-05	-1.5096	-1.29185
179435532	chr3:179435532:T:C	2.07632e-07	-1.50195e-10	-0.9327	0.000170956	-1.50195e-10	-0.927937	0.000215552	-1.50195e-10	-0.93315
179436258	chr3:179436258:C:T	3.28695e-07	-1.50195e-10	-0.473337	0.000258506	-1.50195e-10	-0.514427	0.000329687	-1.50195e-10	-0.50821
179436385	chr3:179436385:C:T	4.62861e-07	-1.50195e-10	-0.131041	0.000393418	-1.50195e-10	-0.0944713	0.000506227	-1.50195e-10	-0.0793681
179437306	chr3:179437306:T:C	3.17087e-07	-1.50195e-10	-0.509294	0.000249588	-1.50195e-10	-0.549531	0.000318261	-1.50195e-10	-0.543483
179438022	chr3:179438022:C:T	3.26028e-07	-1.50195e-10	-0.481485	0.000256452	-1.50195e-10	-0.522401	0.000327055	-1.50195e-10	-0.516224
179438232	chr3:179438232:T:C	1.48934e-07	-1.50195e-10	-1.26496	0.000122236	-1.50195e-10	-1.26339	0.000155144	-1.50195e-10	-1.262
179438859	chr3:179438859:C:T	3.00497e-08	-1.57119	-1.29443	2.93617e-05	-1.39219	-1.29747	3.73424e-05	-1.39105	-1.29517
179439579	chr3:179439579:T:G	1.85684e-07	-1.50195e-10	-1.04442	0.000156662	-1.50195e-10	-1.01525	0.000202517	-1.50195e-10	-0.99553
179439686	chr3:179439686:TCTTATGTAAAAATACAGATTCGCTGATTCAGA:T	2.18816e-07	-1.50195e-10	-0.880239	0.000173728	-1.50195e-10	-0.911853	0.000222129	-1.50195e-10	-0.903093
179439693	chr3:179439693:TAA:T	1.54945e-07	-1.50195e-10	-1.2254	0.000130182	-1.50195e-10	-1.20041	0.000166895	-1.50195e-10	-1.18899
179439893	chr3:179439893:T:C	1.89094e-07	-1.50195e-10	-1.02623	0.000159712	-1.50195e-10	-0.995971	0.000206588	-1.50195e-10	-0.975627
179440346	chr3:179440346:T:C	2.65763e-07	-1.50195e-10	-0.685863	0.000229305	-1.50195e-10	-0.634293	0.000287925	-1.50195e-10	-0.643652
179440843	chr3:179440843:G:A	1.64711e-07	-1.50195e-10	-1.16427	0.000134381	-1.50195e-10	-1.16867	0.000170435	-1.50195e-10	-1.168
179440847	chr3:179440847:T:C	1.78598e-07	-1.50195e-10	-1.08333	0.000142204	-1.50195e-10	-1.11208	0.000180962	-1.50195e-10	-1.10806
179441324	chr3:179441324:A:T	1.44545e-07	-1.50195e-10	-1.29488	0.000117669	-1.50195e-10	-1.30147	0.000149025	-1.50195e-10	-1.30224
179441371	chr3:179441371:T:C	4.25939e-08	-1.26938	-1.24738	4.23889e-05	-1.08795	-1.23451	5.35266e-05	-1.08765	-1.23852
179442087	chr3:179442087:G:A	3.60788e-07	-0.0318306	-0.348347	0.000279154	0.0200503	-0.457633	0.000365379	0.0235817	-0.429
179442147	chr3:179442147:T:C	2.2453e-07	-0.854461	-3.16733e-10	0.000182969	-0.860027	-3.16733e-10	0.000232004	-0.859598	-3.16733e-10
179442367	chr3:179442367:G:A	1.97871e-07	-1.50195e-10	-0.980853	0.000167751	-1.50195e-10	-0.946866	0.000217142	-1.50195e-10	-0.9258
179442925	chr3:179442925:C:T	1.59521e-07	-1.50195e-10	-1.1963	0.000141227	-1.50195e-10	-1.11897	0.000170875	-1.50195e-10	-1.16542
179443488	chr3:179443488:G:A	1.46608e-07	-1.50195e-10	-1.28071	0.000120565	-1.50195e-10	-1.27715	0.00015273	-1.50195e-10	-1.27768
179443510	chr3:179443510:G:C	1.60136e-07	-1.50195e-10	-1.19244	0.00013438	-1.50195e-10	-1.16867	0.000169134	-1.50195e-10	-1.17566
179443956	chr3:179443956:G:A	1.75318e-07	-0.00675835	-1.09511	0.000146517	0.0587832	-1.14098	0.000188797	0.0623053	-1.12798
179444429	chr3:179444429:T:G	1.46486e-07	-1.50195e-10	-1.28154	0.000120213	-1.50195e-10	-1.28008	0.000152323	-1.50195e-10	-1.28035
179444528	chr3:179444528:C:A	2.63634e-07	0.612789	-1.3067	0.000470212	1.38667	-1.30283	0.000599922	1.39473	-1.30429
179444562	chr3:179444562:G:A	2.40308e-07	0.515998	-1.30254	0.000425408	1.27245	-1.28875	0.000541736	1.28047	-1.29205
179444569	chr3:179444569:C:T	1.43499e-07	-1.50195e-10	-1.30214	0.000117377	-1.50195e-10	-1.30396	0.000148773	-1.50195e-10	-1.30393
179444705	chr3:179444705:C:T	1.60174e-07	-1.50195e-10	-1.19221	0.000134415	-1.50195e-10	-1.16841	0.000169177	-1.50195e-10	-1.17541
179444716	chr3:179444716:A:G	1.61288e-07	-1.50195e-10	-1.18528	0.000131481	-1.50195e-10	-1.19048	0.000166216	-1.50195e-10	-1.19307
179444932	chr3:179444932:T:C	1.96547e-07	-1.50195e-10	-0.987569	0.000169051	-1.50195e-10	-0.939142	0.000217527	-1.50195e-10	-0.924032
179445047	chr3:179445047:A:T	1.5393e-07	-1.50195e-10	-1.23197	0.000125377	-1.50195e-10	-1.23802	0.00015858	-1.50195e-10	-1.2401
179445104	chr3:179445104:C:T	1.46299e-07	-1.50195e-10	-1.28281	0.000119578	-1.50195e-10	-1.28537	0.000151475	-1.50195e-10	-1.28593
179445168	chr3:179445168:C:A	1.44243e-07	-1.50195e-10	-1.29697	0.000118073	-1.50195e-10	-1.29804	0.000149562	-1.50195e-10	-1.29864
179445711	chr3:179445711:T:C	1.45774e-07	-1.50195e-10	-1.28641	0.000119277	-1.50195e-10	-1.2879	0.000151041	-1.50195e-10	-1.2888
179445863	chr3:179445863:T:C	3.08487e-07	0.724294	-1.26108	0.000527931	1.42932	-1.2297	0.000670371	1.43788	-1.23641
179446392	chr3:179446392:A:C	3.42299e-07	-1.50195e-10	-0.432783	0.000280655	-1.50195e-10	-0.432217	0.000349946	-1.50195e-10	-0.448573
179446764	chr3:179446764:A:G	3.50119e-07	-0.747668	0.337471	0.000290855	-0.65654	0.260021	0.000377227	-0.655884	0.282378
179446942	chr3:179446942:T:C	1.43931e-07	-1.50195e-10	-1.29914	0.000117499	-1.50195e-10	-1.30291	0.00014877	-1.50195e-10	-1.30395
179447135	chr3:179447135:C:T	2.73356e-07	-1.50195e-10	-0.657694	0.000237939	-1.50195e-10	-0.597332	0.00030439	-1.50195e-10	-0.588044
179448161	chr3:179448161:T:C	1.48576e-07	-1.50195e-10	-1.26737	0.000121562	-1.50195e-10	-1.26892	0.00015386	-1.50195e-10	-1.27031
179448296	chr3:179448296:T:C	1.88598e-07	-0.58377	-0.445082	0.000106055	-0.964811	-0.440573	0.000133294	-0.967049	-0.44675
179448353	chr3:179448353:T:C	2.53119e-07	-1.50195e-10	-0.734608	0.000209952	-1.50195e-10	-0.722464	0.000263784	-1.50195e-10	-0.731223
179448406	chr3:179448406:T:C	1.30535e-07	-0.30734	-1.08949	7.50636e-05	-0.68706	-1.06395	9.65473e-05	-0.681164	-1.05516
179448537	chr3:179448537:T:G	9.10919e-08	-0.826776	-0.929825	6.27992e-05	-1.12266	-0.806742	7.51198e-05	-1.1183	-0.868972
179448539	chr3:179448539:T:G	9.21725e-08	-0.82458	-0.920227	6.36137e-05	-1.12083	-0.795685	7.60406e-05	-1.11646	-0.858624
179448636	chr3:179448636:G:A	1.51524e-07	-1.50195e-10	-1.24772	0.00012555	-1.50195e-10	-1.23664	0.000159226	-1.50195e-10	-1.23603
179449157	chr3:179449157:C:T	4.662e-07	-1.50195e-10	-0.123853	0.000387366	-1.50195e-10	-0.109975	0.000494113	-1.50195e-10	-0.103589
179449178	chr3:179449178:A:G	1.57654e-07	-1.50195e-10	-1.20806	0.000131001	-1.50195e-10	-1.19414	0.000166123	-1.50195e-10	-1.19362
179449235	chr3:179449235:A:AT	1.43743e-07	-1.50195e-10	-1.30044	0.00011773	-1.50195e-10	-1.30095	0.000149245	-1.50195e-10	-1.30076
179450318	chr3:179450318:G:A	3.63171e-07	-1.50195e-10	-0.373595	0.000286909	-1.50195e-10	-0.410181	0.000365137	-1.50195e-10	-0.406081
179450674	chr3:179450674:C:T	6.62275e-08	-0.790271	-1.2851	8.82188e-05	-0.309954	-1.27957	0.000111286	-0.310055	-1.28419
179450875	chr3:179450875:A:C	1.5847e-07	-1.50195e-10	-1.2029	0.000131617	-1.50195e-10	-1.18945	0.000166939	-1.50195e-10	-1.18872
179451170	chr3:179451170:T:C	1.23895e-07	-0.547387	-0.901644	6.38777e-05	-0.928833	-0.983541	8.19864e-05	-0.929061	-0.970739
179451249	chr3:179451249:G:A	3.12097e-08	-1.6672	-1.16054	2.93309e-05	-1.52984	-1.16086	3.68218e-05	-1.52871	-1.17156
179451464	chr3:179451464:C:T	1.45169e-07	-1.50195e-10	-1.29057	0.000118889	-1.50195e-10	-1.29116	0.000150729	-1.50195e-10	-1.29087
179451716	chr3:179451716:C:T	1.26442e-07	-1.42868	-3.16733e-10	0.000135522	-1.16021	-3.16733e-10	0.000171827	-1.15987	-3.16733e-10
179451943	chr3:179451943:T:C	1.42841e-07	-1.50195e-10	-1.30674	0.000117127	-1.50195e-10	-1.30609	0.000148533	-1.50195e-10	-1.30555
179452060	chr3:179452060:A:G	1.46355e-07	-1.50195e-10	-1.28243	0.000120753	-1.50195e-10	-1.2756	0.000153132	-1.50195e-10	-1.27505
179452171	chr3:179452171:A:C	1.91948e-07	-1.50195e-10	-1.01125	0.000155656	-1.50195e-10	-1.02169	0.000196532	-1.50195e-10	-1.02553
179452172	chr3:179452172:G:T	1.9213e-07	-1.50195e-10	-1.0103	0.000155796	-1.50195e-10	-1.0208	0.000196709	-1.50195e-10	-1.02463
179452706	chr3:179452706:C:T	5.0693e-08	-1.06526	-1.27742	6.32295e-05	-0.6512	-1.27137	7.97111e-05	-0.651211	-1.27673
179452737	chr3:179452737:C:A	1.42886e-07	-1.50195e-10	-1.30642	0.00011735	-1.50195e-10	-1.30418	0.000148764	-1.50195e-10	-1.30399
179452869	chr3:179452869:T:G	1.18826e-07	-1.21079	-0.280017	0.000171169	-0.725337	-0.201358	0.000213094	-0.725352	-0.219267
179453100	chr3:179453100:T:C	1.4298e-07	-1.50195e-10	-1.30576	0.00011741	-1.50195e-10	-1.30367	0.000148968	-1.50195e-10	-1.30262
179453120	chr3:179453120:A:G	9.53735e-08	-1.71067	-3.16733e-10	7.96857e-05	-1.69125	-3.16733e-10	0.000100965	-1.69158	-3.16733e-10
179453285	chr3:179453285:T:A	2.39528e-07	-1.50195e-10	-0.789799	0.000198306	-1.50195e-10	-0.779531	0.00024961	-1.50195e-10	-0.786456
179453436	chr3:179453436:T:C	5.44536e-08	-0.964801	-1.30632	6.74118e-05	-0.5518	-1.30672	8.54943e-05	-0.551512	-1.30639
179453438	chr3:179453438:G:C	1.94852e-07	-1.50195e-10	-0.99623	0.000157968	-1.50195e-10	-1.00695	0.00019943	-1.50195e-10	-1.01089
179453470	chr3:179453470:A:G	1.56973e-07	-0.304623	-0.907772	0.000109736	-0.395894	-0.975372	0.000141932	-0.393066	-0.957937
179453766	chr3:179453766:G:A	2.3902e-07	-1.50195e-10	-0.791923	0.000198095	-1.50195e-10	-0.7806	0.000249027	-1.50195e-10	-0.788793
179453844	chr3:179453844:T:C	1.56947e-07	-1.50195e-10	-1.21256	0.000130353	-1.50195e-10	-1.19909	0.000165268	-1.50195e-10	-1.19879
179454737	chr3:179454737:T:C	1.50346e-07	-1.50195e-10	-1.25553	0.000124433	-1.50195e-10	-1.24558	0.000157768	-1.50195e-10	-1.24523
179454805	chr3:179454805:A:G	2.38058e-07	0.261	-1.05695	0.000232976	0.441668	-1.06008	0.000292745	0.445653	-1.0727
179455132	chr3:179455132:C:T	2.39639e-07	-1.50195e-10	-0.789334	0.000203283	-1.50195e-10	-0.754745	0.000256072	-1.50195e-10	-0.760895
179455191	chr3:179455191:G:T	2.13527e-07	0.112596	-1.0173	0.000210174	0.301562	-1.02297	0.000262912	0.305546	-1.04008
179455436	chr3:179455436:A:T	2.25719e-07	0.15917	-1.00835	0.000220304	0.342865	-1.0172	0.000275627	0.346846	-1.03415
179455823	chr3:179455823:T:C	1.43436e-07	-1.50195e-10	-1.30258	0.000118015	-1.50195e-10	-1.29853	0.000149837	-1.50195e-10	-1.29681
179455832	chr3:179455832:C:A	4.57258e-08	-1.13916	-1.30664	5.46e-05	-0.763283	-1.30603	6.91816e-05	-0.763023	-1.3066
179456148	chr3:179456148:G:A	2.10138e-07	-1.50195e-10	-0.920705	0.000169794	-1.50195e-10	-0.93476	0.000216395	-1.50195e-10	-0.929249
179456394	chr3:179456394:A:G	2.03546e-07	-1.50195e-10	-0.952576	0.000164583	-1.50195e-10	-0.965928	0.000209672	-1.50195e-10	-0.960808
179456750	chr3:179456750:C:A	1.48437e-07	-1.50195e-10	-1.26831	0.000122721	-1.50195e-10	-1.25943	0.000155617	-1.50195e-10	-1.25896
179456825	chr3:179456825:T:TG	1.17725e-07	-1.50012	-3.16733e-10	0.000102549	-1.43901	-3.16733e-10	0.000129928	-1.43937	-3.16733e-10
179457134	chr3:179457134:A:G	5.31193e-08	-1.5694	-0.72653	6.5042e-05	-1.3566	-0.537711	7.38289e-05	-1.35604	-0.648567
179457416	chr3:179457416:A:G	1.44336e-07	-1.50195e-10	-1.29633	0.000118234	-1.50195e-10	-1.29668	0.000149883	-1.50195e-10	-1.2965
179457538	chr3:179457538:A:G	2.14896e-07	-1.50195e-10	-0.898317	0.000177589	-1.50195e-10	-0.889872	0.000223076	-1.50195e-10	-0.898841
179457815	chr3:179457815:T:A	1.45361e-07	-1.50195e-10	-1.28925	0.00012003	-1.50195e-10	-1.2816	0.000152573	-1.50195e-10	-1.27871
179458133	chr3:179458133:G:A	1.57335e-07	-1.50195e-10	-1.21009	0.000128867	-1.50195e-10	-1.21057	0.000164846	-1.50195e-10	-1.20134
179458293	chr3:179458293:G:A	1.49941e-06	2.00515	-0.960798	0.00101993	1.84874	-0.990598	0.00131853	1.8542	-0.97628
179458568	chr3:179458568:G:A	2.39429e-07	-0.790211	-3.16733e-10	0.000177039	-0.892975	-3.16733e-10	0.000224731	-0.891448	-3.16733e-10
179458570	chr3:179458570:G:A	3.4222e-08	-1.6848	-1.0508	2.86115e-05	-1.71092	-1.00461	3.62623e-05	-1.71092	-1.00466
179458998	chr3:179458998:A:C	5.62602e-08	-1.69817	-0.540311	5.11614e-05	-1.62408	-0.510277	6.37465e-05	-1.62394	-0.527495
179459138	chr3:179459138:C:T	3.33165e-08	-1.51283	-1.24958	3.51531e-05	-1.27275	-1.23688	4.43808e-05	-1.27275	-1.2408
179459825	chr3:179459825:C:T	3.32292e-08	-1.4627	-1.30234	3.56748e-05	-1.1897	-1.30519	4.52457e-05	-1.18968	-1.30457
179460067	chr3:179460067:C:T	6.27857e-08	-1.19575	-0.932993	7.9602e-05	-0.723595	-0.96871	0.000102862	-0.721985	-0.950977
179460457	chr3:179460457:A:G	6.58806e-08	-1.14962	-0.931001	8.50383e-05	-0.659409	-0.966834	0.000109899	-0.657743	-0.949046
179460514	chr3:179460514:T:C	8.89353e-08	-0.485722	-1.29484	0.000113288	-0.0438999	-1.29551	0.000144295	-0.0408195	-1.29367
179461031	chr3:179461031:G:GC	2.67211e-07	-1.50195e-10	-0.680429	0.000221668	-1.50195e-10	-0.668162	0.000278561	-1.50195e-10	-0.676717
179461229	chr3:179461229:T:C	2.32621e-07	-1.50195e-10	-0.819057	0.00019188	-1.50195e-10	-0.812473	0.000244792	-1.50195e-10	-0.805946
179461429	chr3:179461429:G:A	5.43734e-08	-1.17673	-1.09586	7.04069e-05	-0.694511	-1.12054	9.04296e-05	-0.692942	-1.10884
179461920	chr3:179461920:C:T	3.37352e-08	-1.50636	-1.24357	3.54261e-05	-1.2397	-1.26219	4.49693e-05	-1.23954	-1.26084
179461994	chr3:179461994:C:T	4.42275e-08	-1.21825	-1.26087	3.45271e-05	-1.27996	-1.24764	4.38175e-05	-1.2807	-1.24562
179462344	chr3:179462344:A:G	2.79978e-08	-1.70527	-1.23107	2.30038e-05	-1.68348	-1.25021	2.93542e-05	-1.68318	-1.24374
179462365	chr3:179462365:G:T	6.26073e-08	-1.70289	-0.428692	5.37505e-05	-1.70064	-0.384347	6.67577e-05	-1.70054	-0.40474
179462581	chr3:179462581:G:A	2.05818e-07	-1.50195e-10	-0.941476	0.000172548	-1.50195e-10	-0.918667	0.000217487	-1.50195e-10	-0.924214
179462711	chr3:179462711:C:T	1.96386e-07	-1.50195e-10	-0.988386	0.000165313	-1.50195e-10	-0.961505	0.000209586	-1.50195e-10	-0.961221
179462838	chr3:179462838:A:C	8.21756e-08	-0.894648	-0.964962	7.73567e-05	-0.739761	-0.981156	0.000100382	-0.739462	-0.957909
179462839	chr3:179462839:A:C	6.2421e-07	0.168018	-3.16733e-10	0.000473058	0.0898741	-3.16733e-10	0.000598294	0.0877295	-3.16733e-10
179462919	chr3:179462919:C:T	2.05721e-07	-1.50195e-10	-0.94195	0.000172466	-1.50195e-10	-0.919145	0.000217384	-1.50195e-10	-0.924689
179462996	chr3:179462996:A:G	1.47356e-07	-1.27562	-3.16733e-10	0.00010497	-1.41567	-3.16733e-10	0.000133116	-1.41513	-3.16733e-10
179463598	chr3:179463598:A:G	1.11051e-07	-0.686561	-0.871916	7.24702e-05	-0.93524	-0.850929	9.30178e-05	-0.9321	-0.841462
179464655	chr3:179464655:A:G	4.58539e-08	-1.1929	-1.25011	3.57846e-05	-1.25631	-1.23551	4.54242e-05	-1.25706	-1.23325
179464684	chr3:179464684:G:A	2.80369e-08	-1.65124	-1.2837	2.45322e-05	-1.59783	-1.27152	3.09839e-05	-1.59724	-1.27565
179465250	chr3:179465250:C:T	1.73322e-07	0.153084	-1.2664	0.000103478	-0.176533	-1.25345	0.00013197	-0.171966	-1.25181
179465386	chr3:179465386:G:A	2.69739e-08	-1.71016	-1.26344	2.20767e-05	-1.70062	-1.2742	2.81028e-05	-1.7005	-1.26999
179465463	chr3:179465463:G:A	3.05803e-08	-1.57469	-1.27342	3.3233e-05	-1.28443	-1.28137	4.22475e-05	-1.28342	-1.27939
179466018	chr3:179466018:T:G	2.8368e-07	-1.50195e-10	-0.620621	0.000241676	-1.50195e-10	-0.581747	0.000305925	-1.50195e-10	-0.583014
179466110	chr3:179466110:G:A	2.70944e-08	-1.66261	-1.30653	2.1304e-05	-1.70746	-1.30299	2.69712e-05	-1.7074	-1.30419
179466213	chr3:179466213:G:T	1.38277e-07	-1.33921	-3.16733e-10	9.35522e-05	-1.53083	-3.16733e-10	0.000118606	-1.53054	-3.16733e-10
179466258	chr3:179466258:A:G	2.72707e-08	-1.66289	-1.29977	2.15711e-05	-1.70882	-1.28917	2.7269e-05	-1.70877	-1.29183
179466993	chr3:179466993:G:A	1.4305e-07	-1.50195e-10	-1.30527	0.0001173	-1.50195e-10	-1.30461	0.000148588	-1.50195e-10	-1.30517
179467174	chr3:179467174:T:C	2.63138e-08	-1.71008	-1.2883	2.15341e-05	-1.70073	-1.29898	2.73745e-05	-1.70053	-1.29621
179467250	chr3:179467250:A:T	2.85374e-08	-1.64835	-1.26891	2.54984e-05	-1.55953	-1.2712	3.24121e-05	-1.56003	-1.26779
179467762	chr3:179467762:T:C	9.53492e-08	-1.71092	-3.16733e-10	7.81412e-05	-1.71083	-3.16733e-10	9.904e-05	-1.71083	-3.16733e-10
179467834	chr3:179467834:G:A	2.71593e-08	-1.66923	-1.29752	2.161e-05	-1.71005	-1.28614	2.73117e-05	-1.71001	-1.28902
179468256	chr3:179468256:G:T	1.50814e-07	-1.50195e-10	-1.25242	0.000125316	-1.50195e-10	-1.23851	0.000158963	-1.50195e-10	-1.23768
179468363	chr3:179468363:C:T	2.69189e-07	-1.50195e-10	-0.673055	0.000219922	-1.50195e-10	-0.676073	0.000276304	-1.50195e-10	-0.684851
179468596	chr3:179468596:T:C	3.17456e-08	-1.61555	-1.19517	2.63247e-05	-1.62633	-1.17251	3.31087e-05	-1.626	-1.18055
179469364	chr3:179469364:T:C	3.11246e-08	-1.58856	-1.24191	2.36936e-05	-1.68787	-1.21627	2.98573e-05	-1.68772	-1.2222
179469861	chr3:179469861:A:G	1.68383e-07	-1.50195e-10	-1.14223	0.000140947	-1.50195e-10	-1.12096	0.000178026	-1.50195e-10	-1.12442
179470220	chr3:179470220:A:G	2.90251e-08	-1.65933	-1.24097	2.40552e-05	-1.6659	-1.22309	3.03008e-05	-1.66563	-1.22955
179470305	chr3:179470305:A:G	2.64241e-08	-1.698	-1.2962	2.43272e-05	-1.58785	-1.2899	3.08292e-05	-1.58784	-1.29005
179470349	chr3:179470349:A:G	1.99696e-07	-1.50195e-10	-0.971673	0.000176644	-1.50195e-10	-0.895207	0.00021205	-1.50195e-10	-0.949532
179470545	chr3:179470545:T:A	1.39434e-07	-1.33088	-3.16733e-10	0.00012116	-1.27223	-3.16733e-10	0.000153596	-1.27203	-3.16733e-10
179470937	chr3:179470937:T:A	2.86029e-08	-1.63699	-1.27798	2.35315e-05	-1.64451	-1.2665	2.96898e-05	-1.64417	-1.27138
179471069	chr3:179471069:C:T	2.13282e-07	-1.50195e-10	-0.905852	0.000178843	-1.50195e-10	-0.882838	0.000225638	-1.50195e-10	-0.88742
179471150	chr3:179471150:A:G	1.18814e-06	-1.50195e-10	0.811672	0.000961036	-1.50195e-10	0.798667	0.00124749	-1.50195e-10	0.822537
179471313	chr3:179471313:T:C	2.82922e-08	-1.65314	-1.27275	2.33279e-05	-1.65932	-1.26038	2.9421e-05	-1.65902	-1.26562
179471365	chr3:179471365:TC:T	2.12691e-07	-1.50195e-10	-0.908627	0.000179139	-1.50195e-10	-0.881181	0.000226955	-1.50195e-10	-0.881603
179471540	chr3:179471540:G:A	3.25734e-08	-1.57219	-1.21278	2.92188e-05	-1.50942	-1.18512	3.65566e-05	-1.50951	-1.19798
179471596	chr3:179471596:G:T	1.961e-07	-1.50195e-10	-0.989844	0.000164938	-1.50195e-10	-0.963773	0.000208797	-1.50195e-10	-0.964989
179471755	chr3:179471755:A:G	2.82657e-08	-1.65536	-1.27146	2.33183e-05	-1.66124	-1.25887	2.94062e-05	-1.66095	-1.26419
179471867	chr3:179471867:T:C	2.89698e-07	-1.50195e-10	-0.599629	0.000237536	-1.50195e-10	-0.599025	0.000304626	-1.50195e-10	-0.587268
179471935	chr3:179471935:C:T	2.70246e-07	0.637546	-1.30668	0.000148112	0.235141	-1.30651	0.0001887	0.240145	-1.30634
179472326	chr3:179472326:T:A	3.12796e-08	-1.64783	-1.17768	2.60821e-05	-1.65462	-1.15347	3.27766e-05	-1.65432	-1.16232
179472361	chr3:179472361:T:C	1.73136e-07	-1.11439	-3.16733e-10	0.000155696	-1.02144	-3.16733e-10	0.00019729	-1.02168	-3.16733e-10
179472997	chr3:179472997:A:G	2.0273e-07	-1.50195e-10	-0.956592	0.000164266	-1.50195e-10	-0.96786	0.000207164	-1.50195e-10	-0.972844
179473112	chr3:179473112:G:A	1.7026e-07	-1.50195e-10	-1.13114	0.000142445	-1.50195e-10	-1.11039	0.000180372	-1.50195e-10	-1.11133
179473153	chr3:179473153:ACT:A	1.03354e-07	-0.6886	-0.941709	6.45836e-05	-0.983697	-0.917688	8.29346e-05	-0.980765	-0.907536
179473377	chr3:179473377:C:T	2.66473e-08	-1.7084	-1.27739	2.30741e-05	-1.66338	-1.26725	2.92382e-05	-1.66323	-1.26764
179473764	chr3:179473764:C:T	3.16658e-07	-1.50195e-10	-0.510647	0.000265702	-1.50195e-10	-0.486968	0.00034359	-1.50195e-10	-0.466903
179473894	chr3:179473894:G:A	2.6075e-08	-1.70937	-1.29813	2.26084e-05	-1.65873	-1.29229	2.86532e-05	-1.65857	-1.29252
179474033	chr3:179474033:G:A	3.60297e-08	-1.5679	-1.11622	2.8412e-05	-1.58886	-1.13368	3.69051e-05	-1.58836	-1.10965
179474279	chr3:179474279:C:T	1.2308e-07	-1.45564	-3.16733e-10	0.000101206	-1.45219	-3.16733e-10	0.000128205	-1.45273	-3.16733e-10
179474287	chr3:179474287:C:T	1.93898e-07	-1.50195e-10	-1.00114	0.000162912	-1.50195e-10	-0.976134	0.000206286	-1.50195e-10	-0.977091
179474372	chr3:179474372:C:T	1.99109e-07	-1.50195e-10	-0.974618	0.000167244	-1.50195e-10	-0.949893	0.000211922	-1.50195e-10	-0.950136
179474373	chr3:179474373:G:A	3.52331e-08	-1.70792	-0.998563	2.85037e-05	-1.68104	-1.03827	3.68179e-05	-1.6808	-1.01957
179475143	chr3:179475143:A:G	1.59705e-07	-1.19514	-3.16733e-10	0.000262615	-0.498655	-3.16733e-10	0.000333803	-0.495801	-3.16733e-10
179475162	chr3:179475162:G:T	1.77993e-07	-1.50195e-10	-1.08672	0.000146533	-1.50195e-10	-1.08209	0.000186602	-1.50195e-10	-1.07738
179475187	chr3:179475187:A:G	4.0251e-08	-1.52612	-1.04722	3.40636e-05	-1.46721	-1.07391	4.44545e-05	-1.46744	-1.04445
179475263	chr3:179475263:A:G	5.34836e-08	-1.33239	-0.956706	4.29575e-05	-1.3945	-0.914637	5.37756e-05	-1.39376	-0.927772
179475868	chr3:179475868:T:C	9.10918e-07	-1.50195e-10	0.545984	0.000812604	-1.50195e-10	0.630899	0.00104067	-1.50195e-10	0.641269
179476066	chr3:179476066:A:G	1.45961e-07	-1.50195e-10	-1.28513	0.000119486	-1.50195e-10	-1.28615	0.000151584	-1.50195e-10	-1.28521
179476419	chr3:179476419:T:C	3.54057e-08	-1.53761	-1.16399	2.78113e-05	-1.56489	-1.17901	3.6007e-05	-1.56434	-1.1583
179476514	chr3:179476514:T:C	1.43968e-07	-1.50195e-10	-1.29888	0.00011861	-1.50195e-10	-1.2935	0.000150396	-1.50195e-10	-1.29308
179476733	chr3:179476733:C:T	3.94818e-08	-1.64055	-0.952082	2.85534e-05	-1.70308	-1.01448	3.66504e-05	-1.70308	-1.00185
179476919	chr3:179476919:C:T	1.53086e-07	-1.50195e-10	-1.23747	0.000125677	-1.50195e-10	-1.23563	0.0001588	-1.50195e-10	-1.23871
179477467	chr3:179477467:T:A	1.89513e-07	-1.50195e-10	-1.02401	0.000158142	-1.50195e-10	-1.00585	0.000199736	-1.50195e-10	-1.00935
179477547	chr3:179477547:A:G	1.53599e-07	-1.50195e-10	-1.23412	0.000126102	-1.50195e-10	-1.23225	0.000159325	-1.50195e-10	-1.23541
179477811	chr3:179477811:A:G	1.51843e-07	-1.50195e-10	-1.24562	0.000124641	-1.50195e-10	-1.2439	0.00015752	-1.50195e-10	-1.2468
179478365	chr3:179478365:A:G	1.51551e-07	-1.50195e-10	-1.24755	0.00012578	-1.50195e-10	-1.23481	0.00015917	-1.50195e-10	-1.23638
179478491	chr3:179478491:C:G	2.65479e-08	-1.70629	-1.28323	2.31797e-05	-1.65858	-1.26749	2.9269e-05	-1.65846	-1.27136
179478507	chr3:179478507:G:GTTGT	1.51866e-07	-1.50195e-10	-1.24547	0.000124661	-1.50195e-10	-1.24374	0.000157545	-1.50195e-10	-1.24664
179479849	chr3:179479849:C:T	2.12232e-07	-1.50195e-10	-0.910787	0.000173674	-1.50195e-10	-0.912165	0.000222316	-1.50195e-10	-0.902253
179479910	chr3:179479910:T:C	1.91979e-07	-1.50195e-10	-1.01108	0.000160264	-1.50195e-10	-0.992521	0.000202402	-1.50195e-10	-0.996098
179480172	chr3:179480172:A:G	1.88876e-07	-1.50195e-10	-1.02738	0.000157594	-1.50195e-10	-1.00933	0.000199048	-1.50195e-10	-1.01281
179480486	chr3:179480486:T:C	5.50827e-08	-0.953439	-1.30619	5.04705e-05	-0.841222	-1.30673	6.40665e-05	-0.839845	-1.30659
179480817	chr3:179480817:T:C	3.54527e-08	-1.50625	-1.19402	2.77549e-05	-1.53712	-1.20881	3.59267e-05	-1.53654	-1.18834
179480826	chr3:179480826:A:G	8.56016e-08	-0.647113	-1.17165	0.000137349	0.0142331	-1.16105	0.000173822	0.0164633	-1.16478
179480888	chr3:179480888:G:C	1.55486e-07	-1.50195e-10	-1.22191	0.000127269	-1.50195e-10	-1.22304	0.000161542	-1.50195e-10	-1.22159
179481029	chr3:179481029:T:G	3.10434e-08	-1.55808	-1.27501	3.07488e-05	-1.36356	-1.27993	3.90364e-05	-1.36345	-1.27841
179481130	chr3:179481130:C:T	1.62835e-07	-1.17573	-3.16733e-10	0.000131669	-1.18905	-3.16733e-10	0.00016743	-1.18579	-3.16733e-10
179481140	chr3:179481140:T:C	4.89918e-08	-1.18033	-1.19649	3.39583e-05	-1.333	-1.21121	4.39699e-05	-1.33216	-1.19069
179481368	chr3:179481368:A:G	5.16379e-08	-1.29252	-1.03169	3.83093e-05	-1.43017	-0.993481	4.80286e-05	-1.42952	-1.00504
179481425	chr3:179481425:T:G	1.2908e-07	-1.40804	-3.16733e-10	9.4519e-05	-1.52054	-3.16733e-10	0.000119921	-1.51952	-3.16733e-10
179481480	chr3:179481480:C:A	8.16853e-08	-0.579475	-1.28612	4.60416e-05	-0.953069	-1.28673	5.83836e-05	-0.950896	-1.28842
179481505	chr3:179481505:C:A	1.20605e-07	-1.47594	-3.16733e-10	0.000103777	-1.4271	-3.16733e-10	0.000131566	-1.42684	-3.16733e-10
179481635	chr3:179481635:G:C	1.107e-07	-1.32451	-0.237138	0.000103451	-1.23224	-0.198006	0.000128799	-1.23087	-0.21723
179481669	chr3:179481669:A:G	1.51612e-07	-1.50195e-10	-1.24715	0.000124449	-1.50195e-10	-1.24545	0.000157283	-1.50195e-10	-1.24831
179481740	chr3:179481740:ACT:A	1.85468e-07	-1.50195e-10	-1.04558	0.000153134	-1.50195e-10	-1.03803	0.000193421	-1.50195e-10	-1.04149
179481787	chr3:179481787:A:G	1.55629e-07	-1.50195e-10	-1.22099	0.00012779	-1.50195e-10	-1.21896	0.000161413	-1.50195e-10	-1.22239
179481792	chr3:179481792:C:T	1.42601e-07	-0.00633018	-1.30209	8.41702e-05	-0.330726	-1.30578	0.000107086	-0.326659	-1.30606
179481793	chr3:179481793:G:A	3.38002e-08	-1.59708	-1.15092	3.22749e-05	-1.45166	-1.1434	4.09943e-05	-1.45176	-1.14116
179482175	chr3:179482175:C:T	7.53013e-08	-0.662245	-1.28473	4.53687e-05	-0.968983	-1.28554	5.75546e-05	-0.966479	-1.28714
179482205	chr3:179482205:T:C	1.52049e-07	-1.50195e-10	-1.24426	0.000124813	-1.50195e-10	-1.24253	0.000157732	-1.50195e-10	-1.24546
179482584	chr3:179482584:A:G	1.52017e-07	-1.50195e-10	-1.24447	0.000124787	-1.50195e-10	-1.24274	0.0001577	-1.50195e-10	-1.24566
179482611	chr3:179482611:C:T	1.52017e-07	-1.50195e-10	-1.24447	0.000124787	-1.50195e-10	-1.24274	0.0001577	-1.50195e-10	-1.24566
179482807	chr3:179482807:G:A	1.29079e-06	-1.50195e-10	0.894538	0.00104573	-1.50195e-10	0.883125	0.00135547	-1.50195e-10	0.905554
179482873	chr3:179482873:T:C	1.58724e-07	-1.50195e-10	-1.2013	0.000130476	-1.50195e-10	-1.19815	0.000165915	-1.50195e-10	-1.19488
179483034	chr3:179483034:C:T	1.54998e-07	-1.50195e-10	-1.22506	0.000127266	-1.50195e-10	-1.22307	0.000160764	-1.50195e-10	-1.22641
179483194	chr3:179483194:G:A	1.00574e-07	-1.65758	-3.16733e-10	8.31279e-05	-1.64896	-3.16733e-10	0.00010536	-1.64897	-3.16733e-10
179483551	chr3:179483551:C:A	1.52058e-07	-1.50195e-10	-1.24421	0.000124821	-1.50195e-10	-1.24247	0.000157741	-1.50195e-10	-1.2454
179484375	chr3:179484375:C:T	1.4996e-07	-1.50195e-10	-1.2581	0.000123071	-1.50195e-10	-1.25658	0.000155584	-1.50195e-10	-1.25917
179484396	chr3:179484396:T:C	1.4978e-07	-1.50195e-10	-1.2593	0.000122923	-1.50195e-10	-1.25779	0.000155401	-1.50195e-10	-1.26035
179484474	chr3:179484474:T:C	1.49378e-07	-1.50195e-10	-1.26199	0.000122586	-1.50195e-10	-1.26053	0.000154987	-1.50195e-10	-1.26301
179484475	chr3:179484475:G:A	1.49335e-07	-1.50195e-10	-1.26227	0.000122551	-1.50195e-10	-1.26082	0.000154943	-1.50195e-10	-1.2633
179484481	chr3:179484481:A:T	1.49378e-07	-1.50195e-10	-1.26199	0.000122586	-1.50195e-10	-1.26053	0.000154987	-1.50195e-10	-1.26301
179484599	chr3:179484599:TTTTTTTGCA:T	1.4879e-07	-1.50195e-10	-1.26593	0.000122094	-1.50195e-10	-1.26455	0.000154382	-1.50195e-10	-1.26693
179484602	chr3:179484602:T:G	2.15226e-07	-1.50195e-10	-0.896778	0.000180152	-1.50195e-10	-0.875546	0.000227391	-1.50195e-10	-0.879683
179484640	chr3:179484640:T:C	1.49124e-07	-1.50195e-10	-1.26369	0.000122375	-1.50195e-10	-1.26225	0.000154727	-1.50195e-10	-1.26469
179484725	chr3:179484725:T:C	1.49952e-07	-1.50195e-10	-1.25815	0.000123064	-1.50195e-10	-1.25664	0.000155574	-1.50195e-10	-1.25923
179485214	chr3:179485214:G:A	1.78147e-07	-1.50195e-10	-1.08586	0.000143837	-1.50195e-10	-1.10067	0.000183409	-1.50195e-10	-1.09464
179485255	chr3:179485255:G:A	5.93694e-08	-0.905728	-1.27896	3.59792e-05	-1.20881	-1.27759	4.5589e-05	-1.20723	-1.27945
179485530	chr3:179485530:G:A	2.59635e-08	-1.70739	-1.30438	2.13174e-05	-1.70317	-1.30665	2.70217e-05	-1.70308	-1.30664
179485562	chr3:179485562:C:A	5.52388e-08	-0.950231	-1.30657	8.02205e-05	-0.378206	-1.30636	0.000101858	-0.376264	-1.30651
179486000	chr3:179486000:G:A	2.40749e-07	-1.50195e-10	-0.784714	0.000200142	-1.50195e-10	-0.770319	0.000255622	-1.50195e-10	-0.762654
179488009	chr3:179488009:C:A	5.22822e-07	-1.50195e-10	-0.00922722	0.000460493	-1.50195e-10	0.0629535	0.000586635	-1.50195e-10	0.0680502
179489804	chr3:179489804:T:C	7.21532e-08	-0.705654	-1.28402	4.17579e-05	-1.05419	-1.28327	5.29623e-05	-1.05213	-1.28464
179490219	chr3:179490219:A:G	5.02177e-08	-1.3958	-0.956304	3.82574e-05	-1.50845	-0.916554	4.79182e-05	-1.50793	-0.928925
179490412	chr3:179490412:T:C	5.86837e-08	-0.919454	-1.27685	8.56177e-05	-0.345627	-1.27382	0.000108572	-0.343608	-1.27534
179490482	chr3:179490482:G:A	1.66984e-07	-1.50195e-10	-1.15057	0.00013959	-1.50195e-10	-1.13063	0.000176475	-1.50195e-10	-1.13317
179490578	chr3:179490578:A:G	1.44063e-07	-1.50195e-10	-1.29822	0.000117672	-1.50195e-10	-1.30145	0.000149275	-1.50195e-10	-1.30056
179490972	chr3:179490972:A:T	1.92154e-07	-1.50195e-10	-1.01017	0.000157062	-1.50195e-10	-1.0127	0.000197388	-1.50195e-10	-1.02118
179491042	chr3:179491042:TAGAA:T	1.44672e-07	-1.50195e-10	-1.294	0.000119546	-1.50195e-10	-1.28564	0.000151751	-1.50195e-10	-1.28411
179491048	chr3:179491048:T:TTAA	1.44703e-07	-1.50195e-10	-1.29379	0.00011958	-1.50195e-10	-1.28536	0.000151794	-1.50195e-10	-1.28383
179491386	chr3:179491386:A:T	3.24199e-08	-1.52664	-1.26306	2.84617e-05	-1.4484	-1.27238	3.63543e-05	-1.4476	-1.26544
179491566	chr3:179491566:C:T	1.58308e-07	-1.50195e-10	-1.20393	0.000130217	-1.50195e-10	-1.20014	0.000165587	-1.50195e-10	-1.19686
179491874	chr3:179491874:G:C	3.06009e-08	-1.54949	-1.29795	2.19947e-05	-1.67639	-1.30215	2.7998e-05	-1.67614	-1.29808
179491909	chr3:179491909:G:A	1.57371e-07	-1.50195e-10	-1.20986	0.000130685	-1.50195e-10	-1.19655	0.000165994	-1.50195e-10	-1.1944
179492270	chr3:179492270:G:T	1.56e-07	-1.50195e-10	-1.21862	0.000128154	-1.50195e-10	-1.21611	0.000162948	-1.50195e-10	-1.21292
179492441	chr3:179492441:C:A	5.76693e-08	-1.3602	-0.853543	4.38519e-05	-1.47947	-0.809062	5.48453e-05	-1.4789	-0.822937
179492742	chr3:179492742:T:C	5.56462e-08	-0.968288	-1.28117	7.98492e-05	-0.410838	-1.27837	0.000101261	-0.408888	-1.27976
179493206	chr3:179493206:A:T	1.49972e-07	-1.50195e-10	-1.25802	0.000122713	-1.50195e-10	-1.25949	0.000155776	-1.50195e-10	-1.25794
179493464	chr3:179493464:G:T	1.58271e-07	-1.50195e-10	-1.20416	0.00013149	-1.50195e-10	-1.19041	0.000167021	-1.50195e-10	-1.18824
179493468	chr3:179493468:T:C	3.48192e-08	-1.42226	-1.29604	3.03819e-05	-1.35476	-1.30073	3.86736e-05	-1.35388	-1.29732
179493643	chr3:179493643:G:A	2.18673e-07	-1.50195e-10	-0.880891	0.000176188	-1.50195e-10	-0.89779	0.000224004	-1.50195e-10	-0.894691
179493713	chr3:179493713:A:G	2.61426e-06	1.60027	-3.16733e-10	0.00242036	1.72233	-3.16733e-10	0.00306871	1.72266	-3.16733e-10
179493744	chr3:179493744:A:C	2.13615e-07	-1.50195e-10	-0.904292	0.000177925	-1.50195e-10	-0.887984	0.000224663	-1.50195e-10	-0.89175
179494294	chr3:179494294:A:T	1.58535e-07	-1.50195e-10	-1.20249	0.00013165	-1.50195e-10	-1.1892	0.000167295	-1.50195e-10	-1.18659
179495139	chr3:179495139:A:G	1.60648e-07	-1.50195e-10	-1.18925	0.000132033	-1.50195e-10	-1.1863	0.00016796	-1.50195e-10	-1.18263
179495419	chr3:179495419:T:C	1.60564e-07	-1.50195e-10	-1.18977	0.000131962	-1.50195e-10	-1.18683	0.000167869	-1.50195e-10	-1.18317
179495587	chr3:179495587:C:T	4.74979e-08	-1.48085	-0.926936	4.63616e-05	-1.31656	-0.916313	5.90184e-05	-1.31664	-0.911869
179495645	chr3:179495645:G:A	2.69557e-07	-1.50195e-10	-0.671689	0.000219688	-1.50195e-10	-0.677138	0.000282879	-1.50195e-10	-0.661334
179495908	chr3:179495908:A:T	4.39176e-07	-1.50195e-10	-0.183568	0.00035144	-1.50195e-10	-0.207305	0.000447579	-1.50195e-10	-0.2025
179496679	chr3:179496679:G:A	1.46939e-07	-1.27845	-3.16733e-10	0.000146424	-1.08284	-3.16733e-10	0.00018577	-1.08184	-3.16733e-10
179496779	chr3:179496779:T:A	1.56101e-07	-1.50195e-10	-1.21797	0.000128238	-1.50195e-10	-1.21546	0.000163056	-1.50195e-10	-1.21226
179496897	chr3:179496897:A:C	1.55688e-07	-1.50195e-10	-1.22061	0.000127893	-1.50195e-10	-1.21815	0.000162611	-1.50195e-10	-1.21499
179497572	chr3:179497572:C:T	1.91224e-07	-1.50195e-10	-1.01502	0.000157992	-1.50195e-10	-1.0068	0.000199513	-1.50195e-10	-1.01047
179497630	chr3:179497630:A:G	2.49409e-07	-1.50195e-10	-0.749373	0.0002034	-1.50195e-10	-0.754171	0.000261649	-1.50195e-10	-0.739351
179497645	chr3:179497645:A:G	1.4732e-07	-1.50195e-10	-1.27586	0.000119656	-1.50195e-10	-1.28473	0.00015158	-1.50195e-10	-1.28524
179498028	chr3:179498028:G:A	1.60635e-07	-1.50195e-10	-1.18933	0.00013202	-1.50195e-10	-1.18639	0.000167944	-1.50195e-10	-1.18272
179498060	chr3:179498060:A:G	1.60587e-07	-1.50195e-10	-1.18963	0.000131981	-1.50195e-10	-1.18669	0.000167893	-1.50195e-10	-1.18303
179498467	chr3:179498467:T:C	5.19788e-08	-1.43042	-0.887214	4.00429e-05	-1.53468	-0.844712	5.01038e-05	-1.53419	-0.858062
179498500	chr3:179498500:G:A	1.66209e-07	-1.50195e-10	-1.15522	0.000138917	-1.50195e-10	-1.13547	0.00017564	-1.50195e-10	-1.13792
179498597	chr3:179498597:G:T	1.60587e-07	-1.50195e-10	-1.18963	0.000131981	-1.50195e-10	-1.18669	0.000167893	-1.50195e-10	-1.18303
179499160	chr3:179499160:T:C	9.52435e-08	-0.407061	-1.30497	5.95584e-05	-0.675771	-1.30662	7.57519e-05	-0.672215	-1.30667
179499219	chr3:179499219:G:A	2.09209e-07	-1.50195e-10	-0.925135	0.000174263	-1.50195e-10	-0.908776	0.00022003	-1.50195e-10	-0.912587
179499544	chr3:179499544:A:G	4.46443e-08	-1.3313	-1.13844	4.24814e-05	-1.22162	-1.09866	5.32288e-05	-1.22043	-1.11133
179499641	chr3:179499641:G:A	1.43526e-07	-1.50195e-10	-1.30196	0.000119574	-1.50195e-10	-1.28541	0.000149466	-1.50195e-10	-1.29928
179499686	chr3:179499686:G:A	4.2429e-08	-1.22363	-1.29701	2.88989e-05	-1.40904	-1.2965	3.66474e-05	-1.40764	-1.29737
179499721	chr3:179499721:A:C	1.65082e-07	-1.50195e-10	-1.16202	0.000135805	-1.50195e-10	-1.15812	0.000172786	-1.50195e-10	-1.1543
179499824	chr3:179499824:A:G	5.75392e-08	-1.1836	-1.0324	4.23311e-05	-1.31237	-1.01145	5.36236e-05	-1.31274	-1.01163
179499839	chr3:179499839:G:T	1.4787e-07	-1.50195e-10	-1.27213	0.000121047	-1.50195e-10	-1.27317	0.000153586	-1.50195e-10	-1.27209
179500146	chr3:179500146:A:C	1.71445e-07	-1.50195e-10	-1.12421	0.000140375	-1.50195e-10	-1.12503	0.000178241	-1.50195e-10	-1.12322
179500413	chr3:179500413:C:T	2.34216e-07	-1.50195e-10	-0.812223	0.000190985	-1.50195e-10	-0.817151	0.000245476	-1.50195e-10	-0.803156
179500465	chr3:179500465:A:T	2.14859e-07	-1.50195e-10	-0.898488	0.000179188	-1.50195e-10	-0.880911	0.000226161	-1.50195e-10	-0.885108
179500631	chr3:179500631:T:G	9.74845e-08	-1.68878	-3.16733e-10	7.89346e-05	-1.70072	-3.16733e-10	0.000100056	-1.70063	-3.16733e-10
179501658	chr3:179501658:T:C	5.90977e-08	-0.898793	-1.29048	3.5786e-05	-1.20185	-1.28994	4.53874e-05	-1.20006	-1.29106
179501848	chr3:179501848:A:G	1.59432e-07	-1.50195e-10	-1.19685	0.000130996	-1.50195e-10	-1.19417	0.00016664	-1.50195e-10	-1.19052
179501857	chr3:179501857:C:T	1.54837e-07	-1.50195e-10	-1.2261	0.000127362	-1.50195e-10	-1.22231	0.000160934	-1.50195e-10	-1.22536
179501961	chr3:179501961:A:G	1.59676e-07	-1.50195e-10	-1.19533	0.000131199	-1.50195e-10	-1.19263	0.000166902	-1.50195e-10	-1.18895
179502336	chr3:179502336:C:T	1.35999e-07	-1.35582	-3.16733e-10	7.91471e-05	-1.69804	-3.16733e-10	0.00010038	-1.69739	-3.16733e-10
179502589	chr3:179502589:T:A	1.59528e-07	-1.50195e-10	-1.19625	0.000131076	-1.50195e-10	-1.19357	0.000166743	-1.50195e-10	-1.1899
179502603	chr3:179502603:G:T	1.59346e-07	-1.50195e-10	-1.19739	0.000130924	-1.50195e-10	-1.19472	0.000166547	-1.50195e-10	-1.19108
179502649	chr3:179502649:G:A	1.57338e-07	-1.50195e-10	-1.21007	0.000130593	-1.50195e-10	-1.19726	0.000165934	-1.50195e-10	-1.19476
179502874	chr3:179502874:C:G	1.59504e-07	-1.50195e-10	-1.1964	0.000131057	-1.50195e-10	-1.19371	0.000166718	-1.50195e-10	-1.19005
179502990	chr3:179502990:C:A	7.05044e-07	0.289792	-3.16733e-10	0.0010317	0.869623	-3.16733e-10	0.00130941	0.870982	-3.16733e-10
179503058	chr3:179503058:G:A	1.55781e-07	-1.50195e-10	-1.22002	0.000129222	-1.50195e-10	-1.20781	0.000164175	-1.50195e-10	-1.20542
179503145	chr3:179503145:A:T	1.59504e-07	-1.50195e-10	-1.1964	0.000131057	-1.50195e-10	-1.19371	0.000166718	-1.50195e-10	-1.19005
179503278	chr3:179503278:T:C	1.55794e-07	-1.50195e-10	-1.21993	0.00012797	-1.50195e-10	-1.21755	0.000162725	-1.50195e-10	-1.21429
179503553	chr3:179503553:C:T	5.32666e-08	-1.00933	-1.28383	7.54159e-05	-0.465164	-1.28116	9.5644e-05	-0.463241	-1.28248
179503619	chr3:179503619:T:C	3.5195e-08	-1.40089	-1.30668	3.09274e-05	-1.33134	-1.30636	3.92204e-05	-1.33042	-1.30674
179503733	chr3:179503733:C:T	1.57785e-07	-1.50195e-10	-1.20724	0.000129631	-1.50195e-10	-1.20465	0.000164872	-1.50195e-10	-1.20119
179503752	chr3:179503752:T:C	5.18043e-08	-1.28847	-1.03252	3.66513e-05	-1.41318	-1.05471	4.79588e-05	-1.41247	-1.02354
179504612	chr3:179504612:A:G	1.53747e-07	-1.50195e-10	-1.23316	0.000126267	-1.50195e-10	-1.23095	0.000160522	-1.50195e-10	-1.22792
179504832	chr3:179504832:C:T	1.48339e-07	-1.50195e-10	-1.26897	0.000121184	-1.50195e-10	-1.27204	0.000153784	-1.50195e-10	-1.2708
179505234	chr3:179505234:T:C	1.53809e-07	-1.50195e-10	-1.23276	0.000126317	-1.50195e-10	-1.23055	0.000160588	-1.50195e-10	-1.22751
179505250	chr3:179505250:G:A	2.17665e-07	-1.50195e-10	-0.885511	0.000175541	-1.50195e-10	-0.901469	0.000223151	-1.50195e-10	-0.898506
179505268	chr3:179505268:T:C	2.78731e-07	-1.50195e-10	-0.638223	0.000225285	-1.50195e-10	-0.651976	0.000285164	-1.50195e-10	-0.653289
179505316	chr3:179505316:A:G	5.53636e-08	-1.36664	-0.887905	4.21191e-05	-1.48335	-0.845495	5.2729e-05	-1.48278	-0.858406
179505324	chr3:179505324:A:G	1.53881e-07	-1.50195e-10	-1.23229	0.000126378	-1.50195e-10	-1.23007	0.000160667	-1.50195e-10	-1.22702
179505372	chr3:179505372:A:G	1.68912e-07	-1.50195e-10	-1.13909	0.000135304	-1.50195e-10	-1.16182	0.000170997	-1.50195e-10	-1.16471
179505922	chr3:179505922:G:C	1.54052e-07	-1.50195e-10	-1.23118	0.00012652	-1.50195e-10	-1.22894	0.000160851	-1.50195e-10	-1.22587
179506065	chr3:179506065:G:A	2.04675e-07	-1.50195e-10	-0.947047	0.000169232	-1.50195e-10	-0.938073	0.000213597	-1.50195e-10	-0.942262
179506109	chr3:179506109:G:A	1.55677e-07	-1.50195e-10	-1.22069	0.000129635	-1.50195e-10	-1.20462	0.000164011	-1.50195e-10	-1.20642
179506301	chr3:179506301:G:A	2.12515e-07	-1.50195e-10	-0.909454	0.000169655	-1.50195e-10	-0.935577	0.00021738	-1.50195e-10	-0.924707
179506317	chr3:179506317:G:A	1.42989e-07	-1.50195e-10	-1.3057	0.00011744	-1.50195e-10	-1.30342	0.000148889	-1.50195e-10	-1.30316
179506608	chr3:179506608:A:AT	1.54134e-07	-1.50195e-10	-1.23065	0.000126588	-1.50195e-10	-1.2284	0.000160939	-1.50195e-10	-1.22533
179506661	chr3:179506661:A:G	1.54862e-07	-1.50195e-10	-1.22593	0.000128455	-1.50195e-10	-1.21377	0.000163127	-1.50195e-10	-1.21182
179506738	chr3:179506738:G:C	7.81369e-07	0.392579	-3.16733e-10	0.000284886	-0.417254	-3.16733e-10	0.000361296	-0.416657	-3.16733e-10
179507301	chr3:179507301:G:A	1.50518e-07	-1.50195e-10	-1.25438	0.000123051	-1.50195e-10	-1.25674	0.000156047	-1.50195e-10	-1.25619
179507639	chr3:179507639:C:A	2.04129e-07	-0.949719	-3.16733e-10	0.000142652	-1.10894	-3.16733e-10	0.000181558	-1.10478	-3.16733e-10
179507652	chr3:179507652:C:G	6.39351e-08	-1.64476	-0.465846	5.73195e-05	-1.56479	-0.455911	7.41058e-05	-1.56486	-0.435997
179507941	chr3:179507941:T:C	1.00788e-07	-0.366436	-1.28902	6.22351e-05	-0.642132	-1.29629	7.91121e-05	-0.638538	-1.29695
179508043	chr3:179508043:T:C	1.54015e-07	-1.50195e-10	-1.23142	0.000126489	-1.50195e-10	-1.22919	0.000160811	-1.50195e-10	-1.22612
179508309	chr3:179508309:G:A	1.44641e-07	-1.50195e-10	-1.29422	0.000119306	-1.50195e-10	-1.28765	0.00015113	-1.50195e-10	-1.28821
179508478	chr3:179508478:T:C	1.6552e-07	-1.50195e-10	-1.15938	0.000133724	-1.50195e-10	-1.17356	0.000168835	-1.50195e-10	-1.17743
179509291	chr3:179509291:A:G	4.95619e-08	-1.0811	-1.28415	3.15385e-05	-1.33465	-1.28349	3.99729e-05	-1.3333	-1.28486
179509392	chr3:179509392:C:T	1.88803e-07	-1.50195e-10	-1.02776	0.000150414	-1.50195e-10	-1.05595	0.000189782	-1.50195e-10	-1.06048
179509508	chr3:179509508:C:G	3.795e-08	-1.70608	-0.926122	3.30915e-05	-1.66696	-0.903104	4.23729e-05	-1.66681	-0.893035
179510317	chr3:179510317:A:G	1.52692e-07	-1.50195e-10	-1.24004	0.000124661	-1.50195e-10	-1.24375	0.000158801	-1.50195e-10	-1.2387
179510576	chr3:179510576:C:T	1.15054e-07	-1.05148	-0.471583	0.000128725	-0.672552	-0.539115	0.000170613	-0.669424	-0.497532
179510706	chr3:179510706:C:T	1.56718e-07	-1.50195e-10	-1.21402	0.000127856	-1.50195e-10	-1.21844	0.000163026	-1.50195e-10	-1.21245
179510930	chr3:179510930:T:G	1.52623e-07	-1.50195e-10	-1.2405	0.000124601	-1.50195e-10	-1.24423	0.000158725	-1.50195e-10	-1.23918
179510969	chr3:179510969:G:C	1.5334e-07	-1.50195e-10	-1.23581	0.00012517	-1.50195e-10	-1.23967	0.000159479	-1.50195e-10	-1.23444
179511395	chr3:179511395:A:G	1.09406e-07	-1.5734	-3.16733e-10	8.34664e-05	-1.6449	-3.16733e-10	0.00010584	-1.64443	-3.16733e-10
179512191	chr3:179512191:A:G	6.09173e-08	-1.47822	-0.68073	4.30695e-05	-1.57895	-0.727577	5.71321e-05	-1.57841	-0.682572
179513242	chr3:179513242:A:G	1.50086e-07	-1.50195e-10	-1.25726	0.000122502	-1.50195e-10	-1.26121	0.000156062	-1.50195e-10	-1.2561
179513369	chr3:179513369:A:G	1.3825e-07	-0.60291	-0.736495	0.000205921	-0.0105325	-0.731319	0.000260689	-0.00783663	-0.735189
179513610	chr3:179513610:C:T	1.42989e-07	-1.50195e-10	-1.3057	0.000117439	-1.50195e-10	-1.30342	0.000148888	-1.50195e-10	-1.30316
179514084	chr3:179514084:A:G	1.46554e-07	-1.50195e-10	-1.28107	0.000120873	-1.50195e-10	-1.2746	0.000153432	-1.50195e-10	-1.2731
179514396	chr3:179514396:T:C	1.25567e-07	-0.940368	-0.495259	0.000137025	-0.587499	-0.561682	0.000181595	-0.584317	-0.520255
179514480	chr3:179514480:T:A	1.50786e-07	-1.50195e-10	-1.25261	0.000123175	-1.50195e-10	-1.25573	0.000156835	-1.50195e-10	-1.25116
179515418	chr3:179515418:T:C	3.54382e-08	-1.70353	-0.997149	3.08152e-05	-1.66037	-0.980968	3.93529e-05	-1.6602	-0.973583
179515433	chr3:179515433:G:T	9.11365e-08	-1.51587	-0.240243	7.21914e-05	-1.59993	-0.190095	8.90285e-05	-1.59953	-0.217865
179515641	chr3:179515641:C:T	1.26725e-07	-0.809813	-0.61664	0.000156798	-0.336931	-0.677458	0.000205719	-0.33326	-0.64658
179515759	chr3:179515759:A:G	2.58468e-07	-1.50195e-10	-0.713698	0.000210635	-1.50195e-10	-0.719215	0.000271202	-1.50195e-10	-0.70349
179515813	chr3:179515813:G:A	6.1056e-08	-1.20579	-0.950886	5.5353e-05	-1.06508	-0.990535	7.17208e-05	-1.06247	-0.971104
179515835	chr3:179515835:G:A	1.92854e-07	-1.50195e-10	-1.00653	0.00015713	-1.50195e-10	-1.01227	0.000198309	-1.50195e-10	-1.01653
179515869	chr3:179515869:T:G	1.65882e-07	-1.50195e-10	-1.15719	0.000138135	-1.50195e-10	-1.14112	0.000175462	-1.50195e-10	-1.13893
179516125	chr3:179516125:G:A	1.21484e-07	-0.8575	-0.611189	0.000148567	-0.396101	-0.672209	0.000194932	-0.392507	-0.641198
179516355	chr3:179516355:C:T	7.07357e-08	-1.23526	-0.774262	6.33529e-05	-1.10023	-0.820396	8.26519e-05	-1.09771	-0.794002
179516929	chr3:179516929:A:G	1.53128e-07	-1.50195e-10	-1.23719	0.000123619	-1.50195e-10	-1.25214	0.000156421	-1.50195e-10	-1.25381
179517080	chr3:179517080:A:G	1.42987e-07	-0.530189	-0.775528	0.000141889	-0.297399	-0.816901	0.000186731	-0.293806	-0.782878
179517217	chr3:179517217:T:G	2.05943e-07	-1.50195e-10	-0.940871	0.000166282	-1.50195e-10	-0.955662	0.000211342	-1.50195e-10	-0.952877
179517307	chr3:179517307:C:G	1.46234e-07	-1.50195e-10	-1.28326	0.000120577	-1.50195e-10	-1.27706	0.000153047	-1.50195e-10	-1.27561
179517504	chr3:179517504:G:A	2.44654e-07	-1.50195e-10	-0.768624	0.000202612	-1.50195e-10	-0.75805	0.000256095	-1.50195e-10	-0.760804
179517736	chr3:179517736:C:T	1.46198e-07	-1.50195e-10	-1.28351	0.00011911	-1.50195e-10	-1.28929	0.000150767	-1.50195e-10	-1.29062
179517763	chr3:179517763:C:A	2.01057e-07	-0.468558	-0.496325	0.000198136	-0.219237	-0.561153	0.000262446	-0.215434	-0.520875
179517801	chr3:179517801:C:T	2.63583e-07	-1.50195e-10	-0.694101	0.000218416	-1.50195e-10	-0.682943	0.000276023	-1.50195e-10	-0.685869
179517828	chr3:179517828:C:T	1.49255e-07	-1.50195e-10	-1.26281	0.000122028	-1.50195e-10	-1.2651	0.000154922	-1.50195e-10	-1.26343
179517943	chr3:179517943:C:T	4.64409e-08	-1.34713	-1.08316	3.49017e-05	-1.45307	-1.06374	4.42126e-05	-1.45336	-1.06399
179518609	chr3:179518609:G:A	2.7292e-07	-1.50195e-10	-0.659292	0.000226218	-1.50195e-10	-0.647845	0.000285843	-1.50195e-10	-0.650911
179518618	chr3:179518618:A:T	2.40718e-07	-0.448392	-0.336451	0.000236016	-0.195795	-0.409649	0.00031411	-0.192002	-0.364608
179518816	chr3:179518816:C:T	5.0816e-08	-1.60962	-0.730642	3.71629e-05	-1.65496	-0.799078	4.89748e-05	-1.65456	-0.760484
179518919	chr3:179518919:G:A	1.51085e-07	-1.50195e-10	-1.25062	0.000125283	-1.50195e-10	-1.23877	0.000158541	-1.50195e-10	-1.24034
179518932	chr3:179518932:T:C	1.17601e-07	-1.35716	-0.144015	0.000103479	-1.31651	-0.113463	0.000129447	-1.31519	-0.127887
179518935	chr3:179518935:A:C	1.53184e-07	-1.50195e-10	-1.23683	0.000124272	-1.50195e-10	-1.24687	0.000157099	-1.50195e-10	-1.24948
179519133	chr3:179519133:G:C	1.70286e-07	-1.50195e-10	-1.13099	0.000130853	-1.50195e-10	-1.19527	0.000174474	-1.50195e-10	-1.14458
179519363	chr3:179519363:T:C	3.64099e-08	-1.3677	-1.30593	3.42206e-05	-1.23306	-1.30345	4.33552e-05	-1.23238	-1.30455
179519403	chr3:179519403:A:G	2.61665e-07	-1.50195e-10	-0.701405	0.000207883	-1.50195e-10	-0.732368	0.000267001	-1.50195e-10	-0.7191
179519487	chr3:179519487:T:G	1.44301e-07	-1.50195e-10	-1.29657	0.000118693	-1.50195e-10	-1.2928	0.00015038	-1.50195e-10	-1.29319
179519510	chr3:179519510:T:C	3.9391e-08	-1.70164	-0.893289	3.14734e-05	-1.62621	-0.993991	4.20021e-05	-1.62583	-0.942807
179519511	chr3:179519511:G:A	4.54867e-08	-1.58794	-0.86311	3.14007e-05	-1.65463	-0.967889	4.19807e-05	-1.65485	-0.914289
179519549	chr3:179519549:G:A	1.43026e-07	-1.50195e-10	-1.30544	0.000117448	-1.50195e-10	-1.30335	0.000148915	-1.50195e-10	-1.30297
179519553	chr3:179519553:C:T	1.97024e-07	-1.50195e-10	-0.985142	0.000162643	-1.50195e-10	-0.977785	0.000206146	-1.50195e-10	-0.977767
179519567	chr3:179519567:C:T	5.44656e-08	-1.20043	-1.07047	5.94344e-05	-0.904756	-1.07972	7.46207e-05	-0.90449	-1.08945
179519582	chr3:179519582:T:C	4.34401e-08	-1.33304	-1.16405	2.8378e-05	-1.5069	-1.21683	3.67025e-05	-1.50666	-1.19685
179519654	chr3:179519654:A:G	1.43651e-07	-1.50195e-10	-1.30108	0.000117575	-1.50195e-10	-1.30227	0.000149037	-1.50195e-10	-1.30216
179519746	chr3:179519746:A:C	1.10443e-07	-1.56397	-3.16733e-10	9.5829e-05	-1.50678	-3.16733e-10	0.000121449	-1.50686	-3.16733e-10
179519800	chr3:179519800:C:T	4.11583e-08	-1.33884	-1.2122	3.98894e-05	-1.20061	-1.18263	5.01796e-05	-1.19737	-1.19338
179519825	chr3:179519825:C:T	3.62077e-08	-1.43991	-1.23929	3.45115e-05	-1.3126	-1.21545	4.34639e-05	-1.30982	-1.2246
179520164	chr3:179520164:C:T	4.59568e-08	-1.19759	-1.24318	3.73089e-05	-1.20772	-1.24239	4.69941e-05	-1.20491	-1.25142
179520178	chr3:179520178:G:A	2.89752e-08	-1.66731	-1.23472	2.28384e-05	-1.69769	-1.24321	2.95864e-05	-1.69738	-1.22166
179520206	chr3:179520206:G:A	4.17084e-08	-1.32705	-1.21071	3.27595e-05	-1.3655	-1.21465	4.16286e-05	-1.36437	-1.2132
179520223	chr3:179520223:G:A	5.9028e-08	-1.70372	-0.48674	5.07215e-05	-1.70375	-0.439243	6.17594e-05	-1.70361	-0.479498
179520243	chr3:179520243:T:C	4.27377e-07	-1.50195e-10	-0.210802	0.000345155	-1.50195e-10	-0.225351	0.000444796	-1.50195e-10	-0.208737
179520640	chr3:179520640:G:A	1.04752e-07	-0.997654	-0.619218	9.95809e-05	-0.877201	-0.591172	0.000123458	-0.874903	-0.61555
179520701	chr3:179520701:A:G	2.70731e-07	-1.15678	0.489441	0.00022408	-1.08215	0.424809	0.000301111	-1.0803	0.48142
179520785	chr3:179520785:T:C	4.16996e-06	-1.50195e-10	2.06719	0.00365218	-1.50195e-10	2.13374	0.00482417	-1.50195e-10	2.17504
179520900	chr3:179520900:G:A	4.19749e-08	-1.22978	-1.30162	3.11764e-05	-1.33505	-1.29463	3.95017e-05	-1.33324	-1.29677
179520952	chr3:179520952:A:C	2.14374e-07	-1.64882	0.748075	0.000170742	-1.69893	0.769734	0.000222578	-1.69905	0.797979
179520972	chr3:179520972:C:A	5.3347e-08	-1.15581	-1.13584	4.49625e-05	-1.11226	-1.15126	5.74836e-05	-1.11141	-1.14344
179520994	chr3:179520994:T:C	1.50672e-07	-1.50195e-10	-1.25336	0.000119361	-1.50195e-10	-1.28719	0.000154826	-1.50195e-10	-1.26405
179521290	chr3:179521290:C:T	8.72224e-08	-1.25921	-0.540799	7.1287e-05	-1.36964	-0.432991	8.83263e-05	-1.36799	-0.45733
179521325	chr3:179521325:C:G	9.37793e-08	-1.21465	-0.512878	7.63872e-05	-1.33108	-0.402449	9.45847e-05	-1.32934	-0.427519
179521400	chr3:179521400:G:C	4.03976e-07	-1.50195e-10	-0.267112	0.000334762	-1.50195e-10	-0.255923	0.000422152	-1.50195e-10	-0.260988
179521496	chr3:179521496:A:G	1.43221e-07	-1.50195e-10	-1.30408	0.000117218	-1.50195e-10	-1.30531	0.000148502	-1.50195e-10	-1.30575
179522435	chr3:179522435:T:TACTCACAC	1.54716e-07	-1.50195e-10	-1.22688	0.000126866	-1.50195e-10	-1.22621	0.000161088	-1.50195e-10	-1.2244
179522457	chr3:179522457:T:C	1.76564e-07	-1.09479	-3.16733e-10	0.000193478	-0.804181	-3.16733e-10	0.000245344	-0.803694	-3.16733e-10
179522523	chr3:179522523:C:G	1.0479e-07	-1.02771	-0.588799	8.19542e-05	-1.1908	-0.472379	0.000101492	-1.18849	-0.497889
```
