## Supplementary material for "Characterization of shared and ancestry-specific signals driving complex traits using multi-ancestry fine-mapping": susiex_nc3.cs80.summary

```
# chr3:178522633-179522633
CS_ID	CS_LENGTH	CS_PURITY	MAX_PIP_SNP	BP	REF_ALLELE	ALT_ALLELE	REF_FRQ	BETA	SE	-LOG10P	MAX_PIP	POST-HOC_PROB_POP1	POST-HOC_PROB_POP2
1	47	0.398444	chr3:179007658:T:C	179007658	C,C	T,T	1,1	inf,-inf	inf,inf	7.22311,0.676644	0.059614	0.99898	0.291126
2	1399	0	chr3:178644626:CAT:C	178644626	NA,C	NA,CAT	NA,1	NA,inf	NA,inf	NA,3.18074	0.0120522	0.415642	0.446706
3	1700	0	chr3:178583544:A:T	178583544	T,T	A,A	1,1	-inf,inf	inf,inf	1.85809,3.42377	0.0141693	0.410243	0.397442
```
