## Supplementary material for "Characterization of shared and ancestry-specific signals driving complex traits using multi-ancestry fine-mapping": orig_s2_snps

```
rs118032143
rs140442087
rs55688049
rs78475365
rs117506242
rs146749205
rs117809947
rs188734876
rs149409096
rs1846159
rs118075655
rs181873466
rs577161805
rs80194748
rs116920932
rs74897296
rs79768371
rs118124400
rs145425522
rs115275191
rs142496070
rs79135719
rs34127127
rs146512210
rs4854980
rs79692654
rs76756791
rs12497999
rs142032179
rs73185984
rs183863297
rs200874951
rs13085325
rs78240864
rs74903199
rs6443700
rs6443701
rs12496529
rs146753391
rs141129753
rs141976772
rs141044571
rs2338574
rs75235030
rs78443925
rs118079716
rs28502565
rs116918398
rs11712658
rs61733583
rs59219887
rs7628538
rs145432061
rs2173303
rs77277134
rs117784101
rs76010718
rs869889
rs140732231
rs140011878
rs139151387
rs114151668
rs117642043
rs141974609
rs76628642
rs78794519
rs9647370
rs12629097
rs7633995
rs79329972
rs1401334
rs13083700
rs116957997
rs7631194
rs1356606
rs112738198
rs145334516
rs74929734
rs7647648
rs12496770
rs73185995
rs13097883
rs79612183
rs1607459
rs1518864
rs1518865
rs62292374
rs4854986
rs4854909
rs13061813
rs13083968
rs77242036
rs2292896
rs372648291
rs6790342
rs76992756
rs12485400
rs150778710
rs6764611
rs1474112
rs12152304
rs13075571
rs13075439
rs142779517
rs2338577
rs117060827
rs117245238
rs2338576
rs12497997
rs12488506
rs12491569
rs79563395
rs1401336
rs144475394
rs1518866
rs77951253
rs7617511
rs79944322
rs11917390
rs73187969
rs13087056
rs2139167
rs34798700
rs57150666
rs67423465
rs57129833
rs56238433
rs77258493
rs62292379
rs74910141
rs13073010
rs118186243
rs77272604
rs10937044
rs34130503
rs76294566
rs1464236
rs4854910
rs9858253
rs9835595
rs7628371
rs1914804
rs1914803
rs149976048
rs75810658
rs2090579
rs2090578
rs6765338
rs9862241
rs9866624
rs6771602
rs117034744
rs1401337
rs146901083
rs1518867
rs7649567
rs118105249
rs7627545
rs79045889
rs9833233
rs7614623
rs9817892
rs28687033
rs9290707
rs6808441
rs6443703
rs6443704
rs6443705
rs13079982
rs6779680
rs11714847
rs11714827
rs6791318
rs7622174
rs112458425
rs75339907
rs55890811
rs79198032
rs146999263
rs9863132
rs9863008
rs147170123
rs9290708
rs7630871
rs10937046
rs7612133
rs6768675
rs9871886
rs9834032
rs7649741
rs7649817
rs9845302
rs1518858
rs1518856
rs7611551
rs7611552
rs6780442
rs6780448
rs73190312
rs1518862
rs1518863
rs73190315
rs7620497
rs7642417
rs117195400
rs1401335
rs74484471
rs60581833
rs6443707
rs6443708
rs6443709
rs7638264
rs7648648
rs62289668
rs6794366
rs7649221
rs9854441
rs9817157
rs9841235
rs9821556
rs9841738
rs9822303
rs150304025
rs9859823
rs13078627
rs6773452
rs137900601
rs1850711
rs1850712
rs1518859
rs6443711
rs6443712
rs4535224
rs1518860
rs11927910
rs9838353
rs9843328
rs9290711
rs1607456
rs1607457
rs1607458
rs9848585
rs6787594
rs28849464
rs28842022
rs6803588
rs6791051
rs4381936
rs4381937
rs6810076
rs6773048
rs6773150
rs6761962
rs13323642
rs9846714
rs9846744
rs9846886
rs62289704
rs9809177
rs7640975
rs4854989
rs4621329
rs9858237
rs9858245
rs6791949
rs6792034
rs6803433
rs9290712
rs9883100
rs9883116
rs4521229
rs4277689
rs4642124
rs9681782
rs9681196
rs9683052
rs6789477
rs6765111
rs79077555
rs9823296
rs12330476
rs12330278
rs9879258
rs9824105
rs13101069
rs149482746
rs7618630
rs9822978
rs116379521
rs6443715
rs4287914
rs6809564
rs74902896
rs6775163
rs6799945
rs6764407
rs6775671
rs9833710
rs28891799
rs9816638
rs9834512
rs118018536
rs9816967
rs146377561
rs9821930
rs9844639
rs9827893
rs9811932
rs9812381
rs9812256
rs9812547
rs9812671
rs9812881
rs9653990
rs113989163
rs9290713
rs9290714
rs6778013
rs6766757
rs9823649
rs9823719
rs151000243
rs7652865
rs6443716
rs6443717
rs6764449
rs6791412
rs34609297
rs192827617
rs6767847
rs6767778
rs6783413
rs7431781
rs9868780
rs9831446
rs9831744
rs9851893
rs9836441
rs7626344
rs7626547
rs7648702
rs7629344
rs7619354
rs6443718
rs6763425
rs6443719
rs9815468
rs4257549
rs6773765
rs9869492
rs9865325
rs9865794
rs9846227
rs9846799
rs9812962
rs9870649
rs9870966
rs9851803
rs11927242
rs6787094
rs6787189
rs6787308
rs6443720
rs13071173
rs9862041
rs112731031
rs28767212
rs13323966
rs9829712
rs9867655
rs6792152
rs149698418
rs9835161
rs952758
rs6795421
rs9839977
rs6443721
rs9828390
rs34691288
rs9851671
rs16832027
rs12635682
rs77727304
rs7640601
rs148250564
rs13078199
rs16832041
rs1949547
rs9827630
rs117289926
rs35819739
rs9869882
rs9838229
rs12636858
rs4488266
rs2139551
rs146125941
rs78973035
rs79888892
rs77021396
rs7651525
rs10937048
rs6779666
rs13066325
rs62291374
rs78274893
rs12634070
rs4854992
rs6786975
rs181506712
rs7618914
rs73173864
rs6800229
rs6782299
rs1879248
rs4854994
rs6789762
rs6443723
rs55696860
rs75334485
rs75769354
rs1915104
rs76670159
rs138790516
rs13067678
rs79910360
rs35769354
rs12054396
rs73173875
rs6443724
rs6767560
rs12634168
rs11710238
rs2176817
rs11919131
rs6804505
rs2337742
rs9841774
rs6763214
rs6763026
rs6443725
rs6782100
rs80286986
rs1401974
rs2139552
rs2176818
rs6443726
rs139663057
rs9869598
rs6443727
rs9866342
rs34234720
rs12106669
rs9870330
rs2337743
rs145927283
rs2337744
rs2337745
rs13322827
rs10937050
rs7643631
rs7621694
rs2139553
rs11926464
rs11918710
rs9872344
rs9877011
rs9821815
rs73173902
rs79082534
rs9882698
rs9827601
rs3866226
rs12629579
rs11919290
rs62291379
rs58295666
rs114027682
rs56344891
rs11916345
rs1607678
rs1607677
rs11928153
rs2037370
rs13097891
rs7629795
rs875250
rs75992703
rs2002737
rs62291394
rs34312605
rs13074054
rs7652388
rs7630922
rs184153932
rs10937052
rs11714331
rs6802529
rs28653173
rs73176316
rs13096210
rs6794213
rs115280551
rs34076708
rs35788298
rs16832128
rs12635771
rs35023816
rs55865077
rs62291400
rs116843400
rs140410994
rs62291401
rs181734212
rs62291402
rs62291403
rs117669716
rs13063712
rs34315079
rs6778573
rs4854996
rs141250575
rs13098541
rs62291406
rs62291407
rs139303630
rs34133935
rs188570130
rs35709455
rs117226494
rs55766304
rs11715430
rs7635754
rs13085612
rs13086336
rs115732650
rs7652884
rs71312197
rs34796896
rs2090719
rs7645677
rs11923808
rs62291413
rs62291414
rs35014965
rs76055264
rs4854997
rs502414
rs117044365
rs496250
rs4854998
rs57524798
rs143750238
rs34312705
rs1805562
rs34455584
rs1805579
rs1805584
rs1805563
rs1805585
rs1805564
rs7622390
rs1805565
rs1011927
rs502618
rs11717953
rs512735
rs534630
rs9859769
rs1805567
rs114321351
rs16832165
rs34161981
rs570123
rs574769
rs1805569
rs565857
rs565882
rs1805571
rs1805572
rs1805589
rs482840
rs484550
rs117249844
rs3774050
rs549036
rs28544188
rs35080573
rs536127
rs13093137
rs13097727
rs10490806
rs756391
rs117478781
rs77085130
rs567741
rs1805573
rs1805574
rs524005
rs13071004
rs13095562
rs138502074
rs13083851
rs484824
rs9879060
rs12186104
rs117568483
rs77618140
rs1805599
rs1805576
rs1805577
rs9835573
rs143229981
rs12633492
rs741503
rs479475
rs1805602
rs75340650
rs35751112
rs1805603
rs1805604
rs1805605
rs1805615
rs117422607
rs35815802
rs1805620
rs73884124
rs182054150
rs6763069
rs13076860
rs13076861
rs76972704
rs1010471
rs1805606
rs62291435
rs1058382
rs6799476
rs79629055
rs1805607
rs1805631
rs117800767
rs2601
rs1051411
rs1805636
rs1805640
rs3026213
rs78971347
rs6770368
rs6763935
rs6776895
rs6777005
rs62291437
rs13073459
rs7620793
rs9810292
rs74612918
rs4855000
rs150811662
rs115899054
rs112417788
rs4289345
rs140728351
rs9755301
rs141370869
rs4855001
rs4855002
rs4855003
rs4855004
rs117852115
rs180915700
rs7644289
rs28867829
rs7638592
rs7616419
rs183263986
rs35244474
rs187571846
rs34713525
rs10470517
rs61263335
rs34456631
rs11705702
rs71312200
rs113148038
rs117251622
rs7638244
rs62289566
rs77842901
rs16832256
rs7647398
rs6443732
rs11711326
rs77025239
rs11715401
rs9855852
rs10049181
rs34293605
rs4855007
rs13086883
rs11711791
rs4855008
rs4855009
rs1897422
rs13089835
rs141016060
rs80167953
rs1897421
rs144987344
rs79239986
rs16832267
rs876174
rs741501
rs9869030
rs62289571
rs4855011
rs6783677
rs6783597
rs13096176
rs16832272
rs13060352
rs9852289
rs35607144
rs57284276
rs35077784
rs79444704
rs34095791
rs62289575
rs112171696
rs4855013
rs4855014
rs6782579
rs6807057
rs10513778
rs12630851
rs9823323
rs73046190
rs1001416
rs1001417
rs13092557
rs9868636
rs1805608
rs1805609
rs1805610
rs1805201
rs1805203
rs1805645
rs1805646
rs1805206
rs1805611
rs1805207
rs1806190
rs34193500
rs6776369
3:180780829_C_T
rs6793047
rs4854912
rs2216427
rs6775889
rs12638820
rs140142764
rs138977875
rs13064866
rs112011743
rs57168014
rs62289594
rs62289595
rs2216428
rs148007111
rs9829172
rs13062475
rs62289596
rs34196661
rs201334713
rs12635178
rs13086700
rs13086738
rs78708083
rs4855015
rs3849428
rs3860517
rs57671339
rs73176356
rs4855017
rs79627787
rs117475574
rs1897424
rs6803773
rs1968217
rs4855018
rs9858313
rs9858365
rs34331582
rs16832296
rs9870874
rs142900284
rs74675191
rs370027739
rs11710991
rs2006786
rs11708192
rs35212830
rs117324695
rs72497168
rs16832299
rs35032109
rs918253
rs9859557
rs118025775
rs2543163
rs6801189
rs9853264
rs12634129
rs375350211
rs139718694
rs4855019
rs62289605
rs80011256
rs4456860
rs13072212
rs191264720
rs13075474
rs147125802
rs11713600
rs12637938
rs149385110
rs13077245
rs13099980
rs13077643
rs11717945
rs72497169
rs4854913
rs13100379
rs62289619
rs12637101
rs6784620
rs11708198
rs73884137
rs12635535
rs55919760
rs9790229
rs117778407
rs3109465
rs141258358
rs2718777
rs73176365
rs76679814
rs76627940
rs13065466
rs13065310
rs55975662
rs13071279
rs13071836
rs7640589
rs13100468
rs117486179
rs3109468
rs13063640
rs4855022
rs12629507
rs12629509
rs12152501
rs2718789
rs2718788
rs2718787
rs144758112
rs76585683
rs150850119
rs2013483
rs57296786
rs2001603
rs34196490
rs2718783
rs2567643
rs3109469
rs144280114
rs74896883
rs2567668
rs2567667
rs117769624
rs12696490
rs4855023
rs34387717
rs3109470
rs3097712
rs2567666
rs2567665
rs2567664
rs13070997
rs11716918
rs2718781
rs2718780
rs2718779
rs16832348
rs79493028
rs2718767
rs2567662
rs2718785
rs76937413
rs117053751
rs2567661
rs2567660
rs2718784
rs117537256
rs2879465
rs78343630
rs2339419
rs2567659
rs2718782
rs2567658
rs12629463
rs2567657
rs150055820
rs3097711
rs13097002
rs117011327
rs7652199
rs62289640
rs76188562
rs10804885
rs2718792
rs117802085
rs2718791
rs2567645
rs2718790
rs137884727
rs2567644
rs3109467
rs2718772
rs2718778
rs60349793
rs2262584
rs2436009
rs13090638
rs2718786
rs35678296
rs2339418
rs75503260
rs143000719
rs2718795
rs2567648
rs2567647
rs116948480
rs140167602
rs2436010
rs79628709
rs77026642
rs2567655
rs2718770
rs74508828
rs141539495
rs2567654
rs2567653
rs2567652
rs114106048
rs144770282
rs77269161
rs60408022
rs6798129
rs9810142
rs11926078
rs4339108
rs7616350
rs6784351
rs9812031
rs16832393
rs73884161
rs939041
rs74617612
rs7653021
rs148153282
rs6443738
rs6443739
rs2008306
rs2008459
rs1807421
rs118072651
rs12632136
rs57824956
rs146312161
rs76349811
rs1518922
rs13092432
rs76663902
rs7619173
rs7617548
rs6443740
rs7653207
rs16832402
rs1518923
rs1518924
rs1518925
rs11916418
rs1518926
rs1518927
rs35443912
rs11922572
rs11919630
rs12633981
rs4608697
rs73884172
rs16832412
rs139043939
rs9822494
rs1464243
rs62289651
rs61214608
rs16832423
rs2139181
rs6443741
rs12633623
rs12639038
rs7651166
rs7651261
rs7426980
rs6778227
rs1878874
rs9817763
rs9823644
rs150438108
rs150098277
rs6777339
rs116050299
rs2879464
rs116829933
rs12633750
rs7648923
rs7648950
rs114392981
rs149293388
rs55672338
rs9848098
rs1518933
rs183944362
rs1464242
rs9827725
rs1980215
rs12630517
rs77835992
rs12185930
rs78799327
rs13098382
rs76412676
rs79548230
rs9866774
rs9849736
rs142245917
rs191081764
rs6802142
rs62291664
rs6791393
rs6778471
rs60371345
rs34253840
rs75373397
rs1518921
rs7635565
rs147490149
rs74284696
rs7629830
rs7630068
rs7431121
rs10937055
rs6807049
rs1518929
rs16832457
rs16832460
rs56315204
rs138507169
rs142522036
rs6796797
rs6796905
rs2339416
rs118012541
rs58571780
rs9812014
rs148455071
rs74446079
rs116365425
rs58908054
rs148978562
rs62291668
rs75345620
rs9848969
rs2037305
rs141302197
rs13081180
rs11718683
rs183906483
rs6767003
rs75307326
rs12485724
rs12636303
rs1518931
rs11707175
rs78644132
rs9836763
rs76277308
rs111568956
rs9863697
rs9826653
rs144977979
rs112296912
rs73178364
rs139025994
rs12632938
rs12632946
rs6799604
rs117058457
rs147867568
rs76052114
rs80143868
rs62291669
rs62291670
rs6809553
rs10937056
rs56266308
rs1568304
rs6804481
rs6801749
rs144122106
rs1518932
rs733422
rs74284699
rs9846082
rs554800152
rs899456
rs753073
rs11712988
rs9882065
rs17537703
rs57449529
rs4855027
rs16848374
rs79339987
rs9821187
rs9820920
rs115811468
rs1479166
rs1479167
rs1479168
rs144425178
rs17610058
rs373609271
rs1842150
rs77369977
rs1871355
rs186630432
rs55966277
rs77185404
rs9852290
rs137898755
rs10937057
rs9839993
rs79269655
rs7653260
rs9860472
rs118166824
rs1382696
rs73055846
rs62291692
rs145154012
rs6443742
rs9816989
rs1013675
rs143934038
rs12635338
rs139165342
rs77808081
rs2127238
rs1966974
rs9841616
rs17610407
rs16832504
rs1351236
rs77793802
rs1479162
rs9843266
rs77605571
rs78438447
rs9840344
rs77088139
rs1979407
rs1979408
rs1479163
rs79744475
rs1479164
rs9872001
rs7614829
rs9862690
rs9825132
rs984485
rs9873013
rs1479165
rs62291695
rs4854917
rs79937564
rs984032
rs78537682
rs62291697
rs117968593
rs4854918
rs17538643
rs11717567
rs149282043
rs55688640
rs4855029
rs17538705
rs9876513
rs11711948
rs9843646
rs111428484
rs74715670
rs11712595
rs77502708
rs1600296
rs11708101
rs9820600
rs4267641
rs148839107
rs137881043
rs56123417
rs55844174
rs75533053
rs62291700
rs2199718
rs76632732
rs16832517
rs4855030
rs59668317
rs1479175
rs150267400
rs12631415
rs4859120
rs60271973
rs6801673
rs11706935
rs117749955
rs6802408
rs9877541
rs1817425
rs1817424
rs116052846
rs138742518
rs9880954
rs10937058
rs6762456
rs1158707
rs16832533
rs4855031
rs80281612
rs150887045
rs6763477
rs34797639
rs766100
rs1904310
rs1842153
rs2127239
rs2338740
rs746058
rs138328061
rs56400339
rs7622215
rs116212148
rs77943139
rs77770688
rs6800615
rs6776327
rs1600295
rs73180413
rs10937059
rs9290720
rs11916545
rs142160948
rs1479173
rs1479172
rs73180423
rs11719026
rs7631021
rs6788782
rs148137669
rs6789182
rs139106010
rs182415888
rs34098329
rs55793231
rs35746395
rs1842152
rs79490261
rs1479171
rs73180429
rs766743
rs766742
rs735774
rs149300575
rs76166252
rs73887032
rs7609738
rs1479170
rs1842151
rs76186176
rs1351239
rs58906080
rs1351238
rs79195134
rs10513779
rs115550387
rs28445989
rs73057783
rs41330845
rs41429646
rs74410874
rs73180439
rs6779474
rs6766621
rs11924871
rs11917886
rs11917999
rs2338739
rs9790226
rs4855032
rs6770358
rs13084889
rs10937060
rs10937061
rs62289974
rs62289975
rs62289976
rs16832535
rs77129856
rs57363469
rs6775873
rs6776298
rs62289978
rs76938559
rs6775284
rs6788442
rs60644369
rs6443744
rs57224030
rs144402705
rs9883966
rs16832543
rs61401493
rs6763311
rs139222707
rs6443745
rs6443746
rs16832551
rs73061213
rs16832554
rs16832560
rs12497008
rs2291062
rs139110825
rs16832561
rs16832564
rs73061215
rs9875784
rs73061218
rs6769439
rs75191032
rs75585123
rs73180451
rs79879633
rs142969166
rs6443747
rs73061225
rs78832581
rs79798039
rs6769562
rs188028246
rs12690590
rs77122555
rs7427829
rs56173166
rs76014561
rs80076035
rs75072684
rs146218906
rs10937062
rs10937063
rs59515788
rs59516818
rs142963396
rs74571695
rs7430555
rs143197812
rs141678311
rs4855033
rs4854921
rs7429703
rs7430197
rs13068871
rs149077809
rs143086381
rs139391314
rs112126546
rs7620465
rs7642475
rs7620577
rs4855034
rs3964729
rs75541400
rs79655699
rs9854461
rs77950386
rs74583045
rs9839776
rs6797094
rs9844139
rs9844882
rs73061246
rs74285510
rs150666970
rs143681139
rs76812636
rs78363889
rs76971514
rs7613532
rs79232365
rs113277715
rs13067618
rs113388712
rs114910465
rs61432191
rs6414490
rs6443748
rs76782611
rs75824135
rs79980961
rs6443749
rs79748014
rs75304040
rs79750838
rs111637271
rs142060736
rs113690129
rs9842957
rs72497172
rs34977120
rs73883949
rs34160463
rs6414491
rs78648766
rs79496189
rs142484523
rs9818320
rs6443750
rs9290723
rs73883951
rs34204232
rs4103351
rs73061265
rs73180474
rs6443751
rs144530943
rs6803277
rs28712864
rs34417062
rs9823623
rs13081234
rs76637803
rs13082254
rs13086529
rs10212364
rs9845058
rs146354982
rs9290724
rs6443753
rs9290725
rs6443754
rs6443755
rs6443756
rs6798994
rs9838604
rs9842371
rs116556878
rs61694877
rs9853606
rs9873743
rs28385478
rs28597681
rs6769626
rs56981758
rs6800420
rs9870296
rs9837662
rs9842796
rs6443757
rs9882028
rs7355851
rs9828446
rs7426901
rs6792477
rs6443758
rs6414493
rs6803157
rs57968739
rs9823068
rs7617815
rs9865240
rs150925732
rs140676139
rs9871081
rs73061567
rs66715101
rs28650487
rs57362482
rs73061572
rs6784538
rs6808295
rs6784562
rs35392718
rs12634701
rs3923072
rs73180491
rs3923173
rs3923172
rs6773690
rs9837502
rs4499648
rs4327434
rs4282105
rs6800127
rs4855035
rs77356515
rs4133078
rs11924735
rs9836348
rs11927844
rs6804544
rs55690552
rs57466566
rs4855036
rs4558808
rs80318295
rs4854922
rs78081751
rs79373861
rs61689356
rs77753232
rs66492443
rs76317796
rs79693747
rs10937065
rs76953462
rs117926559
rs142426185
rs78418354
rs149770414
rs11923447
rs77685909
rs13092271
rs6763968
rs9844617
rs116126097
rs200121221
rs78592962
rs77382051
rs57146472
rs60650353
rs9841842
rs114751586
rs7631379
rs7619688
rs58746842
rs77565521
rs73182303
rs76234275
rs4549321
rs4510419
rs13070015
rs144240425
rs118153593
rs114600294
rs75907840
rs10470352
rs4434184
rs77255733
rs12496378
rs78043310
rs79454424
rs11915160
rs77677339
rs4575941
rs4459940
rs117674383
rs116687108
rs9815225
rs140850755
rs12491867
rs6764999
rs58567301
rs75363174
rs112679450
rs61489040
rs7614325
rs73047533
rs12054399
rs7653630
rs73047536
rs7633815
rs80158512
rs6765739
rs73182316
rs7616347
rs187203610
rs77741315
rs7610679
rs75008341
rs1345416
rs11707593
rs7614809
rs79482719
rs113922046
rs7620021
rs78961209
rs6790065
rs16832631
rs58758530
rs4855037
rs1558797
rs1558798
rs12489879
rs72622580
rs77863599
rs79596540
rs145152220
rs74925134
rs4854923
rs11708435
rs4854924
rs4855038
rs72622581
rs16832636
rs74930825
rs12494855
rs4855039
rs6443761
rs6443762
rs7631680
rs12636757
rs78501211
rs7609683
rs12634404
rs59417114
rs79765062
rs6793883
rs74811931
rs1420636
rs9840716
rs111999576
rs1345415
rs77514042
rs60892027
rs6799101
rs9846964
rs28591565
rs12492564
rs9871930
rs6804868
rs6792695
rs78635816
rs181331116
rs4855040
rs200454953
rs74624852
rs12495315
rs112082539
rs6799631
rs9867994
rs9812595
rs9868748
rs9836014
rs9840545
rs4855041
rs4855042
rs6443763
rs148898614
rs78349912
rs6785445
rs4855043
rs2111181
rs16832646
rs9881855
rs16832650
rs13327557
rs9812973
rs75218934
rs9817079
rs59520472
rs11923857
rs117517446
rs143484503
rs12491011
rs11921285
rs16832653
rs74515363
rs78111420
rs78920239
rs76215800
rs143449561
rs6784550
rs56690288
rs57131224
rs4855044
rs16832660
rs74744009
rs60955053
rs6779908
rs61187712
rs75295920
rs1420638
rs1833241
rs143491767
```
