## Supplementary material for "Characterization of shared and ancestry-specific signals driving complex traits using multi-ancestry fine-mapping": s1.afreq

```
#CHROM	ID	REF	ALT	ALT_FREQS	OBS_CT
3	rs4490359	A	G	0.228628	1006
3	rs77022980	G	T	0.082505	1006
3	rs7633440	A	C	0.229622	1006
3	rs7611683	G	C	0.229622	1006
3	rs77219721	C	G	0.105368	1006
3	rs9837678	A	C	0.104374	1006
3	rs55688049	T	A	0.0666004	1006
3	rs111836222	G	A	0.0308151	1006
3	rs13085166	G	A	0.0149105	1006
3	rs7647982	A	T	0.196819	1006
3	rs62291013	T	C	0.104374	1006
3	rs75684627	C	A	0.082505	1006
3	rs114130892	A	G	0.104374	1006
3	rs138691419	C	T	0.00795229	1006
3	rs1603658	T	C	0.104374	1006
3	rs7647003	A	G	0.195825	1006
3	rs7637098	T	C	0.196819	1006
3	rs11711462	G	A	0.082505	1006
3	rs9840876	G	A	0.186879	1006
3	rs114393628	G	A	0.0457256	1006
3	rs11925131	T	A	0.195825	1006
3	rs10804884	A	T	0.186879	1006
3	rs10937041	G	A	0.228628	1006
3	rs9866405	T	G	0.196819	1006
3	rs9877903	T	G	0.196819	1006
3	rs62291015	A	G	0.195825	1006
3	rs9862971	C	T	0.195825	1006
3	rs115057072	C	T	0.082505	1006
3	rs111309237	T	G	0.0318091	1006
3	rs7624754	A	G	0.186879	1006
3	rs142000329	A	C	0.00894632	1006
3	rs28722789	T	C	0.196819	1006
3	rs145114814	C	T	0.0129225	1006
3	rs4519701	A	G	0.195825	1006
3	rs11926211	G	A	0.082505	1006
3	rs75660550	T	C	0.082505	1006
3	rs73185978	T	A	0.0188867	1006
3	rs11928223	G	A	0.186879	1006
3	rs62291039	G	A	0.197813	1006
3	rs13327745	G	C	0.196819	1006
3	rs2338543	T	C	0.196819	1006
3	rs904241	A	C	0.196819	1006
3	rs79796882	T	C	0.0318091	1006
3	rs9876153	G	A	0.104374	1006
3	rs79986313	C	T	0.0318091	1006
3	rs13097806	C	T	0.166998	1006
3	rs115754811	G	T	0.0168986	1006
3	rs80205600	G	A	0.0457256	1006
3	rs73185980	G	A	0.0188867	1006
3	rs74859800	G	A	0.0318091	1006
3	rs74374333	C	T	0.0318091	1006
3	rs9840699	T	C	0.104374	1006
3	rs111962506	C	A	0.0318091	1006
3	rs77983968	G	A	0.104374	1006
3	rs76221585	T	C	0.0119284	1006
3	rs956360	C	T	0.196819	1006
3	rs151047510	T	C	0.0129225	1006
3	rs115275191	G	T	0.0407555	1006
3	rs9857971	T	C	0.196819	1006
3	rs111859862	C	A	0.082505	1006
3	rs9852338	A	G	0.104374	1006
3	rs6799472	T	C	0.228628	1006
3	rs112687622	A	G	0.0318091	1006
3	rs11715723	A	G	0.229622	1006
3	rs11712120	T	A	0.196819	1006
3	rs9820582	C	A	0.196819	1006
3	rs9820840	G	A	0.186879	1006
3	rs6787912	T	C	0.186879	1006
3	rs34454235	G	T	0.0646123	1006
3	rs34127127	C	T	0.0407555	1006
3	rs28766343	G	A	0.104374	1006
3	rs150645546	T	C	0.082505	1006
3	rs113878616	G	T	0.196819	1006
3	rs114191321	C	T	0.0318091	1006
3	rs6443699	T	C	0.228628	1006
3	rs141023596	G	A	0.0198807	1006
3	rs141535252	G	A	0.0318091	1006
3	rs9866700	T	C	0.186879	1006
3	rs9851773	C	T	0.195825	1006
3	rs115388973	T	C	0.0129225	1006
3	rs4854980	G	A	0.942346	1006
3	rs57668336	G	T	0.196819	1006
3	rs79692654	T	C	0.026839	1006
3	rs76756791	C	T	0.0218688	1006
3	rs1353679	C	A	0.114314	1006
3	rs79882989	A	G	0.00894632	1006
3	rs12497999	T	C	0.491054	1006
3	rs79339074	G	C	0.0815109	1006
3	rs76876212	T	C	0.0715706	1006
3	rs142787884	T	A	0.0119284	1006
3	rs76932985	C	T	0.0417495	1006
3	rs77513189	G	A	0.0417495	1006
3	rs11713314	C	T	0.196819	1006
3	rs6774942	G	A	0.104374	1006
3	rs7627008	C	T	0.228628	1006
3	rs73185984	C	T	0.0586481	1006
3	rs11718627	G	A	0.082505	1006
3	rs145255973	G	A	0.0198807	1006
3	rs7633153	G	T	0.196819	1006
3	rs7633630	G	T	0.186879	1006
3	rs9877497	C	T	0.104374	1006
3	rs11708495	T	G	0.082505	1006
3	rs7636793	C	T	0.170974	1006
3	rs145885411	C	T	0.0129225	1006
3	rs6770664	A	T	0.104374	1006
3	rs62291043	A	T	0.104374	1006
3	rs147212537	A	G	0.00894632	1006
3	rs13085325	A	T	0.0725646	1006
3	rs76941164	G	A	0.0168986	1006
3	rs80042172	T	C	0.0228628	1006
3	rs6791597	G	A	0.171968	1006
3	rs146633205	A	C	0.0129225	1006
3	rs6443700	T	G	0.250497	1006
3	rs17765815	T	A	0.0427435	1006
3	rs75071640	T	C	0.0666004	1006
3	rs12496529	A	C	0.49006	1006
3	rs146525652	T	C	0.0228628	1006
3	rs79182052	C	T	0.055666	1006
3	rs7650672	C	T	0.170974	1006
3	rs62291045	A	G	0.104374	1006
3	rs116652829	T	G	0.0258449	1006
3	rs7612275	C	G	0.171968	1006
3	rs113856559	C	T	0.05666	1006
3	rs147325315	T	C	0.0576541	1006
3	rs12493606	A	T	0.0407555	1006
3	rs144767879	C	T	0.00795229	1006
3	rs111931049	C	A	0.05666	1006
3	rs76386720	G	A	0.0656064	1006
3	rs76505808	C	T	0.0159046	1006
3	rs7647210	A	T	0.171968	1006
3	rs9832393	T	C	0.170974	1006
3	rs114984939	G	A	0.0129225	1006
3	rs62291047	G	A	0.162028	1006
3	rs62291048	C	T	0.104374	1006
3	rs62291049	G	A	0.0248509	1006
3	rs114202330	T	C	0.0149105	1006
3	rs141976772	C	T	0.0218688	1006
3	rs78284878	A	G	0.0129225	1006
3	rs114982085	T	G	0.055666	1006
3	rs1532485	G	T	0.104374	1006
3	rs75235030	G	A	0.0218688	1006
3	rs9857489	T	C	0.104374	1006
3	rs9858483	T	C	0.104374	1006
3	rs7645817	G	A	0.168986	1006
3	rs34873940	C	G	0.0576541	1006
3	rs28502565	A	G	0.285288	1006
3	rs79349285	A	G	0.0367793	1006
3	rs59016311	T	G	0.0298211	1006
3	rs11712658	A	G	0.0467197	1006
3	rs6807767	G	A	0.0586481	1006
3	rs138159788	G	T	0.0119284	1006
3	rs76953596	C	T	0.0616302	1006
3	rs58774466	G	C	0.213718	1006
3	rs7612917	C	T	0.214712	1006
3	rs11914833	C	T	0.0616302	1006
3	rs77320124	C	A	0.0586481	1006
3	rs74536799	G	A	0.0586481	1006
3	rs114342703	G	C	0.055666	1006
3	rs147028259	T	G	0.00795229	1006
3	rs7628538	A	T	0.937376	1006
3	rs78195164	C	T	0.181909	1006
3	rs60931741	C	T	0.0586481	1006
3	rs2173303	G	A	0.0467197	1006
3	rs150169897	G	A	0.0198807	1006
3	rs112019530	G	A	0.0139165	1006
3	rs75359536	G	A	0.0238569	1006
3	rs62292365	G	A	0.2167	1006
3	rs60177071	T	G	0.0606362	1006
3	rs78650919	T	A	0.0586481	1006
3	rs79891944	C	T	0.0248509	1006
3	rs6798564	A	G	0.21173	1006
3	rs80084238	A	T	0.0457256	1006
3	rs869889	G	A	0.107356	1006
3	rs73185990	A	G	0.0248509	1006
3	rs16831798	T	C	0.212724	1006
3	rs189101815	G	A	0.0328032	1006
3	rs9864971	T	G	0.0685885	1006
3	rs9846084	G	A	0.277336	1006
3	rs60226914	G	A	0.0586481	1006
3	rs149454708	T	C	0.027833	1006
3	rs62292366	C	T	0.178926	1006
3	rs6766929	A	T	0.277336	1006
3	rs55969409	G	C	0.178926	1006
3	rs111781953	A	G	0.0606362	1006
3	rs4854982	C	T	0.178926	1006
3	rs116816332	C	T	0.0248509	1006
3	rs58906660	T	A	0.277336	1006
3	rs143518252	A	C	0.0328032	1006
3	rs115054558	G	T	0.0347913	1006
3	rs34373335	A	T	0.212724	1006
3	rs142779602	C	T	0.0119284	1006
3	rs62292369	A	G	0.178926	1006
3	rs114151668	G	A	0.0248509	1006
3	rs11923577	G	T	0.0586481	1006
3	rs138263306	A	G	0.0328032	1006
3	rs9869523	C	T	0.277336	1006
3	rs73051767	T	C	0.0606362	1006
3	rs62292371	A	G	0.214712	1006
3	rs141974609	G	A	0.0347913	1006
3	rs58980055	A	G	0.189861	1006
3	rs6769457	G	A	0.251491	1006
3	rs2338436	T	C	0.05666	1006
3	rs6772636	C	T	0.250497	1006
3	rs61111878	A	G	0.249503	1006
3	rs74573061	A	G	0.0457256	1006
3	rs13434282	G	A	0.05666	1006
3	rs7627857	A	C	0.0705765	1006
3	rs2338435	C	A	0.176938	1006
3	rs3860513	G	A	0.247515	1006
3	rs3849427	A	T	0.0606362	1006
3	rs9647370	G	A	0.188867	1006
3	rs12629097	C	T	0.0994036	1006
3	rs7633995	A	G	0.106362	1006
3	rs149144656	C	T	0.0119284	1006
3	rs1401334	T	C	0.189861	1006
3	rs13083700	G	T	0.0864811	1006
3	rs7631194	C	T	0.181909	1006
3	rs1356606	C	T	0.181909	1006
3	rs112738198	G	C	0.0298211	1006
3	rs76392337	C	A	0.0149105	1006
3	rs74929734	G	A	0.0795229	1006
3	rs7647648	T	C	0.181909	1006
3	rs145432209	G	A	0.00695825	1006
3	rs12496770	A	C	0.182903	1006
3	rs146482405	A	G	0.00695825	1006
3	rs73185995	A	C	0.0805169	1006
3	rs13097883	G	A	0.0854871	1006
3	rs16831833	G	A	0.0188867	1006
3	rs114188045	G	C	0.0139165	1006
3	rs79612183	G	A	0.0328032	1006
3	rs114284964	G	A	0.0497018	1006
3	rs73187954	C	T	0.0248509	1006
3	rs1607459	C	T	0.180915	1006
3	rs35602991	G	A	0.0198807	1006
3	rs1518864	C	A	0.181909	1006
3	rs1518865	A	C	0.182903	1006
3	rs62292374	C	T	0.126243	1006
3	rs185213356	G	A	0.00894632	1006
3	rs4854986	A	G	0.0805169	1006
3	rs192953735	C	T	0.00795229	1006
3	rs4854909	A	G	0.181909	1006
3	rs13061813	G	T	0.180915	1006
3	rs13083968	G	A	0.188867	1006
3	rs113891181	T	A	0.0149105	1006
3	rs2292896	G	A	0.182903	1006
3	rs6790342	G	T	0.182903	1006
3	rs12485400	G	A	0.181909	1006
3	rs62292376	T	A	0.109344	1006
3	rs6764611	T	A	0.188867	1006
3	rs114690716	A	G	0.0347913	1006
3	rs144166232	T	C	0.0149105	1006
3	rs1474112	G	A	0.188867	1006
3	rs12152304	C	A	0.0805169	1006
3	rs13075571	G	C	0.188867	1006
3	rs13075439	C	T	0.181909	1006
3	rs2338577	C	T	0.145129	1006
3	rs2338576	A	G	0.188867	1006
3	rs145840067	G	A	0.0109344	1006
3	rs115440394	G	A	0.0178926	1006
3	rs12497068	C	G	0.00695825	1006
3	rs116661692	C	T	0.0238569	1006
3	rs12497997	C	T	0.188867	1006
3	rs12488506	T	G	0.187873	1006
3	rs12491569	A	C	0.188867	1006
3	rs1401336	A	G	0.17495	1006
3	rs1518866	A	G	0.0805169	1006
3	rs77951253	A	G	0.0298211	1006
3	rs7617511	C	T	0.173956	1006
3	rs141345159	T	C	0.0218688	1006
3	rs11917390	C	T	0.17495	1006
3	rs73187969	G	T	0.0805169	1006
3	rs112280254	T	C	0.0149105	1006
3	rs13087056	G	A	0.166004	1006
3	rs2139167	C	A	0.17495	1006
3	rs76764971	T	C	0.0139165	1006
3	rs34798700	G	T	0.145129	1006
3	rs13079402	A	G	0.0854871	1006
3	rs114962368	T	G	0.0139165	1006
3	rs112160473	C	T	0.0139165	1006
3	rs57150666	A	G	0.17495	1006
3	rs67423465	G	A	0.166004	1006
3	rs62292378	C	G	0.0785288	1006
3	rs57129833	G	A	0.17495	1006
3	rs56238433	G	A	0.0805169	1006
3	rs62292379	T	C	0.150099	1006
3	rs13073010	A	G	0.189861	1006
3	rs10937044	A	C	0.175944	1006
3	rs11711406	C	A	0.0238569	1006
3	rs34130503	T	A	0.175944	1006
3	rs116231465	A	G	0.0139165	1006
3	rs1464236	T	C	0.518887	1006
3	rs4854910	G	C	0.518887	1006
3	rs9858253	C	G	0.50497	1006
3	rs145338443	T	C	0.0149105	1006
3	rs1518857	A	T	0.0139165	1006
3	rs9835595	A	G	0.50497	1006
3	rs79468434	T	C	0.0139165	1006
3	rs16831870	A	C	0.0129225	1006
3	rs7628371	A	G	0.50497	1006
3	rs1914804	G	A	0.61332	1006
3	rs1914803	T	C	0.518887	1006
3	rs2090579	T	C	0.518887	1006
3	rs2090578	C	T	0.518887	1006
3	rs6765338	C	T	0.518887	1006
3	rs9862241	C	T	0.518887	1006
3	rs9866624	G	C	0.518887	1006
3	rs6771602	G	A	0.518887	1006
3	rs78458734	G	A	0.0854871	1006
3	rs1401337	G	T	0.527833	1006
3	rs1518867	G	A	0.518887	1006
3	rs7649567	C	T	0.518887	1006
3	rs7627545	A	G	0.518887	1006
3	rs79045889	G	A	0.0516899	1006
3	rs9833233	T	C	0.519881	1006
3	rs7614623	G	A	0.520875	1006
3	rs9817892	G	A	0.520875	1006
3	rs13069244	G	A	0.084493	1006
3	rs139330079	C	T	0.0119284	1006
3	rs74810486	T	C	0.0139165	1006
3	rs116719653	A	C	0.0139165	1006
3	rs34480923	T	C	0.10835	1006
3	rs11918562	G	A	0.0864811	1006
3	rs28687033	G	A	0.183897	1006
3	rs180857405	G	A	0.0129225	1006
3	rs62289660	C	T	0.112326	1006
3	rs9290707	G	C	0.2833	1006
3	rs184341890	C	T	0.00894632	1006
3	rs139563730	A	G	0.0159046	1006
3	rs6808441	A	T	0.465209	1006
3	rs6443703	G	A	0.275348	1006
3	rs78523813	T	C	0.0178926	1006
3	rs6443704	T	A	0.188867	1006
3	rs6443705	G	A	0.188867	1006
3	rs13079982	A	G	0.469185	1006
3	rs79860386	G	A	0.0397614	1006
3	rs6779680	C	T	0.188867	1006
3	rs11714847	T	G	0.185885	1006
3	rs145127913	G	A	0.00596421	1006
3	rs6799873	T	C	0.0854871	1006
3	rs11714827	C	T	0.16998	1006
3	rs62289662	C	T	0.0795229	1006
3	rs77529675	T	G	0.00894632	1006
3	rs6791318	G	A	0.282306	1006
3	rs7622174	A	G	0.276342	1006
3	rs116286883	T	C	0.00894632	1006
3	rs112458425	G	A	0.0347913	1006
3	rs55890811	T	C	0.185885	1006
3	rs79198032	T	G	0.0168986	1006
3	rs9863132	G	C	0.469185	1006
3	rs9863008	C	T	0.188867	1006
3	rs9290708	G	A	0.188867	1006
3	rs55826936	C	G	0.0198807	1006
3	rs13074780	T	C	0.0854871	1006
3	rs7630871	A	G	0.197813	1006
3	rs141005702	A	G	0.0119284	1006
3	rs10937046	T	A	0.185885	1006
3	rs7612133	C	T	0.195825	1006
3	rs112128058	G	C	0.0129225	1006
3	rs6768675	C	T	0.189861	1006
3	rs9871886	C	T	0.196819	1006
3	rs9834032	A	G	0.196819	1006
3	rs7649741	G	A	0.189861	1006
3	rs7649817	G	A	0.189861	1006
3	rs9845302	A	G	0.196819	1006
3	rs1518858	T	C	0.189861	1006
3	rs1518856	T	C	0.189861	1006
3	rs7611551	C	G	0.462227	1006
3	rs7611552	C	G	0.462227	1006
3	rs62289665	G	A	0.0149105	1006
3	rs6780442	T	A	0.196819	1006
3	rs6780448	T	C	0.196819	1006
3	rs73190312	G	T	0.185885	1006
3	rs1518862	A	C	0.195825	1006
3	rs1518863	C	G	0.187873	1006
3	rs73190315	A	G	0.185885	1006
3	rs7620497	G	A	0.194831	1006
3	rs7642417	A	G	0.196819	1006
3	rs111430898	G	A	0.0228628	1006
3	rs1401335	T	C	0.197813	1006
3	rs60581833	T	A	0.189861	1006
3	rs6443707	C	G	0.189861	1006
3	rs6443708	A	C	0.187873	1006
3	rs6443709	C	T	0.189861	1006
3	rs56051870	G	A	0.110338	1006
3	rs7638264	T	C	0.189861	1006
3	rs7648648	A	G	0.189861	1006
3	rs62289668	T	C	0.187873	1006
3	rs75037168	C	T	0.0487078	1006
3	rs6794366	T	G	0.196819	1006
3	rs7649221	A	C	0.189861	1006
3	rs59408164	A	G	0.0795229	1006
3	rs9854441	A	G	0.187873	1006
3	rs9817157	C	A	0.189861	1006
3	rs9841235	T	C	0.196819	1006
3	rs9821556	C	T	0.189861	1006
3	rs9841738	T	C	0.189861	1006
3	rs71312125	C	G	0.0795229	1006
3	rs9822303	G	A	0.196819	1006
3	rs62289673	T	C	0.10338	1006
3	rs9859823	A	T	0.187873	1006
3	rs13078627	A	G	0.185885	1006
3	rs6773452	G	A	0.560636	1006
3	rs1850711	C	G	0.197813	1006
3	rs1850712	C	T	0.189861	1006
3	rs1518859	G	A	0.189861	1006
3	rs6443711	A	G	0.461233	1006
3	rs6443712	A	G	0.196819	1006
3	rs71312126	G	A	0.0785288	1006
3	rs4535224	G	A	0.189861	1006
3	rs1518860	C	T	0.189861	1006
3	rs11927910	A	C	0.462227	1006
3	rs9838353	G	A	0.0447316	1006
3	rs9843328	G	C	0.276342	1006
3	rs9290711	C	A	0.189861	1006
3	rs11712959	G	A	0.10338	1006
3	rs1607456	G	A	0.189861	1006
3	rs1607457	T	G	0.27833	1006
3	rs1607458	T	C	0.27833	1006
3	rs9848585	C	G	0.187873	1006
3	rs80278186	C	T	0.0238569	1006
3	rs6787594	G	A	0.189861	1006
3	rs28849464	T	C	0.191849	1006
3	rs28842022	A	G	0.198807	1006
3	rs62289700	T	A	0.0984095	1006
3	rs62289701	G	C	0.0994036	1006
3	rs114030441	C	T	0.0258449	1006
3	rs6803588	T	C	0.274354	1006
3	rs35973538	C	T	0.0795229	1006
3	rs6791051	C	T	0.189861	1006
3	rs190697195	T	C	0.00894632	1006
3	rs4381936	A	G	0.276342	1006
3	rs4381937	A	G	0.196819	1006
3	rs147766289	C	T	0.0139165	1006
3	rs112052937	T	C	0.0248509	1006
3	rs71312186	A	T	0.0795229	1006
3	rs6810076	T	C	0.189861	1006
3	rs6773048	A	G	0.189861	1006
3	rs6773150	A	C	0.189861	1006
3	rs6761962	T	C	0.189861	1006
3	rs141718886	A	G	0.0119284	1006
3	rs150559042	T	A	0.00894632	1006
3	rs13323642	T	C	0.196819	1006
3	rs35210194	C	T	0.0795229	1006
3	rs9846714	G	C	0.190855	1006
3	rs9846744	C	T	0.189861	1006
3	rs4618220	G	A	0.0795229	1006
3	rs9846886	C	A	0.188867	1006
3	rs62289704	G	A	0.187873	1006
3	rs9809177	A	G	0.189861	1006
3	rs4599307	T	C	0.0795229	1006
3	rs7640975	A	G	0.189861	1006
3	rs78696833	G	T	0.0109344	1006
3	rs4854989	T	C	0.183897	1006
3	rs4621329	G	A	0.189861	1006
3	rs9858237	G	A	0.189861	1006
3	rs9858245	G	A	0.189861	1006
3	rs6791949	T	C	0.189861	1006
3	rs6792034	T	C	0.189861	1006
3	rs6803433	A	G	0.189861	1006
3	rs142757393	T	C	0.0367793	1006
3	rs9290712	T	A	0.196819	1006
3	rs9883100	T	C	0.189861	1006
3	rs9883116	T	C	0.196819	1006
3	rs35341774	T	C	0.0795229	1006
3	rs4521229	G	A	0.187873	1006
3	rs11717889	C	A	0.0238569	1006
3	rs4277689	T	C	0.189861	1006
3	rs71312187	T	C	0.0795229	1006
3	rs4642124	T	C	0.196819	1006
3	rs9681782	A	T	0.196819	1006
3	rs9681196	T	C	0.189861	1006
3	rs9683052	C	T	0.276342	1006
3	rs6789477	G	A	0.189861	1006
3	rs6765111	A	C	0.189861	1006
3	rs148086844	A	G	0.00994036	1006
3	rs9823296	T	C	0.460239	1006
3	rs12330476	A	C	0.460239	1006
3	rs12330278	T	C	0.196819	1006
3	rs9879258	C	T	0.189861	1006
3	rs9824105	T	C	0.460239	1006
3	rs34303682	C	G	0.0576541	1006
3	rs13101069	C	T	0.183897	1006
3	rs7618630	A	G	0.196819	1006
3	rs9822978	A	G	0.189861	1006
3	rs116379521	C	A	0.183897	1006
3	rs6443715	T	A	0.196819	1006
3	rs4287914	T	G	0.460239	1006
3	rs6809564	T	C	0.196819	1006
3	rs74902896	G	A	0.0467197	1006
3	rs6775163	A	G	0.196819	1006
3	rs6799945	C	T	0.189861	1006
3	rs6764407	T	G	0.276342	1006
3	rs11709847	A	G	0.0188867	1006
3	rs6775671	A	T	0.196819	1006
3	rs73173812	G	A	0.0994036	1006
3	rs9833710	A	G	0.189861	1006
3	rs28891799	C	T	0.187873	1006
3	rs9816638	T	C	0.189861	1006
3	rs9834512	A	G	0.189861	1006
3	rs9816967	T	G	0.189861	1006
3	rs146377561	C	G	0.0218688	1006
3	rs9821930	T	C	0.189861	1006
3	rs9844639	A	G	0.198807	1006
3	rs9827893	T	C	0.276342	1006
3	rs9811932	C	T	0.189861	1006
3	rs9812381	G	A	0.189861	1006
3	rs9812256	C	T	0.196819	1006
3	rs9812547	G	A	0.189861	1006
3	rs9812671	G	A	0.196819	1006
3	rs9812881	C	T	0.196819	1006
3	rs9653990	A	G	0.196819	1006
3	rs113989163	T	C	0.0357853	1006
3	rs9290713	C	A	0.189861	1006
3	rs145296237	A	G	0.0129225	1006
3	rs112333317	G	A	0.0218688	1006
3	rs9290714	T	C	0.196819	1006
3	rs6778013	A	G	0.196819	1006
3	rs6766757	T	C	0.196819	1006
3	rs9823649	G	A	0.196819	1006
3	rs9823719	C	T	0.196819	1006
3	rs71312191	G	C	0.0805169	1006
3	rs7652865	G	C	0.196819	1006
3	rs7620120	T	C	0.0805169	1006
3	rs6443716	C	G	0.196819	1006
3	rs6443717	T	C	0.277336	1006
3	rs6764449	G	A	0.197813	1006
3	rs71312192	T	C	0.0188867	1006
3	rs6791412	A	G	0.187873	1006
3	rs34609297	T	C	0.183897	1006
3	rs6767847	G	A	0.191849	1006
3	rs6767778	C	G	0.196819	1006
3	rs11925675	A	G	0.0805169	1006
3	rs6783413	T	C	0.187873	1006
3	rs4580552	T	C	0.0805169	1006
3	rs7431781	A	G	0.187873	1006
3	rs9868780	A	G	0.187873	1006
3	rs9831446	C	T	0.196819	1006
3	rs9831744	C	T	0.196819	1006
3	rs9851893	T	C	0.196819	1006
3	rs55655333	C	T	0.0457256	1006
3	rs9836441	G	A	0.196819	1006
3	rs7626344	A	G	0.196819	1006
3	rs7626547	A	G	0.196819	1006
3	rs7648702	C	G	0.196819	1006
3	rs7629344	A	C	0.196819	1006
3	rs7619354	T	C	0.197813	1006
3	rs6443718	C	A	0.196819	1006
3	rs6763425	C	A	0.187873	1006
3	rs6443719	G	A	0.196819	1006
3	rs9815468	A	C	0.196819	1006
3	rs116353723	A	G	0.0109344	1006
3	rs4257549	G	A	0.196819	1006
3	rs6773765	G	T	0.196819	1006
3	rs185144359	T	C	0.0109344	1006
3	rs116135393	G	A	0.0188867	1006
3	rs34824865	C	T	0.0805169	1006
3	rs9869492	C	T	0.187873	1006
3	rs9865325	T	C	0.461233	1006
3	rs9865794	T	G	0.197813	1006
3	rs9846227	G	T	0.197813	1006
3	rs9846799	C	T	0.196819	1006
3	rs9812962	A	G	0.196819	1006
3	rs9870649	T	G	0.196819	1006
3	rs9870966	T	A	0.196819	1006
3	rs9851803	G	A	0.196819	1006
3	rs11927242	T	C	0.187873	1006
3	rs6787094	G	A	0.196819	1006
3	rs6787189	G	A	0.196819	1006
3	rs6787308	G	T	0.196819	1006
3	rs6443720	C	A	0.196819	1006
3	rs13071173	G	A	0.183897	1006
3	rs9862041	C	T	0.196819	1006
3	rs112731031	A	G	0.196819	1006
3	rs28767212	T	C	0.196819	1006
3	rs13323966	C	A	0.196819	1006
3	rs78205232	G	C	0.083499	1006
3	rs9829712	A	G	0.197813	1006
3	rs115002265	G	A	0.05666	1006
3	rs9867655	C	T	0.196819	1006
3	rs6792152	T	A	0.269384	1006
3	rs149698418	C	T	0.0347913	1006
3	rs145494349	G	A	0.028827	1006
3	rs9835161	A	G	0.187873	1006
3	rs952758	T	C	0.269384	1006
3	rs6782418	G	T	0.083499	1006
3	rs6795421	T	C	0.269384	1006
3	rs9839977	A	G	0.269384	1006
3	rs6443721	A	G	0.464215	1006
3	rs9828390	T	A	0.267396	1006
3	rs34691288	T	C	0.189861	1006
3	rs77008769	C	T	0.0357853	1006
3	rs35600279	A	G	0.083499	1006
3	rs9851671	A	G	0.363817	1006
3	rs16832027	C	A	0.0735586	1006
3	rs77648874	G	C	0.0467197	1006
3	rs12635682	A	G	0.156064	1006
3	rs7640601	G	C	0.72664	1006
3	rs13078199	T	C	0.565606	1006
3	rs16832041	T	C	0.055666	1006
3	rs1949547	T	C	0.084493	1006
3	rs9827630	G	A	0.644135	1006
3	rs73173853	G	A	0.0109344	1006
3	rs57526758	G	C	0.0795229	1006
3	rs35819739	A	C	0.562624	1006
3	rs9869882	A	G	0.643141	1006
3	rs34713409	G	T	0.0616302	1006
3	rs9838229	C	A	0.738569	1006
3	rs79724833	G	C	0.026839	1006
3	rs12636858	T	A	0.083499	1006
3	rs9840960	T	C	0.0795229	1006
3	rs4488266	C	T	0.645129	1006
3	rs2139551	A	G	0.738569	1006
3	rs116204049	A	G	0.0248509	1006
3	rs139782957	G	A	0.0149105	1006
3	rs116699034	G	A	0.0188867	1006
3	rs6807721	C	T	0.0795229	1006
3	rs7651525	G	A	0.083499	1006
3	rs11925231	T	G	0.0795229	1006
3	rs10937048	A	G	0.644135	1006
3	rs62291370	G	A	0.0576541	1006
3	rs77727022	G	A	0.0198807	1006
3	rs191893221	T	C	0.00596421	1006
3	rs6766499	C	T	0.0795229	1006
3	rs6779666	T	C	0.083499	1006
3	rs13066325	C	A	0.563618	1006
3	rs9819622	A	G	0.0805169	1006
3	rs73884109	T	A	0.0805169	1006
3	rs62291372	G	A	0.0805169	1006
3	rs9883262	T	C	0.0914513	1006
3	rs62291374	A	G	0.738569	1006
3	rs78939175	G	T	0.0357853	1006
3	rs114872473	C	T	0.0119284	1006
3	rs9845584	G	A	0.0914513	1006
3	rs12634070	C	T	0.192843	1006
3	rs140215457	G	A	0.00795229	1006
3	rs4854992	C	T	0.84493	1006
3	rs138251180	C	T	0.0178926	1006
3	rs6786975	G	A	0.564612	1006
3	rs7618914	G	C	0.739563	1006
3	rs73173864	C	G	0.192843	1006
3	rs183453436	T	G	0.0129225	1006
3	rs6800229	A	G	0.0944334	1006
3	rs7625048	G	A	0.0805169	1006
3	rs147459052	G	A	0.0149105	1006
3	rs11927413	C	T	0.0795229	1006
3	rs11916144	T	C	0.0795229	1006
3	rs6782299	G	T	0.739563	1006
3	rs1879248	C	T	0.739563	1006
3	rs34356225	T	C	0.0795229	1006
3	rs4854994	A	G	0.564612	1006
3	rs1520170	A	G	0.952286	1006
3	rs142634332	G	C	0.00994036	1006
3	rs6789762	C	T	0.083499	1006
3	rs6443723	C	G	0.0944334	1006
3	rs138674384	T	C	0.0188867	1006
3	rs55696860	T	G	0.083499	1006
3	rs1915107	C	T	0.0805169	1006
3	rs1915104	C	A	0.739563	1006
3	rs13067678	A	G	0.564612	1006
3	rs35769354	G	A	0.564612	1006
3	rs143135479	G	A	0.0149105	1006
3	rs9827990	C	T	0.0805169	1006
3	rs6805286	C	T	0.0874751	1006
3	rs12054396	A	C	0.563618	1006
3	rs73173875	G	T	0.0725646	1006
3	rs62291375	G	A	0.0795229	1006
3	rs9838828	G	T	0.0795229	1006
3	rs6443724	T	A	0.739563	1006
3	rs6767560	G	T	0.654076	1006
3	rs12634168	T	G	0.564612	1006
3	rs11710238	C	T	0.564612	1006
3	rs2176817	T	C	0.0695825	1006
3	rs11919131	C	T	0.0695825	1006
3	rs6804505	C	T	0.0695825	1006
3	rs115896554	C	T	0.0387674	1006
3	rs2337742	T	C	0.149105	1006
3	rs9841774	G	A	0.149105	1006
3	rs146847616	C	T	0.00695825	1006
3	rs6763214	G	A	0.149105	1006
3	rs6763026	C	T	0.149105	1006
3	rs11926392	T	C	0.0795229	1006
3	rs62291376	C	T	0.0795229	1006
3	rs6443725	A	G	0.149105	1006
3	rs6782100	T	G	0.724652	1006
3	rs80286986	G	A	0.0228628	1006
3	rs13071747	C	T	0.0159046	1006
3	rs56220321	T	C	0.0795229	1006
3	rs1401974	G	A	0.564612	1006
3	rs2139552	G	A	0.149105	1006
3	rs2176818	C	G	0.0695825	1006
3	rs6443726	C	T	0.0705765	1006
3	rs139663057	G	A	0.0228628	1006
3	rs9869598	G	C	0.149105	1006
3	rs6443727	C	A	0.149105	1006
3	rs9845803	C	T	0.0795229	1006
3	rs9866342	T	C	0.149105	1006
3	rs34234720	C	T	0.0775348	1006
3	rs12106669	A	G	0.0695825	1006
3	rs9870330	T	C	0.724652	1006
3	rs9851362	G	A	0.0795229	1006
3	rs2337743	T	A	0.724652	1006
3	rs116540366	T	A	0.0188867	1006
3	rs2337744	G	A	0.724652	1006
3	rs2337745	C	T	0.149105	1006
3	rs13322827	C	T	0.575547	1006
3	rs10937050	T	C	0.724652	1006
3	rs7643631	A	G	0.149105	1006
3	rs7621694	C	T	0.724652	1006
3	rs2139553	T	C	0.149105	1006
3	rs11926464	G	A	0.0695825	1006
3	rs11918710	A	G	0.149105	1006
3	rs9872344	G	T	0.149105	1006
3	rs140589966	A	T	0.0129225	1006
3	rs77923911	G	A	0.0208748	1006
3	rs9877011	C	T	0.149105	1006
3	rs9821815	T	G	0.149105	1006
3	rs73173902	G	A	0.0765408	1006
3	rs76258838	C	T	0.0188867	1006
3	rs9882698	C	A	0.149105	1006
3	rs9827601	T	C	0.149105	1006
3	rs9827910	T	A	0.0795229	1006
3	rs3866226	G	A	0.724652	1006
3	rs186098256	T	C	0.0149105	1006
3	rs12629579	G	A	0.564612	1006
3	rs11919290	T	C	0.150099	1006
3	rs62291378	C	T	0.0795229	1006
3	rs62291379	T	C	0.148111	1006
3	rs58295666	A	G	0.148111	1006
3	rs114027682	C	A	0.0387674	1006
3	rs56344891	G	C	0.111332	1006
3	rs11916345	C	A	0.149105	1006
3	rs1607678	C	T	0.724652	1006
3	rs1607677	A	T	0.150099	1006
3	rs11928153	C	T	0.149105	1006
3	rs2037370	G	C	0.575547	1006
3	rs13097891	C	A	0.640159	1006
3	rs116822561	A	G	0.0238569	1006
3	rs75649630	C	A	0.0178926	1006
3	rs62291393	G	A	0.0298211	1006
3	rs7629795	T	A	0.865805	1006
3	rs6796092	A	G	0.0477137	1006
3	rs115927085	G	A	0.0149105	1006
3	rs875250	G	T	0.206759	1006
3	rs2002737	G	C	0.866799	1006
3	rs62291394	G	A	0.206759	1006
3	rs9821651	G	A	0.0129225	1006
3	rs34312605	C	T	0.206759	1006
3	rs13074054	A	G	0.217694	1006
3	rs62291395	A	T	0.0576541	1006
3	rs7652388	A	G	0.866799	1006
3	rs7630922	G	C	0.217694	1006
3	rs62291396	G	A	0.0576541	1006
3	rs187120510	A	T	0.0168986	1006
3	rs10937052	T	C	0.866799	1006
3	rs11714331	T	C	0.866799	1006
3	rs6802529	C	T	0.591451	1006
3	rs183780310	T	C	0.0139165	1006
3	rs28653173	A	G	0.217694	1006
3	rs4558753	C	A	0.955268	1006
3	rs73176316	C	G	0.0248509	1006
3	rs13096210	C	T	0.0894632	1006
3	rs6794213	C	T	0.206759	1006
3	rs115280551	T	C	0.0129225	1006
3	rs34076708	C	T	0.206759	1006
3	rs78749860	T	G	0.0477137	1006
3	rs35788298	T	C	0.206759	1006
3	rs62291398	C	T	0.0437376	1006
3	rs12635771	A	T	0.191849	1006
3	rs35023816	G	A	0.206759	1006
3	rs55865077	C	T	0.191849	1006
3	rs62291400	T	C	0.206759	1006
3	rs62291401	G	A	0.206759	1006
3	rs181734212	C	T	0.0357853	1006
3	rs62291402	G	A	0.206759	1006
3	rs62291403	A	T	0.206759	1006
3	rs9847050	G	A	0.984095	1006
3	rs13063712	G	A	0.217694	1006
3	rs34315079	A	C	0.217694	1006
3	rs6778573	T	A	0.685885	1006
3	rs4854996	T	G	0.866799	1006
3	rs60265689	C	T	0.05666	1006
3	rs13098541	T	C	0.206759	1006
3	rs62291405	G	A	0.0477137	1006
3	rs62291406	C	A	0.206759	1006
3	rs62291407	G	T	0.206759	1006
3	rs139303630	G	A	0.0705765	1006
3	rs34133935	T	C	0.206759	1006
3	rs188570130	T	C	0.028827	1006
3	rs73176324	C	T	0.05666	1006
3	rs35709455	G	A	0.206759	1006
3	rs55766304	G	C	0.190855	1006
3	rs11715430	G	A	0.2167	1006
3	rs62291409	G	A	0.05666	1006
3	rs114074831	C	T	0.0129225	1006
3	rs7635754	T	C	0.218688	1006
3	rs13085612	C	T	0.206759	1006
3	rs13086336	C	T	0.206759	1006
3	rs115732650	T	A	0.0248509	1006
3	rs77966654	G	A	0.0168986	1006
3	rs62291410	G	C	0.116302	1006
3	rs7652884	A	G	0.206759	1006
3	rs71312197	C	T	0.206759	1006
3	rs2019549	T	C	0.937376	1006
3	rs34796896	G	A	0.206759	1006
3	rs2090719	C	G	0.648111	1006
3	rs7645677	T	G	0.217694	1006
3	rs55986129	G	A	0.05666	1006
3	rs11923808	A	G	0.866799	1006
3	rs62291413	A	T	0.206759	1006
3	rs62291414	T	C	0.217694	1006
3	rs35014965	A	G	0.217694	1006
3	rs4854997	T	C	0.217694	1006
3	rs502414	C	T	0.347913	1006
3	rs496250	G	A	0.130219	1006
3	rs4854998	C	A	0.206759	1006
3	rs114568979	C	T	0.0238569	1006
3	rs34312705	G	T	0.206759	1006
3	rs1805562	G	T	0.206759	1006
3	rs34455584	A	G	0.218688	1006
3	rs1805579	T	C	0.206759	1006
3	rs114504511	T	G	0.0258449	1006
3	rs80057905	C	T	0.0238569	1006
3	rs114020431	C	T	0.00994036	1006
3	rs1805584	T	C	0.206759	1006
3	rs115725483	T	A	0.0208748	1006
3	rs1805563	T	G	0.217694	1006
3	rs1805585	A	G	0.083499	1006
3	rs1805564	G	A	0.206759	1006
3	rs7622390	T	C	0.217694	1006
3	rs62291429	G	A	0.028827	1006
3	rs1805565	G	A	0.130219	1006
3	rs62291430	G	A	0.05666	1006
3	rs1011927	A	G	0.217694	1006
3	rs78126424	A	G	0.0387674	1006
3	rs116270642	C	T	0.0168986	1006
3	rs502618	T	C	0.351889	1006
3	rs11717953	A	G	0.206759	1006
3	rs512735	G	A	0.134195	1006
3	rs534630	A	G	0.133201	1006
3	rs9859769	T	C	0.217694	1006
3	rs1805567	A	G	0.206759	1006
3	rs114321351	G	A	0.0298211	1006
3	rs16832165	A	G	0.217694	1006
3	rs34161981	C	T	0.206759	1006
3	rs75562397	C	T	0.0646123	1006
3	rs570123	G	A	0.129225	1006
3	rs574769	C	T	0.907555	1006
3	rs139084015	C	T	0.00894632	1006
3	rs113605293	G	C	0.00695825	1006
3	rs142396666	G	A	0.0208748	1006
3	rs1805569	C	T	0.217694	1006
3	rs565857	A	G	0.134195	1006
3	rs565882	G	C	0.920477	1006
3	rs1805571	G	A	0.206759	1006
3	rs1805572	T	C	0.217694	1006
3	rs1805589	C	T	0.206759	1006
3	rs114793510	A	G	0.0536779	1006
3	rs115555658	G	A	0.0328032	1006
3	rs482840	A	G	0.133201	1006
3	rs484550	G	A	0.134195	1006
3	rs3774050	G	A	0.132207	1006
3	rs549036	A	G	0.133201	1006
3	rs28544188	T	C	0.217694	1006
3	rs35080573	A	G	0.206759	1006
3	rs74974410	G	A	0.0248509	1006
3	rs536127	G	A	0.404573	1006
3	rs13093137	C	A	0.206759	1006
3	rs13097727	C	G	0.206759	1006
3	rs17537540	A	G	0.0208748	1006
3	rs114775573	A	T	0.0168986	1006
3	rs10490806	A	G	0.205765	1006
3	rs756391	T	C	0.206759	1006
3	rs116541820	G	A	0.0129225	1006
3	rs3026192	G	A	0.00894632	1006
3	rs567741	C	G	0.133201	1006
3	rs1805573	C	T	0.206759	1006
3	rs1805574	T	C	0.206759	1006
3	rs524005	G	A	0.350895	1006
3	rs1805592	G	A	0.0248509	1006
3	rs3026193	G	A	0.00994036	1006
3	rs13071004	A	G	0.217694	1006
3	rs13095562	T	C	0.217694	1006
3	rs1805596	T	C	0.0109344	1006
3	rs13083851	A	T	0.204771	1006
3	rs114722491	G	A	0.0188867	1006
3	rs76385740	T	C	0.0188867	1006
3	rs484824	T	C	0.10835	1006
3	rs148111524	G	A	0.0188867	1006
3	rs9879060	A	G	0.217694	1006
3	rs12186104	A	G	0.206759	1006
3	rs519618	C	T	0.0596421	1006
3	rs77618140	A	G	0.0228628	1006
3	rs1805599	G	A	0.217694	1006
3	rs116548954	T	G	0.0258449	1006
3	rs1805575	G	A	0.0308151	1006
3	rs1805576	C	G	0.217694	1006
3	rs115602974	C	G	0.00894632	1006
3	rs1805577	C	G	0.206759	1006
3	rs9835573	C	T	0.0198807	1006
3	rs741503	G	T	0.217694	1006
3	rs479475	T	A	0.350895	1006
3	rs1805602	T	C	0.0258449	1006
3	rs35751112	C	T	0.206759	1006
3	rs1805612	A	G	0.0298211	1006
3	rs1805603	T	C	0.217694	1006
3	rs1805614	T	C	0.05666	1006
3	rs1805604	C	T	0.206759	1006
3	rs1805605	C	G	0.206759	1006
3	rs35815802	A	G	0.206759	1006
3	rs1805620	G	C	0.082505	1006
3	rs73884124	G	A	0.132207	1006
3	rs115497341	G	A	0.0188867	1006
3	rs77837544	C	T	0.0487078	1006
3	rs182054150	T	A	0.0258449	1006
3	rs6763069	T	A	0.619284	1006
3	rs13076860	T	A	0.206759	1006
3	rs13076861	T	A	0.206759	1006
3	rs114136149	A	C	0.00894632	1006
3	rs1010471	G	A	0.349901	1006
3	rs1805606	C	T	0.206759	1006
3	rs1805626	G	C	0.0477137	1006
3	rs114795645	T	A	0.00894632	1006
3	rs1805628	A	G	0.0129225	1006
3	rs62291435	A	G	0.206759	1006
3	rs114677034	A	T	0.00894632	1006
3	rs1058382	A	T	0.620278	1006
3	rs6799476	T	C	0.133201	1006
3	rs1805632	G	A	0.0198807	1006
3	rs2601	A	G	0.217694	1006
3	rs1051411	C	T	0.217694	1006
3	rs1805636	C	T	0.026839	1006
3	rs1805637	A	G	0.0357853	1006
3	rs77543786	C	T	0.00894632	1006
3	rs1805640	G	A	0.0129225	1006
3	rs3026213	C	T	0.207753	1006
3	rs6770368	T	G	0.207753	1006
3	rs6763935	C	G	0.207753	1006
3	rs6776895	T	C	0.427435	1006
3	rs6777005	T	C	0.207753	1006
3	rs62291437	A	G	0.207753	1006
3	rs13073459	A	G	0.207753	1006
3	rs111298096	T	A	0.0258449	1006
3	rs7620793	C	T	0.131213	1006
3	rs9810292	T	G	0.349901	1006
3	rs4855000	C	G	0.233598	1006
3	rs115899054	A	G	0.130219	1006
3	rs112417788	G	A	0.207753	1006
3	rs4289345	A	G	0.349901	1006
3	rs9755301	A	G	0.349901	1006
3	rs4855001	G	C	0.207753	1006
3	rs4855002	C	T	0.207753	1006
3	rs4855003	A	G	0.349901	1006
3	rs138324204	C	G	0.0119284	1006
3	rs186010603	T	C	0.0129225	1006
3	rs4855004	C	T	0.349901	1006
3	rs139102398	G	A	0.0318091	1006
3	rs146649010	C	T	0.0705765	1006
3	rs180915700	T	A	0.0139165	1006
3	rs7644289	T	C	0.349901	1006
3	rs79773963	G	A	0.0168986	1006
3	rs28867829	G	A	0.026839	1006
3	rs7638592	G	A	0.132207	1006
3	rs148462318	C	T	0.00795229	1006
3	rs7616419	A	G	0.407555	1006
3	rs35244474	T	C	0.213718	1006
3	rs34713525	G	A	0.341948	1006
3	rs10470517	T	C	0.450298	1006
3	rs61263335	A	G	0.208748	1006
3	rs149859714	C	T	0.0218688	1006
3	rs77204882	G	C	0.0387674	1006
3	rs34456631	C	T	0.202783	1006
3	rs11705702	G	C	0.202783	1006
3	rs71312200	A	T	0.202783	1006
3	rs62289565	G	A	0.0397614	1006
3	rs7638244	G	A	0.202783	1006
3	rs114099140	C	G	0.0178926	1006
3	rs62289566	C	T	0.202783	1006
3	rs115913627	A	G	0.0139165	1006
3	rs16832256	C	A	0.213718	1006
3	rs7647398	C	T	0.202783	1006
3	rs6443732	G	A	0.224652	1006
3	rs11711326	G	C	0.203777	1006
3	rs77025239	G	A	0.137177	1006
3	rs143652553	G	A	0.0168986	1006
3	rs11715401	A	T	0.203777	1006
3	rs10049181	T	C	0.215706	1006
3	rs34293605	T	G	0.203777	1006
3	rs149985850	C	A	0.0149105	1006
3	rs4855007	C	G	0.202783	1006
3	rs13086883	C	T	0.242545	1006
3	rs11711791	G	A	0.202783	1006
3	rs4855008	T	C	0.203777	1006
3	rs4855009	A	T	0.225646	1006
3	rs1897422	G	A	0.203777	1006
3	rs13089835	T	C	0.202783	1006
3	rs141016060	T	C	0.028827	1006
3	rs142855814	A	C	0.0218688	1006
3	rs78322663	A	G	0.0437376	1006
3	rs80167953	T	A	0.202783	1006
3	rs1897421	G	A	0.202783	1006
3	rs114513437	C	T	0.0178926	1006
3	rs113383692	C	G	0.0119284	1006
3	rs876174	T	C	0.225646	1006
3	rs741501	G	T	0.156064	1006
3	rs184234625	T	G	0.0139165	1006
3	rs115602546	C	T	0.0129225	1006
3	rs62289571	C	T	0.214712	1006
3	rs4855011	T	C	0.632207	1006
3	rs13096176	C	T	0.203777	1006
3	rs16832272	C	T	0.167992	1006
3	rs13060352	G	C	0.203777	1006
3	rs9852289	A	G	0.203777	1006
3	rs112425781	A	T	0.026839	1006
3	rs35607144	C	T	0.202783	1006
3	rs190003098	T	G	0.00695825	1006
3	rs74558876	A	G	0.0248509	1006
3	rs77621943	G	A	0.00894632	1006
3	rs77946439	A	G	0.0168986	1006
3	rs115311258	A	T	0.0377734	1006
3	rs35077784	G	A	0.201789	1006
3	rs62289574	A	G	0.0785288	1006
3	rs34095791	G	A	0.201789	1006
3	rs62289575	C	A	0.202783	1006
3	rs112171696	A	G	0.201789	1006
3	rs111751040	G	T	0.00894632	1006
3	rs4855013	A	T	0.202783	1006
3	rs4855014	T	C	0.214712	1006
3	rs6782579	A	G	0.203777	1006
3	rs6807057	G	T	0.202783	1006
3	rs10513778	T	C	0.202783	1006
3	rs78471273	G	A	0.0318091	1006
3	rs181494812	G	A	0.00298211	1006
3	rs9823323	C	T	0.223658	1006
3	rs1001416	T	G	0.201789	1006
3	rs1001417	G	C	0.201789	1006
3	rs57373456	A	G	0.0168986	1006
3	rs13092557	G	A	0.201789	1006
3	rs4134231	G	A	0.0178926	1006
3	rs150068444	T	C	0.00695825	1006
3	rs1805609	T	A	0.202783	1006
3	rs1805610	C	T	0.223658	1006
3	rs1805201	G	C	0.223658	1006
3	rs112937807	C	T	0.0129225	1006
3	rs1805203	T	G	0.11829	1006
3	rs1805645	G	A	0.0864811	1006
3	rs1805646	G	A	0.201789	1006
3	rs1805206	C	A	0.223658	1006
3	rs1805611	A	T	0.212724	1006
3	rs1805207	C	T	0.629225	1006
3	rs139936699	T	G	0.00695825	1006
3	rs1806190	T	C	0.213718	1006
3	rs34193500	A	G	0.202783	1006
3	rs4854912	C	T	0.201789	1006
3	rs150355013	A	T	0.0238569	1006
3	rs148803271	G	A	0.00695825	1006
3	rs75621245	C	T	0.0188867	1006
3	rs2216427	C	G	0.353877	1006
3	rs6775889	A	T	0.203777	1006
3	rs12638820	G	A	0.203777	1006
3	rs138977875	T	C	0.204771	1006
3	rs13064866	G	T	0.214712	1006
3	rs112011743	T	C	0.204771	1006
3	rs62289594	C	A	0.2167	1006
3	rs62289595	G	A	0.204771	1006
3	rs2216428	C	T	0.120278	1006
3	rs73176346	G	A	0.026839	1006
3	rs73176348	G	A	0.0178926	1006
3	rs9829172	C	T	0.120278	1006
3	rs115978012	T	A	0.0129225	1006
3	rs13062475	T	C	0.204771	1006
3	rs62289596	G	C	0.204771	1006
3	rs73176350	T	C	0.026839	1006
3	rs34196661	C	A	0.204771	1006
3	rs12635178	T	G	0.0904573	1006
3	rs114882132	T	C	0.00695825	1006
3	rs13086467	C	T	0.0606362	1006
3	rs13086700	A	G	0.204771	1006
3	rs13086738	A	G	0.206759	1006
3	rs78708083	C	T	0.0238569	1006
3	rs4855015	A	C	0.205765	1006
3	rs146106618	T	C	0.0119284	1006
3	rs3849428	C	T	0.120278	1006
3	rs76345802	G	A	0.0218688	1006
3	rs3860517	G	A	0.352883	1006
3	rs144404080	C	T	0.0159046	1006
3	rs6762891	A	G	0.952286	1006
3	rs57671339	C	G	0.214712	1006
3	rs73176356	A	G	0.0258449	1006
3	rs4855017	C	G	0.215706	1006
3	rs1897424	A	G	0.203777	1006
3	rs6803773	A	T	0.352883	1006
3	rs1968217	T	G	0.137177	1006
3	rs138211685	G	A	0.0417495	1006
3	rs116796013	A	C	0.0377734	1006
3	rs185784728	G	T	0.0139165	1006
3	rs4855018	A	G	0.203777	1006
3	rs9858313	G	A	0.352883	1006
3	rs9858365	C	T	0.630219	1006
3	rs34331582	C	A	0.203777	1006
3	rs114095960	A	G	0.0318091	1006
3	rs9870874	T	A	0.215706	1006
3	rs11710991	T	C	0.2167	1006
3	rs2006786	T	C	0.354871	1006
3	rs11708192	T	G	0.204771	1006
3	rs35212830	A	G	0.214712	1006
3	rs142024268	C	T	0.0318091	1006
3	rs35032109	G	C	0.204771	1006
3	rs918253	T	C	0.204771	1006
3	rs9859557	A	T	0.2167	1006
3	rs2543163	G	A	0.353877	1006
3	rs6801189	A	G	0.203777	1006
3	rs9853264	T	A	0.215706	1006
3	rs188859308	C	T	0.0178926	1006
3	rs12634129	T	C	0.217694	1006
3	rs4855019	C	T	0.203777	1006
3	rs62289605	T	G	0.203777	1006
3	rs115735664	A	G	0.0159046	1006
3	rs4456860	C	T	0.213718	1006
3	rs13072578	C	T	0.0586481	1006
3	rs146294366	C	A	0.00994036	1006
3	rs115912558	C	T	0.0139165	1006
3	rs191264720	T	G	0.026839	1006
3	rs13075474	T	A	0.215706	1006
3	rs11713600	C	G	0.203777	1006
3	rs138829655	G	A	0.0159046	1006
3	rs12637938	T	C	0.215706	1006
3	rs115484172	A	C	0.0188867	1006
3	rs189929094	A	G	0.00894632	1006
3	rs76904758	T	A	0.026839	1006
3	rs13077245	G	A	0.203777	1006
3	rs13099980	T	A	0.861829	1006
3	rs13077643	G	A	0.203777	1006
3	rs11717945	C	A	0.0745527	1006
3	rs72497169	T	C	0.0258449	1006
3	rs4854913	A	T	0.203777	1006
3	rs13100379	C	A	0.202783	1006
3	rs62289619	A	G	0.203777	1006
3	rs11714290	A	G	0.94831	1006
3	rs144227068	G	A	0.0228628	1006
3	rs6784620	T	A	0.203777	1006
3	rs62289620	C	T	0.0417495	1006
3	rs11708198	T	A	0.203777	1006
3	rs73176360	C	T	0.0159046	1006
3	rs78367056	G	A	0.027833	1006
3	rs12635535	A	G	0.203777	1006
3	rs144344244	G	A	0.0228628	1006
3	rs55919760	A	G	0.251491	1006
3	rs141343942	C	T	0.0139165	1006
3	rs3097709	A	G	0.874751	1006
3	rs3109465	G	A	0.861829	1006
3	rs2718777	C	T	0.645129	1006
3	rs73176365	C	T	0.166004	1006
3	rs145931595	A	C	0.00795229	1006
3	rs13065466	G	A	0.204771	1006
3	rs13065310	C	T	0.204771	1006
3	rs55975662	G	A	0.861829	1006
3	rs13071279	C	A	0.203777	1006
3	rs13071836	A	G	0.204771	1006
3	rs13072358	G	A	0.0586481	1006
3	rs13100468	T	G	0.204771	1006
3	rs3109468	T	C	0.646123	1006
3	rs142345270	C	T	0.0497018	1006
3	rs13063640	C	T	0.645129	1006
3	rs62289625	C	A	0.0417495	1006
3	rs74329936	G	A	0.0477137	1006
3	rs4855022	C	G	0.204771	1006
3	rs184583591	A	T	0.00994036	1006
3	rs12629507	T	C	0.204771	1006
3	rs12629509	T	C	0.204771	1006
3	rs12152501	C	T	0.204771	1006
3	rs116770249	C	A	0.05666	1006
3	rs74881698	C	T	0.112326	1006
3	rs79302623	G	T	0.0129225	1006
3	rs78482057	G	C	0.0457256	1006
3	rs2718789	G	A	0.357853	1006
3	rs2718788	T	C	0.644135	1006
3	rs2718787	G	A	0.848907	1006
3	rs144758112	A	G	0.0298211	1006
3	rs76585683	T	G	0.0735586	1006
3	rs2013483	C	A	0.646123	1006
3	rs57296786	C	T	0.206759	1006
3	rs2001603	G	A	0.646123	1006
3	rs34196490	G	A	0.206759	1006
3	rs2718783	C	T	0.863817	1006
3	rs116732150	C	T	0.0387674	1006
3	rs2567643	A	G	0.646123	1006
3	rs114655647	A	G	0.00894632	1006
3	rs3109469	C	T	0.657058	1006
3	rs113791525	T	A	0.0159046	1006
3	rs74896883	T	C	0.207753	1006
3	rs2567668	A	G	0.863817	1006
3	rs2567667	A	G	0.0815109	1006
3	rs12696490	C	A	0.657058	1006
3	rs4855023	G	A	0.863817	1006
3	rs34387717	C	G	0.645129	1006
3	rs3109470	G	A	0.647117	1006
3	rs3097712	C	G	0.647117	1006
3	rs2567666	G	A	0.863817	1006
3	rs2567665	T	C	0.647117	1006
3	rs2567664	G	T	0.863817	1006
3	rs13070997	A	G	0.0894632	1006
3	rs11716918	C	A	0.205765	1006
3	rs2718781	A	C	0.862823	1006
3	rs2718780	G	A	0.849901	1006
3	rs2718779	A	G	0.849901	1006
3	rs114573557	A	G	0.0149105	1006
3	rs2718767	T	G	0.862823	1006
3	rs2567662	C	G	0.862823	1006
3	rs3109472	G	A	0.963221	1006
3	rs2718785	T	G	0.862823	1006
3	rs2567661	C	G	0.862823	1006
3	rs2567660	C	G	0.852883	1006
3	rs115160830	C	T	0.0218688	1006
3	rs2718784	C	A	0.862823	1006
3	rs2879465	A	G	0.849901	1006
3	rs2339419	G	A	0.11829	1006
3	rs2567659	T	A	0.849901	1006
3	rs139143007	A	G	0.0149105	1006
3	rs2718782	A	C	0.862823	1006
3	rs2567658	A	G	0.849901	1006
3	rs377247254	G	T	0.00894632	1006
3	rs12629463	A	G	0.372763	1006
3	rs2567657	A	G	0.852883	1006
3	rs3097711	T	G	0.862823	1006
3	rs13097002	T	G	0.849901	1006
3	rs7652199	C	T	0.849901	1006
3	rs62289640	C	T	0.849901	1006
3	rs75443053	A	G	0.0427435	1006
3	rs76188562	A	G	0.0576541	1006
3	rs10804885	T	C	0.205765	1006
3	rs73176388	T	C	0.026839	1006
3	rs2718792	C	G	0.617296	1006
3	rs113335474	A	G	0.0129225	1006
3	rs79142131	G	A	0.0119284	1006
3	rs2718791	T	C	0.367793	1006
3	rs2567646	A	T	0.930417	1006
3	rs2567645	C	G	0.849901	1006
3	rs2718790	C	A	0.849901	1006
3	rs137884727	G	A	0.027833	1006
3	rs2718793	C	T	0.874751	1006
3	rs55985701	G	A	0.0775348	1006
3	rs2718794	T	C	0.89165	1006
3	rs2567644	G	T	0.849901	1006
3	rs3109467	G	A	0.760437	1006
3	rs1989149	G	A	0.875746	1006
3	rs2718772	A	G	0.366799	1006
3	rs147751576	A	G	0.0228628	1006
3	rs2718778	G	A	0.862823	1006
3	rs142785831	G	A	0.00894632	1006
3	rs2262584	G	A	0.862823	1006
3	rs2436009	T	G	0.849901	1006
3	rs78094684	A	G	0.0218688	1006
3	rs13090638	T	A	0.204771	1006
3	rs141315135	C	T	0.0159046	1006
3	rs79755763	G	C	0.0149105	1006
3	rs2718786	A	G	0.617296	1006
3	rs35678296	A	T	0.207753	1006
3	rs2339418	C	T	0.862823	1006
3	rs2718795	G	A	0.849901	1006
3	rs2567648	G	C	0.849901	1006
3	rs2567647	G	A	0.862823	1006
3	rs2436010	G	A	0.862823	1006
3	rs2567656	T	C	0.875746	1006
3	rs2567655	G	A	0.862823	1006
3	rs2718770	G	A	0.0795229	1006
3	rs2718766	A	G	0.874751	1006
3	rs2567654	A	G	0.862823	1006
3	rs2567653	C	A	0.850895	1006
3	rs79142493	C	T	0.0457256	1006
3	rs2567652	A	G	0.863817	1006
3	rs112459557	G	A	0.00894632	1006
3	rs2567651	C	A	0.871769	1006
3	rs114106048	G	A	0.028827	1006
3	rs145352583	G	A	0.00695825	1006
3	rs3109466	T	C	0.962227	1006
3	rs115857901	A	G	0.0139165	1006
3	rs9810142	T	G	0.0258449	1006
3	rs4339108	G	A	0.0248509	1006
3	rs2718771	A	C	0.87674	1006
3	rs7616350	T	A	0.0248509	1006
3	rs9812031	G	A	0.0248509	1006
3	rs149599752	A	G	0.0129225	1006
3	rs74617612	G	C	0.026839	1006
3	rs73178319	T	C	0.0208748	1006
3	rs7653021	T	C	0.0258449	1006
3	rs6443738	A	C	0.385686	1006
3	rs6443739	T	C	0.385686	1006
3	rs1807421	G	T	0.0258449	1006
3	rs2176612	G	A	0.124254	1006
3	rs12632136	G	C	0.0894632	1006
3	rs76349811	A	G	0.0248509	1006
3	rs1518922	T	C	0.0248509	1006
3	rs13092432	T	G	0.239563	1006
3	rs76395499	C	T	0.0238569	1006
3	rs76663902	A	G	0.05666	1006
3	rs7619173	C	T	0.359841	1006
3	rs7617548	T	C	0.214712	1006
3	rs6443740	G	A	0.0258449	1006
3	rs16832402	C	G	0.0248509	1006
3	rs62289650	A	G	0.0218688	1006
3	rs116046531	C	T	0.0238569	1006
3	rs1518926	A	G	0.917495	1006
3	rs35443912	A	G	0.0248509	1006
3	rs12492148	T	C	0.0168986	1006
3	rs12633981	C	T	0.0904573	1006
3	rs4608697	T	C	0.246521	1006
3	rs9822494	A	G	0.0258449	1006
3	rs139774141	C	A	0.0119284	1006
3	rs1464243	G	A	0.0258449	1006
3	rs62289651	T	C	0.147117	1006
3	rs76724995	T	C	0.028827	1006
3	rs9854453	G	A	0.124254	1006
3	rs74711717	T	A	0.0168986	1006
3	rs74984720	A	G	0.0328032	1006
3	rs2139181	T	C	0.604374	1006
3	rs6443741	A	C	0.595427	1006
3	rs12633623	A	G	0.0248509	1006
3	rs12639038	C	T	0.0248509	1006
3	rs7651261	C	T	0.235586	1006
3	rs7426980	C	T	0.593439	1006
3	rs79712100	G	A	0.0337972	1006
3	rs115296518	G	A	0.0685885	1006
3	rs9820085	G	C	0.187873	1006
3	rs6778227	C	T	0.594433	1006
3	rs1878874	A	T	0.367793	1006
3	rs9817763	G	A	0.0467197	1006
3	rs9823644	G	A	0.594433	1006
3	rs150438108	A	G	0.0119284	1006
3	rs150098277	A	G	0.0447316	1006
3	rs6777339	C	A	0.0447316	1006
3	rs140994383	G	A	0.00994036	1006
3	rs2879464	G	A	0.615308	1006
3	rs116829933	G	A	0.0109344	1006
3	rs12633750	C	A	0.605368	1006
3	rs7648923	G	A	0.0367793	1006
3	rs7648950	C	A	0.604374	1006
3	rs55672338	T	A	0.520875	1006
3	rs34502481	G	A	0.106362	1006
3	rs79013521	A	C	0.0168986	1006
3	rs9848098	A	G	0.707753	1006
3	rs1518933	G	A	0.522863	1006
3	rs1464242	T	C	0.680915	1006
3	rs142157609	A	T	0.0407555	1006
3	rs148226652	T	G	0.00994036	1006
3	rs9827725	T	C	0.707753	1006
3	rs111628948	C	T	0.00894632	1006
3	rs77311234	C	T	0.0248509	1006
3	rs142304270	G	A	0.0328032	1006
3	rs9838464	T	C	0.154076	1006
3	rs76987726	G	C	0.0377734	1006
3	rs1980215	A	G	0.680915	1006
3	rs12630517	G	A	0.0248509	1006
3	rs77835992	G	T	0.05666	1006
3	rs12185930	C	T	0.682903	1006
3	rs78799327	A	G	0.0248509	1006
3	rs13098382	T	C	0.680915	1006
3	rs76412676	G	A	0.0248509	1006
3	rs79548230	A	G	0.0248509	1006
3	rs9866774	A	G	0.680915	1006
3	rs9849736	T	C	0.706759	1006
3	rs142245917	C	T	0.0248509	1006
3	rs6802142	A	G	0.680915	1006
3	rs62291664	A	G	0.235586	1006
3	rs6791393	T	A	0.707753	1006
3	rs6778471	C	T	0.707753	1006
3	rs60371345	C	A	0.027833	1006
3	rs34253840	A	T	0.681909	1006
3	rs9835220	C	T	0.955268	1006
3	rs9835585	G	T	0.139165	1006
3	rs138490553	G	A	0.0218688	1006
3	rs115802579	G	T	0.0357853	1006
3	rs139905310	A	G	0.026839	1006
3	rs75373397	T	G	0.0248509	1006
3	rs1518921	A	G	0.66998	1006
3	rs7635565	T	C	0.67992	1006
3	rs147490149	A	G	0.0248509	1006
3	rs113610340	A	G	0.026839	1006
3	rs74284696	A	G	0.028827	1006
3	rs7629830	C	T	0.676938	1006
3	rs7630068	G	A	0.677932	1006
3	rs146476552	T	G	0.00994036	1006
3	rs7431121	C	T	0.676938	1006
3	rs10937055	T	C	0.027833	1006
3	rs6807049	T	G	0.718688	1006
3	rs1518929	T	C	0.677932	1006
3	rs16832457	C	G	0.250497	1006
3	rs76564994	A	G	0.00894632	1006
3	rs79611678	G	A	0.0149105	1006
3	rs56315204	T	C	0.524851	1006
3	rs142522036	G	A	0.0238569	1006
3	rs6796797	G	T	0.680915	1006
3	rs6796905	G	A	0.681909	1006
3	rs17609625	A	C	0.0149105	1006
3	rs2339416	T	C	0.704771	1006
3	rs74493139	C	A	0.0119284	1006
3	rs6803582	G	C	0.140159	1006
3	rs114950692	C	G	0.0188867	1006
3	rs140290101	T	A	0.0159046	1006
3	rs58571780	A	G	0.526839	1006
3	rs9812014	T	C	0.706759	1006
3	rs74446079	C	A	0.0238569	1006
3	rs116365425	G	A	0.0238569	1006
3	rs58908054	A	G	0.529821	1006
3	rs35589824	T	C	0.0755467	1006
3	rs62291668	T	G	0.164016	1006
3	rs75345620	C	T	0.0248509	1006
3	rs9848969	A	C	0.705765	1006
3	rs2037305	T	C	0.723658	1006
3	rs141302197	A	G	0.0238569	1006
3	rs13081180	C	T	0.0248509	1006
3	rs9833280	C	G	0.141153	1006
3	rs11718683	A	T	0.0248509	1006
3	rs113586383	C	A	0.0258449	1006
3	rs6767003	C	G	0.706759	1006
3	rs75307326	G	A	0.0248509	1006
3	rs6782970	T	C	0.15507	1006
3	rs74660691	C	T	0.0387674	1006
3	rs13322538	G	A	0.142147	1006
3	rs12636303	G	A	0.0238569	1006
3	rs1518931	A	G	0.707753	1006
3	rs11707175	G	A	0.0238569	1006
3	rs9815642	C	T	0.15507	1006
3	rs10470351	A	G	0.144135	1006
3	rs78644132	T	C	0.0238569	1006
3	rs9836763	T	C	0.707753	1006
3	rs9858369	A	G	0.145129	1006
3	rs111568956	G	A	0.250497	1006
3	rs9863697	A	G	0.5666	1006
3	rs9826653	C	T	0.706759	1006
3	rs74909485	A	G	0.0129225	1006
3	rs112296912	A	G	0.528827	1006
3	rs141509517	C	T	0.0149105	1006
3	rs12632938	G	A	0.525845	1006
3	rs12632946	C	G	0.525845	1006
3	rs142206594	A	G	0.0149105	1006
3	rs6799604	T	C	0.525845	1006
3	rs9820216	A	G	0.156064	1006
3	rs76052114	C	T	0.0357853	1006
3	rs80143868	A	T	0.0357853	1006
3	rs62291669	T	C	0.0964215	1006
3	rs62291670	C	T	0.525845	1006
3	rs6809553	T	C	0.707753	1006
3	rs10937056	C	A	0.0238569	1006
3	rs56266308	G	A	0.251491	1006
3	rs55778451	C	T	0.0248509	1006
3	rs1568304	G	T	0.707753	1006
3	rs6804481	G	A	0.707753	1006
3	rs6801749	T	C	0.707753	1006
3	rs1518932	G	C	0.0238569	1006
3	rs733422	C	A	0.524851	1006
3	rs4854914	G	A	0.152087	1006
3	rs74284699	A	G	0.0238569	1006
3	rs62291673	T	G	0.0606362	1006
3	rs141099823	A	G	0.0139165	1006
3	rs9846082	A	G	0.707753	1006
3	rs112294254	G	A	0.141153	1006
3	rs899456	G	A	0.929423	1006
3	rs753073	C	T	0.0238569	1006
3	rs4855026	G	A	0.141153	1006
3	rs147707442	T	C	0.0228628	1006
3	rs9816542	T	C	0.153082	1006
3	rs11712988	A	C	0.0238569	1006
3	rs9882065	C	T	0.707753	1006
3	rs17537703	A	G	0.529821	1006
3	rs6779538	T	A	0.153082	1006
3	rs148663560	G	A	0.0139165	1006
3	rs4855027	C	G	0.709742	1006
3	rs79339987	C	T	0.0248509	1006
3	rs9821187	G	T	0.0258449	1006
3	rs9820920	C	T	0.0258449	1006
3	rs116433775	C	T	0.0178926	1006
3	rs115811468	G	C	0.0238569	1006
3	rs6783697	C	T	0.154076	1006
3	rs1479167	A	G	0.709742	1006
3	rs1479168	C	T	0.709742	1006
3	rs17610058	T	C	0.530815	1006
3	rs1842150	A	G	0.709742	1006
3	rs77369977	A	C	0.0298211	1006
3	rs1871355	T	C	0.530815	1006
3	rs75801738	G	A	0.0487078	1006
3	rs55966277	A	G	0.530815	1006
3	rs138742531	G	A	0.027833	1006
3	rs9852290	G	A	0.531809	1006
3	rs10937057	G	A	0.0238569	1006
3	rs9817069	T	A	0.156064	1006
3	rs9839993	A	G	0.514911	1006
3	rs112262449	G	A	0.027833	1006
3	rs7653096	C	T	0.156064	1006
3	rs7653260	G	A	0.671968	1006
3	rs7623096	T	A	0.157058	1006
3	rs9860472	C	T	0.695825	1006
3	rs9823391	A	G	0.143141	1006
3	rs114726263	G	A	0.0337972	1006
3	rs1382696	A	T	0.695825	1006
3	rs73055846	T	G	0.0238569	1006
3	rs62291692	C	T	0.250497	1006
3	rs145154012	C	T	0.0725646	1006
3	rs138225917	G	A	0.0228628	1006
3	rs6443742	A	G	0.687873	1006
3	rs9816989	G	A	0.508946	1006
3	rs9855292	A	G	0.154076	1006
3	rs9866064	A	G	0.0407555	1006
3	rs1013675	T	C	0.687873	1006
3	rs12635338	T	C	0.50994	1006
3	rs77808081	G	A	0.0586481	1006
3	rs1351235	T	C	0.154076	1006
3	rs2127238	C	T	0.508946	1006
3	rs9840583	T	A	0.141153	1006
3	rs1966974	A	G	0.687873	1006
3	rs9821501	G	A	0.153082	1006
3	rs9821426	C	T	0.141153	1006
3	rs9841616	T	A	0.178926	1006
3	rs17610407	G	A	0.508946	1006
3	rs4855028	T	A	0.15507	1006
3	rs16832504	G	A	0.0238569	1006
3	rs74729136	G	A	0.0188867	1006
3	rs1351236	C	T	0.687873	1006
3	rs1479162	A	G	0.706759	1006
3	rs9843266	C	A	0.664016	1006
3	rs77605571	G	A	0.0238569	1006
3	rs78438447	C	A	0.0238569	1006
3	rs9840344	C	T	0.664016	1006
3	rs77088139	C	A	0.0238569	1006
3	rs1979407	T	G	0.508946	1006
3	rs9861072	T	C	0.0407555	1006
3	rs1979408	G	A	0.50994	1006
3	rs1479163	T	C	0.687873	1006
3	rs1479164	G	A	0.507952	1006
3	rs9872001	T	C	0.508946	1006
3	rs7614829	A	G	0.664016	1006
3	rs9862690	G	A	0.508946	1006
3	rs9825132	A	G	0.664016	1006
3	rs984485	A	T	0.664016	1006
3	rs9872994	C	T	0.151093	1006
3	rs9873013	C	A	0.692843	1006
3	rs7627267	A	T	0.151093	1006
3	rs1479165	T	C	0.666998	1006
3	rs62291695	A	G	0.515905	1006
3	rs13326904	G	A	0.152087	1006
3	rs7374899	C	T	0.152087	1006
3	rs4854917	C	T	0.695825	1006
3	rs28673348	A	G	0.152087	1006
3	rs7373337	A	C	0.152087	1006
3	rs7372592	T	C	0.152087	1006
3	rs984032	A	T	0.473161	1006
3	rs9846262	A	C	0.153082	1006
3	rs9828917	T	C	0.153082	1006
3	rs35242340	T	C	0.153082	1006
3	rs62291697	A	G	0.475149	1006
3	rs4854918	T	C	0.0248509	1006
3	rs17538643	T	C	0.475149	1006
3	rs11717567	C	T	0.0248509	1006
3	rs13061117	T	C	0.102386	1006
3	rs55688640	A	T	0.475149	1006
3	rs17538705	T	C	0.630219	1006
3	rs9876513	G	A	0.654076	1006
3	rs11711948	A	G	0.180915	1006
3	rs9843646	A	G	0.713718	1006
3	rs111428484	G	A	0.500994	1006
3	rs74715670	A	G	0.0188867	1006
3	rs11712595	T	A	0.0248509	1006
3	rs77502708	T	C	0.0248509	1006
3	rs116460207	A	C	0.0188867	1006
3	rs7611361	G	A	0.156064	1006
3	rs111814399	G	A	0.0536779	1006
3	rs114602242	G	A	0.0129225	1006
3	rs9835927	T	A	0.143141	1006
3	rs11708101	C	A	0.0248509	1006
3	rs11920810	T	C	0.156064	1006
3	rs9820600	C	A	0.694831	1006
3	rs4267641	C	G	0.656064	1006
3	rs140739592	T	C	0.0357853	1006
3	rs56123417	G	A	0.5	1006
3	rs1479176	T	C	0.157058	1006
3	rs55844174	C	T	0.0248509	1006
3	rs62291700	G	A	0.475149	1006
3	rs2199718	G	T	0.5	1006
3	rs62291701	C	T	0.0377734	1006
3	rs12485391	C	A	0.124254	1006
3	rs16832517	A	G	0.0248509	1006
3	rs4855030	G	A	0.499006	1006
3	rs59668317	C	A	0.488072	1006
3	rs1479175	T	A	0.789264	1006
3	rs150267400	C	T	0.0367793	1006
3	rs111890475	C	T	0.0328032	1006
3	rs12631415	G	A	0.597416	1006
3	rs4859120	C	A	0.743539	1006
3	rs138404066	T	C	0.0208748	1006
3	rs60271973	A	G	0.0646123	1006
3	rs6801673	T	C	0.0646123	1006
3	rs13325508	T	C	0.0218688	1006
3	rs11706935	A	G	0.0646123	1006
3	rs114534079	C	A	0.0149105	1006
3	rs6802408	C	A	0.304175	1006
3	rs9877541	A	C	0.0417495	1006
3	rs1817425	G	C	0.349901	1006
3	rs1817424	C	T	0.350895	1006
3	rs62289973	G	A	0.026839	1006
3	rs113380300	G	A	0.0218688	1006
3	rs116052846	C	T	0.0318091	1006
3	rs9880954	T	C	0.350895	1006
3	rs10937058	C	T	0.45328	1006
3	rs6762456	T	G	0.804175	1006
3	rs1158707	A	G	0.45328	1006
3	rs16832533	A	C	0.326044	1006
3	rs4855031	C	A	0.350895	1006
3	rs80281612	G	C	0.0417495	1006
3	rs74504170	A	G	0.0159046	1006
3	rs6763477	G	A	0.0646123	1006
3	rs34797639	T	C	0.0417495	1006
3	rs766100	A	G	0.327038	1006
3	rs74700678	A	T	0.0119284	1006
3	rs150991763	C	T	0.00695825	1006
3	rs13326133	C	G	0.0218688	1006
3	rs1904310	G	A	0.260437	1006
3	rs1842153	G	C	0.32505	1006
3	rs2127239	T	A	0.350895	1006
3	rs2338740	A	G	0.350895	1006
3	rs191246484	A	G	0.00695825	1006
3	rs746058	G	T	0.260437	1006
3	rs115460387	G	A	0.0258449	1006
3	rs1904309	T	C	0.0218688	1006
3	rs138328061	A	G	0.027833	1006
3	rs56400339	A	C	0.0646123	1006
3	rs7622215	G	T	0.327038	1006
3	rs116212148	A	G	0.175944	1006
3	rs77943139	C	G	0.0526839	1006
3	rs77770688	A	G	0.0646123	1006
3	rs113452861	C	T	0.0208748	1006
3	rs6800615	A	G	0.327038	1006
3	rs6776327	C	G	0.260437	1006
3	rs1600295	C	T	0.804175	1006
3	rs73180413	C	T	0.259443	1006
3	rs10937059	G	A	0.32505	1006
3	rs141356014	G	A	0.00596421	1006
3	rs9290720	G	A	0.350895	1006
3	rs11916545	C	T	0.326044	1006
3	rs1479173	G	A	0.262425	1006
3	rs1479172	A	G	0.327038	1006
3	rs113280545	A	G	0.0328032	1006
3	rs73057764	C	T	0.0218688	1006
3	rs73180423	T	C	0.261431	1006
3	rs73057766	A	T	0.0218688	1006
3	rs11719026	A	G	0.0417495	1006
3	rs73057771	A	G	0.0218688	1006
3	rs7631021	G	A	0.32505	1006
3	rs6788782	G	C	0.326044	1006
3	rs148137669	G	A	0.0387674	1006
3	rs6789182	G	T	0.326044	1006
3	rs150224749	G	A	0.0367793	1006
3	rs34098329	T	C	0.452286	1006
3	rs55793231	G	A	0.326044	1006
3	rs35746395	G	A	0.115308	1006
3	rs1842152	A	C	0.803181	1006
3	rs79490261	G	A	0.0526839	1006
3	rs111756931	G	A	0.0208748	1006
3	rs1479171	G	A	0.452286	1006
3	rs73180429	A	G	0.260437	1006
3	rs766743	T	C	0.285288	1006
3	rs766742	G	C	0.452286	1006
3	rs2009808	G	C	0.0248509	1006
3	rs77918541	T	C	0.00994036	1006
3	rs735774	A	G	0.264414	1006
3	rs28547220	C	T	0.0248509	1006
3	rs74467489	C	G	0.0208748	1006
3	rs73057778	G	C	0.0218688	1006
3	rs79950807	A	G	0.0218688	1006
3	rs56908028	G	A	0.0298211	1006
3	rs79368132	G	A	0.0208748	1006
3	rs73887032	T	C	0.082505	1006
3	rs7609738	T	C	0.412525	1006
3	rs1479170	C	A	0.0437376	1006
3	rs1842151	G	A	0.0666004	1006
3	rs76186176	T	C	0.296223	1006
3	rs1351239	T	C	0.33996	1006
3	rs58906080	C	T	0.0457256	1006
3	rs1351238	A	T	0.295229	1006
3	rs73180435	A	G	0.0407555	1006
3	rs10513779	T	C	0.294235	1006
3	rs115550387	C	T	0.0497018	1006
3	rs28445989	A	G	0.0437376	1006
3	rs73057783	T	A	0.0437376	1006
3	rs41330845	C	G	0.0427435	1006
3	rs41429646	C	T	0.0427435	1006
3	rs74410874	C	A	0.291252	1006
3	rs73180439	C	T	0.306163	1006
3	rs6779474	T	C	0.306163	1006
3	rs6766621	C	G	0.255467	1006
3	rs11924871	G	A	0.348907	1006
3	rs11917886	A	T	0.0427435	1006
3	rs11917999	A	G	0.0427435	1006
3	rs2338739	A	G	0.306163	1006
3	rs9790226	G	A	0.208748	1006
3	rs4855032	G	C	0.505964	1006
3	rs6770358	G	A	0.423459	1006
3	rs13084889	G	A	0.378728	1006
3	rs10937060	T	C	0.738569	1006
3	rs10937061	T	C	0.420477	1006
3	rs62289974	G	C	0.0815109	1006
3	rs62289975	C	G	0.129225	1006
3	rs62289976	A	C	0.111332	1006
3	rs16832535	G	A	0.112326	1006
3	rs57363469	G	A	0.0656064	1006
3	rs6775873	G	A	0.0666004	1006
3	rs6776298	G	A	0.126243	1006
3	rs114352332	T	G	0.00894632	1006
3	rs73180443	A	G	0.0159046	1006
3	rs62289978	G	A	0.112326	1006
3	rs76938559	T	G	0.111332	1006
3	rs6775284	G	A	0.126243	1006
3	rs6788442	T	C	0.126243	1006
3	rs60644369	A	G	0.0178926	1006
3	rs6443744	G	A	0.130219	1006
3	rs57224030	T	G	0.0954274	1006
3	rs78034611	T	C	0.0149105	1006
3	rs9883966	A	T	0.131213	1006
3	rs16832543	C	G	0.112326	1006
3	rs116369490	G	A	0.0139165	1006
3	rs61401493	G	A	0.0954274	1006
3	rs116777814	C	T	0.0139165	1006
3	rs78656802	A	G	0.0149105	1006
3	rs6763311	A	G	0.112326	1006
3	rs6443745	T	G	0.0954274	1006
3	rs6443746	C	T	0.112326	1006
3	rs76632828	C	T	0.0149105	1006
3	rs16832551	T	C	0.0954274	1006
3	rs73061213	G	A	0.112326	1006
3	rs16832554	G	A	0.0954274	1006
3	rs62289980	G	A	0.0149105	1006
3	rs75261713	T	C	0.0149105	1006
3	rs16832560	T	C	0.0954274	1006
3	rs12497008	G	A	0.450298	1006
3	rs2291062	A	T	0.0497018	1006
3	rs16832561	C	T	0.0954274	1006
3	rs79737535	T	A	0.0318091	1006
3	rs16832564	A	G	0.0954274	1006
3	rs79628549	G	C	0.0318091	1006
3	rs114740285	A	G	0.0149105	1006
3	rs73061215	A	G	0.0178926	1006
3	rs9875784	G	A	0.809145	1006
3	rs73061218	G	A	0.112326	1006
3	rs6769439	A	C	0.94334	1006
3	rs2338544	C	T	0.94334	1006
3	rs55873887	A	G	0.0159046	1006
3	rs4854920	G	A	0.94334	1006
3	rs75191032	A	G	0.0437376	1006
3	rs75585123	G	T	0.0497018	1006
3	rs73180451	G	A	0.172962	1006
3	rs79879633	G	A	0.0467197	1006
3	rs6443747	A	T	0.305169	1006
3	rs78832581	G	T	0.106362	1006
3	rs73180454	T	C	0.00894632	1006
3	rs73180455	A	T	0.0168986	1006
3	rs79798039	G	C	0.0318091	1006
3	rs114608506	G	T	0.026839	1006
3	rs6769562	C	T	0.107356	1006
3	rs12690590	T	G	0.304175	1006
3	rs77122555	T	C	0.107356	1006
3	rs7427829	T	C	0.305169	1006
3	rs76014561	C	T	0.107356	1006
3	rs80076035	T	C	0.107356	1006
3	rs75072684	G	C	0.106362	1006
3	rs10937062	T	C	0.419483	1006
3	rs10937063	A	G	0.882704	1006
3	rs59515788	A	G	0.106362	1006
3	rs59516818	A	C	0.107356	1006
3	rs74571695	T	C	0.107356	1006
3	rs7430555	T	C	0.107356	1006
3	rs143197812	C	T	0.107356	1006
3	rs141678311	A	T	0.0328032	1006
3	rs4855033	G	A	0.305169	1006
3	rs4854921	C	G	0.305169	1006
3	rs7429703	C	G	0.107356	1006
3	rs13068871	C	A	0.121272	1006
3	rs149077809	C	T	0.107356	1006
3	rs143086381	G	A	0.0675944	1006
3	rs112126546	A	G	0.107356	1006
3	rs7620465	C	T	0.488072	1006
3	rs7642475	A	G	0.414513	1006
3	rs7620577	C	T	0.107356	1006
3	rs4855034	T	C	0.107356	1006
3	rs3964729	A	C	0.305169	1006
3	rs75541400	G	A	0.0685885	1006
3	rs79655699	G	A	0.107356	1006
3	rs9854461	T	C	0.419483	1006
3	rs77950386	G	A	0.107356	1006
3	rs74583045	A	T	0.0675944	1006
3	rs9839776	C	T	0.305169	1006
3	rs6797094	T	G	0.419483	1006
3	rs9844139	C	G	0.305169	1006
3	rs9844882	G	A	0.305169	1006
3	rs74285510	C	T	0.107356	1006
3	rs150666970	G	A	0.107356	1006
3	rs143681139	T	C	0.107356	1006
3	rs76812636	A	C	0.107356	1006
3	rs78363889	T	A	0.107356	1006
3	rs76971514	G	A	0.106362	1006
3	rs147580090	A	T	0.0188867	1006
3	rs7613532	A	G	0.410537	1006
3	rs79232365	A	G	0.0685885	1006
3	rs113277715	G	A	0.106362	1006
3	rs13067618	C	G	0.300199	1006
3	rs113388712	T	C	0.106362	1006
3	rs114910465	G	A	0.181909	1006
3	rs61432191	A	G	0.182903	1006
3	rs6414490	C	T	0.483101	1006
3	rs6443748	G	A	0.482107	1006
3	rs76782611	G	A	0.106362	1006
3	rs75824135	T	C	0.106362	1006
3	rs79980961	C	T	0.106362	1006
3	rs6443749	T	C	0.482107	1006
3	rs75304040	A	G	0.106362	1006
3	rs79750838	G	A	0.106362	1006
3	rs111637271	T	C	0.106362	1006
3	rs142060736	C	T	0.0685885	1006
3	rs113690129	A	G	0.0685885	1006
3	rs9842957	A	G	0.120278	1006
3	rs72497172	G	A	0.105368	1006
3	rs34977120	G	A	0.182903	1006
3	rs34160463	A	G	0.0656064	1006
3	rs6414491	G	T	0.482107	1006
3	rs78648766	A	G	0.107356	1006
3	rs62289983	A	G	0.0149105	1006
3	rs79496189	T	C	0.105368	1006
3	rs9818320	T	C	0.119284	1006
3	rs79133454	G	A	0.0357853	1006
3	rs6443750	T	C	0.817097	1006
3	rs116281562	G	A	0.0238569	1006
3	rs9290723	A	T	0.119284	1006
3	rs34204232	A	G	0.0656064	1006
3	rs80187806	C	A	0.0208748	1006
3	rs4103351	T	A	0.521869	1006
3	rs73061265	A	G	0.0685885	1006
3	rs73180474	C	T	0.0596421	1006
3	rs6443751	C	T	0.34493	1006
3	rs6803277	A	C	0.379722	1006
3	rs28712864	A	T	0.148111	1006
3	rs75990316	C	T	0.0159046	1006
3	rs34417062	G	C	0.150099	1006
3	rs9823623	C	T	0.150099	1006
3	rs13081234	C	A	0.151093	1006
3	rs13082254	G	A	0.150099	1006
3	rs13086529	A	G	0.186879	1006
3	rs6443752	G	A	0.0407555	1006
3	rs77070284	C	T	0.0248509	1006
3	rs78465504	C	T	0.0248509	1006
3	rs10212364	G	T	0.146123	1006
3	rs9845058	G	A	0.204771	1006
3	rs9290724	G	A	0.375746	1006
3	rs6443753	C	G	0.201789	1006
3	rs9290725	T	A	0.146123	1006
3	rs138045512	C	A	0.0248509	1006
3	rs6443754	G	A	0.375746	1006
3	rs6443755	T	A	0.375746	1006
3	rs6443756	A	G	0.375746	1006
3	rs6798994	G	T	0.204771	1006
3	rs9838604	G	A	0.374751	1006
3	rs9842371	C	T	0.348907	1006
3	rs116556878	G	A	0.0218688	1006
3	rs115882571	C	A	0.0258449	1006
3	rs61694877	T	G	0.146123	1006
3	rs9853606	C	T	0.375746	1006
3	rs9873743	T	A	0.375746	1006
3	rs28385478	A	G	0.146123	1006
3	rs28597681	C	T	0.146123	1006
3	rs6769626	A	G	0.375746	1006
3	rs74435201	T	A	0.0248509	1006
3	rs144845678	G	A	0.0337972	1006
3	rs6800420	G	C	0.375746	1006
3	rs9870296	G	A	0.203777	1006
3	rs9837662	A	G	0.349901	1006
3	rs9842796	A	T	0.375746	1006
3	rs116159306	G	A	0.0258449	1006
3	rs6443757	A	G	0.377734	1006
3	rs9882028	T	C	0.349901	1006
3	rs76449446	A	G	0.0447316	1006
3	rs116558282	G	T	0.0258449	1006
3	rs7355851	T	C	0.145129	1006
3	rs9828446	T	C	0.203777	1006
3	rs7426901	C	G	0.145129	1006
3	rs6792477	A	C	0.203777	1006
3	rs6443758	A	G	0.871769	1006
3	rs114722038	T	C	0.0258449	1006
3	rs6414493	G	A	0.347913	1006
3	rs6803157	A	G	0.203777	1006
3	rs146929843	A	G	0.0407555	1006
3	rs78376699	T	C	0.0258449	1006
3	rs57968739	A	C	0.145129	1006
3	rs76965881	G	A	0.0258449	1006
3	rs9823068	G	A	0.203777	1006
3	rs7617815	G	A	0.145129	1006
3	rs6443759	G	C	0.027833	1006
3	rs73180488	G	A	0.0377734	1006
3	rs9865240	A	G	0.203777	1006
3	rs141219540	C	A	0.0218688	1006
3	rs150925732	C	T	0.0457256	1006
3	rs9968166	T	C	0.026839	1006
3	rs9871081	A	T	0.204771	1006
3	rs73061567	C	A	0.204771	1006
3	rs66715101	C	T	0.144135	1006
3	rs28650487	A	G	0.375746	1006
3	rs57362482	G	A	0.16998	1006
3	rs73061572	T	C	0.204771	1006
3	rs6784538	G	A	0.205765	1006
3	rs6808295	A	G	0.205765	1006
3	rs6784562	C	T	0.202783	1006
3	rs35392718	C	T	0.144135	1006
3	rs75892360	G	A	0.0258449	1006
3	rs3923072	T	G	0.204771	1006
3	rs73180491	T	A	0.0467197	1006
3	rs6791873	C	G	0.0258449	1006
3	rs3923173	A	G	0.204771	1006
3	rs115003245	G	A	0.0258449	1006
3	rs3923172	C	A	0.204771	1006
3	rs76168255	C	G	0.0258449	1006
3	rs6773690	A	C	0.23161	1006
3	rs9837502	G	C	0.230616	1006
3	rs4499648	C	A	0.215706	1006
3	rs4327434	C	T	0.215706	1006
3	rs4282105	A	G	0.12326	1006
3	rs6800127	T	A	0.131213	1006
3	rs4855035	T	G	0.142147	1006
3	rs77356515	G	T	0.0159046	1006
3	rs4133078	A	G	0.122266	1006
3	rs11924735	C	T	0.15507	1006
3	rs115066884	G	A	0.0248509	1006
3	rs143760921	G	C	0.0168986	1006
3	rs9836348	A	G	0.276342	1006
3	rs11927844	C	T	0.15507	1006
3	rs6804544	G	C	0.156064	1006
3	rs140981360	G	A	0.0248509	1006
3	rs55690552	G	C	0.0586481	1006
3	rs57466566	T	C	0.0328032	1006
3	rs4558808	C	A	0.434394	1006
3	rs80318295	T	C	0.213718	1006
3	rs4854922	G	A	0.276342	1006
3	rs61689356	T	A	0.0347913	1006
3	rs143297947	A	G	0.0218688	1006
3	rs147892875	A	G	0.0168986	1006
3	rs77753232	A	G	0.152087	1006
3	rs147035775	G	A	0.0168986	1006
3	rs66492443	A	G	0.472167	1006
3	rs10937065	A	T	0.15507	1006
3	rs116626115	C	T	0.0228628	1006
3	rs142426185	C	T	0.0596421	1006
3	rs114683761	C	A	0.0248509	1006
3	rs11923447	T	G	0.027833	1006
3	rs77685909	G	A	0.027833	1006
3	rs13092271	C	T	0.0725646	1006
3	rs6763968	C	T	0.0159046	1006
3	rs55931125	C	T	0.0298211	1006
3	rs9844617	C	A	0.17495	1006
3	rs73180499	C	T	0.00894632	1006
3	rs116126097	G	A	0.027833	1006
3	rs78592962	C	T	0.0417495	1006
3	rs77382051	C	T	0.0417495	1006
3	rs57146472	A	G	0.0417495	1006
3	rs35364893	A	G	0.129225	1006
3	rs60650353	T	C	0.0417495	1006
3	rs115132369	C	T	0.0228628	1006
3	rs9841382	T	C	0.131213	1006
3	rs7631379	T	C	0.182903	1006
3	rs7619688	C	G	0.181909	1006
3	rs144045395	G	A	0.0149105	1006
3	rs58746842	C	G	0.0417495	1006
3	rs151191093	G	A	0.0228628	1006
3	rs73182303	G	A	0.124254	1006
3	rs76234275	G	A	0.0417495	1006
3	rs11921361	C	G	0.130219	1006
3	rs7643765	T	C	0.131213	1006
3	rs7632216	G	A	0.129225	1006
3	rs13060544	A	G	0.129225	1006
3	rs4129750	A	G	0.137177	1006
3	rs4306901	A	T	0.130219	1006
3	rs4510419	G	C	0.178926	1006
3	rs6809817	T	G	0.131213	1006
3	rs13096623	G	A	0.129225	1006
3	rs34308817	G	T	0.107356	1006
3	rs114600294	G	C	0.214712	1006
3	rs9814658	A	G	0.130219	1006
3	rs75907840	T	G	0.215706	1006
3	rs9290727	T	C	0.135189	1006
3	rs34251173	A	C	0.0457256	1006
3	rs10470352	G	A	0.0308151	1006
3	rs4434184	A	G	0.162028	1006
3	rs150799894	G	A	0.00795229	1006
3	rs77255733	C	T	0.027833	1006
3	rs12496378	C	G	0.138171	1006
3	rs78043310	G	A	0.027833	1006
3	rs12487748	T	A	0.126243	1006
3	rs12497248	C	G	0.128231	1006
3	rs35788479	G	A	0.128231	1006
3	rs79454424	G	A	0.027833	1006
3	rs114948167	G	A	0.0218688	1006
3	rs11915160	C	A	0.171968	1006
3	rs4575941	A	G	0.254473	1006
3	rs4459940	T	A	0.406561	1006
3	rs143120656	T	C	0.0347913	1006
3	rs116687108	G	T	0.0526839	1006
3	rs60471476	C	T	0.0795229	1006
3	rs116780279	C	T	0.0149105	1006
3	rs9815225	A	C	0.50497	1006
3	rs140850755	G	A	0.0308151	1006
3	rs113298719	C	G	0.027833	1006
3	rs116653571	C	T	0.0477137	1006
3	rs114000286	G	C	0.0109344	1006
3	rs77589592	A	G	0.00795229	1006
3	rs147890589	C	A	0.0149105	1006
3	rs12491867	G	A	0.0864811	1006
3	rs6764999	A	G	0.637177	1006
3	rs58567301	G	A	0.0874751	1006
3	rs75363174	G	A	0.0864811	1006
3	rs115257850	A	C	0.00795229	1006
3	rs112679450	G	A	0.0447316	1006
3	rs139972741	T	A	0.0188867	1006
3	rs61489040	C	T	0.0815109	1006
3	rs7614325	T	C	0.0467197	1006
3	rs73182313	G	A	0.0238569	1006
3	rs80105037	C	A	0.00795229	1006
3	rs140364225	C	T	0.00795229	1006
3	rs73047533	G	A	0.0894632	1006
3	rs113204823	G	T	0.00795229	1006
3	rs12054399	T	C	0.0874751	1006
3	rs112552103	G	C	0.00795229	1006
3	rs7653630	C	T	0.634195	1006
3	rs73047536	A	G	0.0904573	1006
3	rs111877175	G	A	0.00795229	1006
3	rs7633815	A	C	0.586481	1006
3	rs112727079	A	C	0.00795229	1006
3	rs112181960	G	A	0.00695825	1006
3	rs139388380	C	T	0.0109344	1006
3	rs80158512	A	G	0.0646123	1006
3	rs112552665	A	T	0.00695825	1006
3	rs6765739	T	C	0.361829	1006
3	rs73182316	G	A	0.335984	1006
3	rs7616347	T	C	0.0447316	1006
3	rs77741315	T	C	0.0417495	1006
3	rs7610679	C	T	0.560636	1006
3	rs181588235	G	A	0.0139165	1006
3	rs75008341	G	C	0.0576541	1006
3	rs1345416	A	G	0.214712	1006
3	rs11707593	C	T	0.2167	1006
3	rs7614809	G	T	0.0586481	1006
3	rs79711435	A	G	0.0347913	1006
3	rs79482719	A	T	0.0576541	1006
3	rs113922046	G	A	0.0377734	1006
3	rs56404879	T	C	0.0596421	1006
3	rs7620021	C	T	0.353877	1006
3	rs78961209	T	C	0.0576541	1006
3	rs111631073	C	T	0.0586481	1006
3	rs6790065	T	C	0.708748	1006
3	rs16832631	G	A	0.354871	1006
3	rs58758530	C	T	0.0447316	1006
3	rs4855037	G	T	0.411531	1006
3	rs1558797	A	G	0.355865	1006
3	rs1558798	G	T	0.355865	1006
3	rs12489879	T	C	0.05666	1006
3	rs72622580	G	A	0.0367793	1006
3	rs73182322	T	C	0.0586481	1006
3	rs73182324	C	T	0.0586481	1006
3	rs77863599	G	A	0.0367793	1006
3	rs79596540	A	C	0.05666	1006
3	rs145152220	A	G	0.026839	1006
3	rs4854923	A	T	0.399602	1006
3	rs11708435	G	C	0.05666	1006
3	rs4854924	A	G	0.319085	1006
3	rs4855038	C	A	0.319085	1006
3	rs72622581	A	C	0.0367793	1006
3	rs16832636	A	G	0.0367793	1006
3	rs74930825	A	T	0.05666	1006
3	rs12494855	A	G	0.0367793	1006
3	rs4855039	T	A	0.411531	1006
3	rs6443761	T	A	0.411531	1006
3	rs6443762	T	C	0.411531	1006
3	rs7631680	G	A	0.411531	1006
3	rs12636757	T	C	0.0367793	1006
3	rs78501211	G	A	0.054672	1006
3	rs7609683	A	G	0.411531	1006
3	rs12634404	G	A	0.0367793	1006
3	rs59417114	C	T	0.319085	1006
3	rs79765062	A	G	0.0387674	1006
3	rs6793883	C	T	0.319085	1006
3	rs67816826	C	T	0.0755467	1006
3	rs1420636	G	C	0.215706	1006
3	rs9840716	G	A	0.082505	1006
3	rs1345415	T	C	0.219682	1006
3	rs77514042	T	C	0.00894632	1006
3	rs77393339	C	T	0.0357853	1006
3	rs60892027	G	C	0.083499	1006
3	rs6799101	T	C	0.083499	1006
3	rs9846964	G	A	0.083499	1006
3	rs28591565	A	T	0.190855	1006
3	rs12492564	G	A	0.190855	1006
3	rs73182338	C	T	0.0805169	1006
3	rs9871930	T	C	0.119284	1006
3	rs115178447	A	G	0.0109344	1006
3	rs6804868	T	C	0.190855	1006
3	rs6792695	G	A	0.0715706	1006
3	rs78635816	G	C	0.0675944	1006
3	rs78686082	C	T	0.0258449	1006
3	rs4855040	T	C	0.494036	1006
3	rs114689801	T	A	0.0497018	1006
3	rs148096874	A	C	0.00695825	1006
3	rs74624852	G	A	0.0715706	1006
3	rs12495315	C	T	0.0715706	1006
3	rs112082539	C	T	0.223658	1006
3	rs6799631	C	T	0.496024	1006
3	rs9867994	G	A	0.119284	1006
3	rs9812595	T	A	0.119284	1006
3	rs9868748	G	A	0.191849	1006
3	rs9836014	A	G	0.119284	1006
3	rs9840545	A	C	0.119284	1006
3	rs4855041	C	G	0.0705765	1006
3	rs4855042	G	A	0.225646	1006
3	rs6443763	G	A	0.496024	1006
3	rs78349912	T	C	0.0715706	1006
3	rs6785445	C	A	0.191849	1006
3	rs4855043	T	C	0.191849	1006
3	rs2111181	G	A	0.120278	1006
3	rs16832646	G	A	0.0775348	1006
3	rs185522361	C	A	0.00497018	1006
3	rs9881855	C	T	0.120278	1006
3	rs16832650	C	A	0.0715706	1006
3	rs13327557	G	C	0.120278	1006
3	rs9812973	G	A	0.120278	1006
3	rs9817079	G	A	0.122266	1006
3	rs59520472	C	T	0.227634	1006
3	rs11923857	A	G	0.260437	1006
3	rs117517446	T	A	0.00894632	1006
3	rs12491011	T	C	0.496024	1006
3	rs11921285	T	G	0.0735586	1006
3	rs574796363	T	G	0.00596421	1006
3	rs16832653	C	G	0.0735586	1006
3	rs74515363	G	A	0.0715706	1006
3	rs78111420	T	C	0.0735586	1006
3	rs78920239	A	G	0.0715706	1006
3	rs76215800	G	A	0.0735586	1006
3	rs143449561	G	C	0.0785288	1006
3	rs6784550	A	G	0.499006	1006
3	rs56690288	G	A	0.116302	1006
3	rs57131224	A	T	0.0695825	1006
3	rs4855044	G	A	0.115308	1006
3	rs16832660	A	C	0.127237	1006
3	rs6779908	T	C	0.116302	1006
3	rs114686082	C	T	0.0139165	1006
3	rs75295920	G	A	0.115308	1006
3	rs1420638	G	A	0.306163	1006
3	rs1833241	G	A	0.0775348	1006
3	rs143491767	C	G	0.0377734	1006
```
