## Supplementary material for "Characterization of shared and ancestry-specific signals driving complex traits using multi-ancestry fine-mapping": s1_ref.bim

```
3	rs4490359	0	180233208	A	G
3	rs77022980	0	180233837	G	T
3	rs7633440	0	180234393	A	C
3	rs7611683	0	180234399	G	C
3	rs77219721	0	180236725	C	G
3	rs9837678	0	180237325	A	C
3	rs55688049	0	180238212	T	A
3	rs111836222	0	180239037	G	A
3	rs13085166	0	180243180	G	A
3	rs7647982	0	180244208	A	T
3	rs62291013	0	180245485	T	C
3	rs75684627	0	180247468	C	A
3	rs114130892	0	180248276	A	G
3	rs138691419	0	180248665	C	T
3	rs1603658	0	180248725	T	C
3	rs7647003	0	180249043	A	G
3	rs7637098	0	180249531	T	C
3	rs11711462	0	180249628	G	A
3	rs9840876	0	180249861	G	A
3	rs114393628	0	180250119	G	A
3	rs11925131	0	180250511	T	A
3	rs10804884	0	180250572	A	T
3	rs10937041	0	180250646	G	A
3	rs9866405	0	180251239	T	G
3	rs9877903	0	180253736	T	G
3	rs62291015	0	180253948	A	G
3	rs9862971	0	180254527	C	T
3	rs115057072	0	180255644	C	T
3	rs111309237	0	180255790	T	G
3	rs7624754	0	180256225	A	G
3	rs142000329	0	180257644	A	C
3	rs28722789	0	180257910	T	C
3	rs145114814	0	180259804	C	T
3	rs4519701	0	180260179	A	G
3	rs11926211	0	180260455	G	A
3	rs75660550	0	180261034	T	C
3	rs73185978	0	180261222	T	A
3	rs11928223	0	180262041	G	A
3	rs62291039	0	180262535	G	A
3	rs13327745	0	180263709	G	C
3	rs2338543	0	180264120	T	C
3	rs904241	0	180264743	A	C
3	rs79796882	0	180265483	T	C
3	rs9876153	0	180267593	G	A
3	rs79986313	0	180267910	C	T
3	rs13097806	0	180268361	C	T
3	rs115754811	0	180269197	G	T
3	rs80205600	0	180269537	G	A
3	rs73185980	0	180269822	G	A
3	rs74859800	0	180270260	G	A
3	rs74374333	0	180270656	C	T
3	rs9840699	0	180270923	T	C
3	rs111962506	0	180271043	C	A
3	rs77983968	0	180271621	G	A
3	rs76221585	0	180272237	T	C
3	rs956360	0	180272499	C	T
3	rs151047510	0	180272958	T	C
3	rs115275191	0	180274393	G	T
3	rs9857971	0	180274656	T	C
3	rs111859862	0	180275104	C	A
3	rs9852338	0	180275442	A	G
3	rs6799472	0	180275791	T	C
3	rs112687622	0	180275808	A	G
3	rs11715723	0	180276265	A	G
3	rs11712120	0	180276396	T	A
3	rs9820582	0	180276817	C	A
3	rs9820840	0	180276822	G	A
3	rs6787912	0	180277675	T	C
3	rs34454235	0	180277770	G	T
3	rs34127127	0	180277923	C	T
3	rs28766343	0	180278177	G	A
3	rs150645546	0	180278207	T	C
3	rs113878616	0	180278858	G	T
3	rs114191321	0	180278947	C	T
3	rs6443699	0	180279407	T	C
3	rs141023596	0	180279496	G	A
3	rs141535252	0	180279893	G	A
3	rs9866700	0	180281446	T	C
3	rs9851773	0	180282289	C	T
3	rs115388973	0	180282599	T	C
3	rs4854980	0	180282620	G	A
3	rs57668336	0	180283444	G	T
3	rs79692654	0	180283568	T	C
3	rs76756791	0	180283869	C	T
3	rs1353679	0	180284461	C	A
3	rs79882989	0	180284626	A	G
3	rs12497999	0	180284747	T	C
3	rs79339074	0	180285741	G	C
3	rs76876212	0	180286015	T	C
3	rs142787884	0	180286072	T	A
3	rs76932985	0	180286225	C	T
3	rs77513189	0	180286516	G	A
3	rs11713314	0	180286830	C	T
3	rs6774942	0	180288329	G	A
3	rs7627008	0	180289788	C	T
3	rs73185984	0	180290553	C	T
3	rs11718627	0	180291037	G	A
3	rs145255973	0	180291292	G	A
3	rs7633153	0	180291634	G	T
3	rs7633630	0	180292055	G	T
3	rs9877497	0	180292736	C	T
3	rs11708495	0	180292831	T	G
3	rs7636793	0	180293187	C	T
3	rs145885411	0	180293505	C	T
3	rs6770664	0	180293942	A	T
3	rs62291043	0	180293970	A	T
3	rs147212537	0	180296240	A	G
3	rs13085325	0	180296459	A	T
3	rs76941164	0	180297243	G	A
3	rs80042172	0	180297944	T	C
3	rs6791597	0	180298478	G	A
3	rs146633205	0	180298537	A	C
3	rs6443700	0	180300803	T	G
3	rs17765815	0	180303403	T	A
3	rs75071640	0	180303819	T	C
3	rs12496529	0	180304277	A	C
3	rs146525652	0	180305106	T	C
3	rs79182052	0	180305988	C	T
3	rs7650672	0	180308259	C	T
3	rs62291045	0	180308924	A	G
3	rs116652829	0	180309012	T	G
3	rs7612275	0	180309753	C	G
3	rs113856559	0	180310582	C	T
3	rs147325315	0	180310697	T	C
3	rs12493606	0	180311261	A	T
3	rs144767879	0	180313572	C	T
3	rs111931049	0	180313846	C	A
3	rs76386720	0	180313934	G	A
3	rs76505808	0	180314195	C	T
3	rs7647210	0	180314279	A	T
3	rs9832393	0	180314912	T	C
3	rs114984939	0	180316128	G	A
3	rs62291047	0	180317395	G	A
3	rs62291048	0	180317450	C	T
3	rs62291049	0	180317553	G	A
3	rs114202330	0	180318014	T	C
3	rs141976772	0	180318552	C	T
3	rs78284878	0	180319436	A	G
3	rs114982085	0	180319466	T	G
3	rs1532485	0	180319981	G	T
3	rs75235030	0	180324670	G	A
3	rs9857489	0	180324883	T	C
3	rs9858483	0	180325487	T	C
3	rs7645817	0	180325754	G	A
3	rs34873940	0	180328027	C	G
3	rs28502565	0	180331435	A	G
3	rs79349285	0	180332134	A	G
3	rs59016311	0	180332210	T	G
3	rs11712658	0	180332955	A	G
3	rs6807767	0	180332991	G	A
3	rs138159788	0	180333625	G	T
3	rs76953596	0	180333722	C	T
3	rs58774466	0	180333876	G	C
3	rs7612917	0	180334623	C	T
3	rs11914833	0	180334719	C	T
3	rs77320124	0	180335693	C	A
3	rs74536799	0	180335972	G	A
3	rs114342703	0	180336785	G	C
3	rs147028259	0	180337169	T	G
3	rs7628538	0	180338486	A	T
3	rs78195164	0	180338746	C	T
3	rs60931741	0	180341199	C	T
3	rs2173303	0	180342293	G	A
3	rs150169897	0	180342478	G	A
3	rs112019530	0	180344382	G	A
3	rs75359536	0	180344433	G	A
3	rs62292365	0	180344679	G	A
3	rs60177071	0	180344797	T	G
3	rs78650919	0	180347418	T	A
3	rs79891944	0	180347883	C	T
3	rs6798564	0	180347917	A	G
3	rs80084238	0	180348821	A	T
3	rs869889	0	180348965	G	A
3	rs73185990	0	180350515	A	G
3	rs16831798	0	180350754	T	C
3	rs189101815	0	180351338	G	A
3	rs9864971	0	180351381	T	G
3	rs9846084	0	180351804	G	A
3	rs60226914	0	180351808	G	A
3	rs149454708	0	180352048	T	C
3	rs62292366	0	180352144	C	T
3	rs6766929	0	180352746	A	T
3	rs55969409	0	180353078	G	C
3	rs111781953	0	180353214	A	G
3	rs4854982	0	180353238	C	T
3	rs116816332	0	180353274	C	T
3	rs58906660	0	180353691	T	A
3	rs143518252	0	180353768	A	C
3	rs115054558	0	180354043	G	T
3	rs34373335	0	180355042	A	T
3	rs142779602	0	180356303	C	T
3	rs62292369	0	180357348	A	G
3	rs114151668	0	180357882	G	A
3	rs11923577	0	180358057	G	T
3	rs138263306	0	180358368	A	G
3	rs9869523	0	180361055	C	T
3	rs73051767	0	180362088	T	C
3	rs62292371	0	180363043	A	G
3	rs141974609	0	180363674	G	A
3	rs58980055	0	180365441	A	G
3	rs6769457	0	180365956	G	A
3	rs2338436	0	180366067	T	C
3	rs6772636	0	180366870	C	T
3	rs61111878	0	180367337	A	G
3	rs74573061	0	180367354	A	G
3	rs13434282	0	180367745	G	A
3	rs7627857	0	180367865	A	C
3	rs2338435	0	180367887	C	A
3	rs3860513	0	180368253	G	A
3	rs3849427	0	180368737	A	T
3	rs9647370	0	180369552	G	A
3	rs12629097	0	180369553	C	T
3	rs7633995	0	180369750	A	G
3	rs149144656	0	180371629	C	T
3	rs1401334	0	180372455	T	C
3	rs13083700	0	180373531	G	T
3	rs7631194	0	180376309	C	T
3	rs1356606	0	180377071	C	T
3	rs112738198	0	180377529	G	C
3	rs76392337	0	180380960	C	A
3	rs74929734	0	180381232	G	A
3	rs7647648	0	180382629	T	C
3	rs145432209	0	180384223	G	A
3	rs12496770	0	180385704	A	C
3	rs146482405	0	180386060	A	G
3	rs73185995	0	180386119	A	C
3	rs13097883	0	180386213	G	A
3	rs16831833	0	180386328	G	A
3	rs114188045	0	180386672	G	C
3	rs79612183	0	180387623	G	A
3	rs114284964	0	180388047	G	A
3	rs73187954	0	180388696	C	T
3	rs1607459	0	180388710	C	T
3	rs35602991	0	180388953	G	A
3	rs1518864	0	180389056	C	A
3	rs1518865	0	180389279	A	C
3	rs62292374	0	180391226	C	T
3	rs185213356	0	180392645	G	A
3	rs4854986	0	180392840	A	G
3	rs192953735	0	180393041	C	T
3	rs4854909	0	180393136	A	G
3	rs13061813	0	180394783	G	T
3	rs13083968	0	180396500	G	A
3	rs113891181	0	180396865	T	A
3	rs2292896	0	180396974	G	A
3	rs6790342	0	180398348	G	T
3	rs12485400	0	180399599	G	A
3	rs62292376	0	180400321	T	A
3	rs6764611	0	180401426	T	A
3	rs114690716	0	180401489	A	G
3	rs144166232	0	180401739	T	C
3	rs1474112	0	180402098	G	A
3	rs12152304	0	180403113	C	A
3	rs13075571	0	180405005	G	C
3	rs13075439	0	180405065	C	T
3	rs2338577	0	180405486	C	T
3	rs2338576	0	180407198	A	G
3	rs145840067	0	180407319	G	A
3	rs115440394	0	180407637	G	A
3	rs12497068	0	180408423	C	G
3	rs116661692	0	180409040	C	T
3	rs12497997	0	180409397	C	T
3	rs12488506	0	180409423	T	G
3	rs12491569	0	180409432	A	C
3	rs1401336	0	180410582	A	G
3	rs1518866	0	180411182	A	G
3	rs77951253	0	180411430	A	G
3	rs7617511	0	180411867	C	T
3	rs141345159	0	180412030	T	C
3	rs11917390	0	180412373	C	T
3	rs73187969	0	180412436	G	T
3	rs112280254	0	180412969	T	C
3	rs13087056	0	180413931	G	A
3	rs2139167	0	180414921	C	A
3	rs76764971	0	180416904	T	C
3	rs34798700	0	180417613	G	T
3	rs13079402	0	180418207	A	G
3	rs114962368	0	180418377	T	G
3	rs112160473	0	180420229	C	T
3	rs57150666	0	180421400	A	G
3	rs67423465	0	180421706	G	A
3	rs62292378	0	180422271	C	G
3	rs57129833	0	180422846	G	A
3	rs56238433	0	180422916	G	A
3	rs62292379	0	180423235	T	C
3	rs13073010	0	180424324	A	G
3	rs10937044	0	180425009	A	C
3	rs11711406	0	180425279	C	A
3	rs34130503	0	180425676	T	A
3	rs116231465	0	180426426	A	G
3	rs1464236	0	180427168	T	C
3	rs4854910	0	180427774	G	C
3	rs9858253	0	180429542	C	G
3	rs145338443	0	180430904	T	C
3	rs1518857	0	180431621	A	T
3	rs9835595	0	180432123	A	G
3	rs79468434	0	180432779	T	C
3	rs16831870	0	180433154	A	C
3	rs7628371	0	180433381	A	G
3	rs1914804	0	180433749	G	A
3	rs1914803	0	180433765	T	C
3	rs2090579	0	180435199	T	C
3	rs2090578	0	180435217	C	T
3	rs6765338	0	180435383	C	T
3	rs9862241	0	180435728	C	T
3	rs9866624	0	180435983	G	C
3	rs6771602	0	180436667	G	A
3	rs78458734	0	180437282	G	A
3	rs1401337	0	180437487	G	T
3	rs1518867	0	180437886	G	A
3	rs7649567	0	180438321	C	T
3	rs7627545	0	180438462	A	G
3	rs79045889	0	180439876	G	A
3	rs9833233	0	180440622	T	C
3	rs7614623	0	180440954	G	A
3	rs9817892	0	180440976	G	A
3	rs13069244	0	180441172	G	A
3	rs139330079	0	180441709	C	T
3	rs74810486	0	180442292	T	C
3	rs116719653	0	180442939	A	C
3	rs34480923	0	180442993	T	C
3	rs11918562	0	180443482	G	A
3	rs28687033	0	180443950	G	A
3	rs180857405	0	180444073	G	A
3	rs62289660	0	180444142	C	T
3	rs9290707	0	180444475	G	C
3	rs184341890	0	180444632	C	T
3	rs139563730	0	180445665	A	G
3	rs6808441	0	180445901	A	T
3	rs6443703	0	180446249	G	A
3	rs78523813	0	180446637	T	C
3	rs6443704	0	180447468	T	A
3	rs6443705	0	180447544	G	A
3	rs13079982	0	180448640	A	G
3	rs79860386	0	180449164	G	A
3	rs6779680	0	180449589	C	T
3	rs11714847	0	180449758	T	G
3	rs145127913	0	180451520	G	A
3	rs6799873	0	180451879	T	C
3	rs11714827	0	180452865	C	T
3	rs62289662	0	180453128	C	T
3	rs77529675	0	180453249	T	G
3	rs6791318	0	180453449	G	A
3	rs7622174	0	180455613	A	G
3	rs116286883	0	180456300	T	C
3	rs112458425	0	180456424	G	A
3	rs55890811	0	180459623	T	C
3	rs79198032	0	180459826	T	G
3	rs9863132	0	180460240	G	C
3	rs9863008	0	180460289	C	T
3	rs9290708	0	180461213	G	A
3	rs55826936	0	180461697	C	G
3	rs13074780	0	180462975	T	C
3	rs7630871	0	180463838	A	G
3	rs141005702	0	180463897	A	G
3	rs10937046	0	180464522	T	A
3	rs7612133	0	180464920	C	T
3	rs112128058	0	180465050	G	C
3	rs6768675	0	180466398	C	T
3	rs9871886	0	180467160	C	T
3	rs9834032	0	180467191	A	G
3	rs7649741	0	180468421	G	A
3	rs7649817	0	180468448	G	A
3	rs9845302	0	180469529	A	G
3	rs1518858	0	180469892	T	C
3	rs1518856	0	180470217	T	C
3	rs7611551	0	180470287	C	G
3	rs7611552	0	180470288	C	G
3	rs62289665	0	180470883	G	A
3	rs6780442	0	180471326	T	A
3	rs6780448	0	180471336	T	C
3	rs73190312	0	180471530	G	T
3	rs1518862	0	180471551	A	C
3	rs1518863	0	180471706	C	G
3	rs73190315	0	180471907	A	G
3	rs7620497	0	180472834	G	A
3	rs7642417	0	180472855	A	G
3	rs111430898	0	180472974	G	A
3	rs1401335	0	180473096	T	C
3	rs60581833	0	180473897	T	A
3	rs6443707	0	180474239	C	G
3	rs6443708	0	180474523	A	C
3	rs6443709	0	180474589	C	T
3	rs56051870	0	180474606	G	A
3	rs7638264	0	180474699	T	C
3	rs7648648	0	180474763	A	G
3	rs62289668	0	180475237	T	C
3	rs75037168	0	180475257	C	T
3	rs6794366	0	180475301	T	G
3	rs7649221	0	180475426	A	C
3	rs59408164	0	180475828	A	G
3	rs9854441	0	180476630	A	G
3	rs9817157	0	180476773	C	A
3	rs9841235	0	180476961	T	C
3	rs9821556	0	180477217	C	T
3	rs9841738	0	180477297	T	C
3	rs71312125	0	180477423	C	G
3	rs9822303	0	180477469	G	A
3	rs62289673	0	180477551	T	C
3	rs9859823	0	180477630	A	T
3	rs13078627	0	180477970	A	G
3	rs6773452	0	180478190	G	A
3	rs1850711	0	180478475	C	G
3	rs1850712	0	180478688	C	T
3	rs1518859	0	180478774	G	A
3	rs6443711	0	180479071	A	G
3	rs6443712	0	180479157	A	G
3	rs71312126	0	180479386	G	A
3	rs4535224	0	180479488	G	A
3	rs1518860	0	180479705	C	T
3	rs11927910	0	180480275	A	C
3	rs9838353	0	180480576	G	A
3	rs9843328	0	180481281	G	C
3	rs9290711	0	180481539	C	A
3	rs11712959	0	180481692	G	A
3	rs1607456	0	180481935	G	A
3	rs1607457	0	180482003	T	G
3	rs1607458	0	180482004	T	C
3	rs9848585	0	180482364	C	G
3	rs80278186	0	180482445	C	T
3	rs6787594	0	180482500	G	A
3	rs28849464	0	180482706	T	C
3	rs28842022	0	180482721	A	G
3	rs62289700	0	180483085	T	A
3	rs62289701	0	180483105	G	C
3	rs114030441	0	180483371	C	T
3	rs6803588	0	180483406	T	C
3	rs35973538	0	180483429	C	T
3	rs6791051	0	180483520	C	T
3	rs190697195	0	180484468	T	C
3	rs4381936	0	180484597	A	G
3	rs4381937	0	180484639	A	G
3	rs147766289	0	180484696	C	T
3	rs112052937	0	180485014	T	C
3	rs71312186	0	180485048	A	T
3	rs6810076	0	180485171	T	C
3	rs6773048	0	180485304	A	G
3	rs6773150	0	180485417	A	C
3	rs6761962	0	180485503	T	C
3	rs141718886	0	180485733	A	G
3	rs150559042	0	180485890	T	A
3	rs13323642	0	180486056	T	C
3	rs35210194	0	180487006	C	T
3	rs9846714	0	180487035	G	C
3	rs9846744	0	180487189	C	T
3	rs4618220	0	180487243	G	A
3	rs9846886	0	180487291	C	A
3	rs62289704	0	180487299	G	A
3	rs9809177	0	180487317	A	G
3	rs4599307	0	180487464	T	C
3	rs7640975	0	180488123	A	G
3	rs78696833	0	180488429	G	T
3	rs4854989	0	180488807	T	C
3	rs4621329	0	180488885	G	A
3	rs9858237	0	180489592	G	A
3	rs9858245	0	180489612	G	A
3	rs6791949	0	180489705	T	C
3	rs6792034	0	180489760	T	C
3	rs6803433	0	180490030	A	G
3	rs142757393	0	180490109	T	C
3	rs9290712	0	180490160	T	A
3	rs9883100	0	180490489	T	C
3	rs9883116	0	180490519	T	C
3	rs35341774	0	180490822	T	C
3	rs4521229	0	180490916	G	A
3	rs11717889	0	180491014	C	A
3	rs4277689	0	180491061	T	C
3	rs71312187	0	180491089	T	C
3	rs4642124	0	180491847	T	C
3	rs9681782	0	180492237	A	T
3	rs9681196	0	180492326	T	C
3	rs9683052	0	180492329	C	T
3	rs6789477	0	180492639	G	A
3	rs6765111	0	180492945	A	C
3	rs148086844	0	180492979	A	G
3	rs9823296	0	180493205	T	C
3	rs12330476	0	180493373	A	C
3	rs12330278	0	180493389	T	C
3	rs9879258	0	180493618	C	T
3	rs9824105	0	180493697	T	C
3	rs34303682	0	180493828	C	G
3	rs13101069	0	180494161	C	T
3	rs7618630	0	180494952	A	G
3	rs9822978	0	180494999	A	G
3	rs116379521	0	180495025	C	A
3	rs6443715	0	180495084	T	A
3	rs4287914	0	180495191	T	G
3	rs6809564	0	180495482	T	C
3	rs74902896	0	180495725	G	A
3	rs6775163	0	180495808	A	G
3	rs6799945	0	180495970	C	T
3	rs6764407	0	180496278	T	G
3	rs11709847	0	180496281	A	G
3	rs6775671	0	180496309	A	T
3	rs73173812	0	180496755	G	A
3	rs9833710	0	180497088	A	G
3	rs28891799	0	180497113	C	T
3	rs9816638	0	180497393	T	C
3	rs9834512	0	180497547	A	G
3	rs9816967	0	180497626	T	G
3	rs146377561	0	180498169	C	G
3	rs9821930	0	180498342	T	C
3	rs9844639	0	180499212	A	G
3	rs9827893	0	180499783	T	C
3	rs9811932	0	180499898	C	T
3	rs9812381	0	180500038	G	A
3	rs9812256	0	180500117	C	T
3	rs9812547	0	180500140	G	A
3	rs9812671	0	180500156	G	A
3	rs9812881	0	180500460	C	T
3	rs9653990	0	180500908	A	G
3	rs113989163	0	180500965	T	C
3	rs9290713	0	180501004	C	A
3	rs145296237	0	180501828	A	G
3	rs112333317	0	180501971	G	A
3	rs9290714	0	180502051	T	C
3	rs6778013	0	180502170	A	G
3	rs6766757	0	180502193	T	C
3	rs9823649	0	180502401	G	A
3	rs9823719	0	180502615	C	T
3	rs71312191	0	180503287	G	C
3	rs7652865	0	180504194	G	C
3	rs7620120	0	180504294	T	C
3	rs6443716	0	180504523	C	G
3	rs6443717	0	180504726	T	C
3	rs6764449	0	180505315	G	A
3	rs71312192	0	180505421	T	C
3	rs6791412	0	180505539	A	G
3	rs34609297	0	180505609	T	C
3	rs6767847	0	180506267	G	A
3	rs6767778	0	180506364	C	G
3	rs11925675	0	180506546	A	G
3	rs6783413	0	180506706	T	C
3	rs4580552	0	180507037	T	C
3	rs7431781	0	180507064	A	G
3	rs9868780	0	180507118	A	G
3	rs9831446	0	180507186	C	T
3	rs9831744	0	180507355	C	T
3	rs9851893	0	180507444	T	C
3	rs55655333	0	180507560	C	T
3	rs9836441	0	180507856	G	A
3	rs7626344	0	180508164	A	G
3	rs7626547	0	180508340	A	G
3	rs7648702	0	180508346	C	G
3	rs7629344	0	180509108	A	C
3	rs7619354	0	180509383	T	C
3	rs6443718	0	180509595	C	A
3	rs6763425	0	180510478	C	A
3	rs6443719	0	180510752	G	A
3	rs9815468	0	180511493	A	C
3	rs116353723	0	180512015	A	G
3	rs4257549	0	180512367	G	A
3	rs6773765	0	180513363	G	T
3	rs185144359	0	180513885	T	C
3	rs116135393	0	180513987	G	A
3	rs34824865	0	180514719	C	T
3	rs9869492	0	180514739	C	T
3	rs9865325	0	180514892	T	C
3	rs9865794	0	180515157	T	G
3	rs9846227	0	180515164	G	T
3	rs9846799	0	180515741	C	T
3	rs9812962	0	180515852	A	G
3	rs9870649	0	180515863	T	G
3	rs9870966	0	180516076	T	A
3	rs9851803	0	180516410	G	A
3	rs11927242	0	180516620	T	C
3	rs6787094	0	180516934	G	A
3	rs6787189	0	180516983	G	A
3	rs6787308	0	180517120	G	T
3	rs6443720	0	180517601	C	A
3	rs13071173	0	180517701	G	A
3	rs9862041	0	180518256	C	T
3	rs112731031	0	180518532	A	G
3	rs28767212	0	180518779	T	C
3	rs13323966	0	180518812	C	A
3	rs78205232	0	180519357	G	C
3	rs9829712	0	180519400	A	G
3	rs115002265	0	180519404	G	A
3	rs9867655	0	180519488	C	T
3	rs6792152	0	180520016	T	A
3	rs149698418	0	180520101	C	T
3	rs145494349	0	180520150	G	A
3	rs9835161	0	180520486	A	G
3	rs952758	0	180520629	T	C
3	rs6782418	0	180520663	G	T
3	rs6795421	0	180520800	T	C
3	rs9839977	0	180521199	A	G
3	rs6443721	0	180521624	A	G
3	rs9828390	0	180522578	T	A
3	rs34691288	0	180522750	T	C
3	rs77008769	0	180522840	C	T
3	rs35600279	0	180523095	A	G
3	rs9851671	0	180523784	A	G
3	rs16832027	0	180523951	C	A
3	rs77648874	0	180524019	G	C
3	rs12635682	0	180524108	A	G
3	rs7640601	0	180524764	G	C
3	rs13078199	0	180527105	T	C
3	rs16832041	0	180530195	T	C
3	rs1949547	0	180530726	T	C
3	rs9827630	0	180531131	G	A
3	rs73173853	0	180531338	G	A
3	rs57526758	0	180531656	G	C
3	rs35819739	0	180531845	A	C
3	rs9869882	0	180531941	A	G
3	rs34713409	0	180532727	G	T
3	rs9838229	0	180533251	C	A
3	rs79724833	0	180533414	G	C
3	rs12636858	0	180534672	T	A
3	rs9840960	0	180535383	T	C
3	rs4488266	0	180535405	C	T
3	rs2139551	0	180536365	A	G
3	rs116204049	0	180537317	A	G
3	rs139782957	0	180537643	G	A
3	rs116699034	0	180538475	G	A
3	rs6807721	0	180538862	C	T
3	rs7651525	0	180538864	G	A
3	rs11925231	0	180539295	T	G
3	rs10937048	0	180539392	A	G
3	rs62291370	0	180540632	G	A
3	rs77727022	0	180540656	G	A
3	rs191893221	0	180540693	T	C
3	rs6766499	0	180541200	C	T
3	rs6779666	0	180541475	T	C
3	rs13066325	0	180541598	C	A
3	rs9819622	0	180541941	A	G
3	rs73884109	0	180542604	T	A
3	rs62291372	0	180542621	G	A
3	rs9883262	0	180543195	T	C
3	rs62291374	0	180543409	A	G
3	rs78939175	0	180544678	G	T
3	rs114872473	0	180544767	C	T
3	rs9845584	0	180544852	G	A
3	rs12634070	0	180544880	C	T
3	rs140215457	0	180545059	G	A
3	rs4854992	0	180545384	C	T
3	rs138251180	0	180545403	C	T
3	rs6786975	0	180546916	G	A
3	rs7618914	0	180548023	G	C
3	rs73173864	0	180548034	C	G
3	rs183453436	0	180549158	T	G
3	rs6800229	0	180549309	A	G
3	rs7625048	0	180549878	G	A
3	rs147459052	0	180550349	G	A
3	rs11927413	0	180550398	C	T
3	rs11916144	0	180550675	T	C
3	rs6782299	0	180550702	G	T
3	rs1879248	0	180551214	C	T
3	rs34356225	0	180551297	T	C
3	rs4854994	0	180552153	A	G
3	rs1520170	0	180552199	A	G
3	rs142634332	0	180552813	G	C
3	rs6789762	0	180553294	C	T
3	rs6443723	0	180554282	C	G
3	rs138674384	0	180554891	T	C
3	rs55696860	0	180555866	T	G
3	rs1915107	0	180556688	C	T
3	rs1915104	0	180556904	C	A
3	rs13067678	0	180559330	A	G
3	rs35769354	0	180561371	G	A
3	rs143135479	0	180561530	G	A
3	rs9827990	0	180561544	C	T
3	rs6805286	0	180562936	C	T
3	rs12054396	0	180563084	A	C
3	rs73173875	0	180563228	G	T
3	rs62291375	0	180563528	G	A
3	rs9838828	0	180563547	G	T
3	rs6443724	0	180565309	T	A
3	rs6767560	0	180566221	G	T
3	rs12634168	0	180566334	T	G
3	rs11710238	0	180566933	C	T
3	rs2176817	0	180567642	T	C
3	rs11919131	0	180567837	C	T
3	rs6804505	0	180568052	C	T
3	rs115896554	0	180568056	C	T
3	rs2337742	0	180568799	T	C
3	rs9841774	0	180568995	G	A
3	rs146847616	0	180569498	C	T
3	rs6763214	0	180570315	G	A
3	rs6763026	0	180570320	C	T
3	rs11926392	0	180570599	T	C
3	rs62291376	0	180570791	C	T
3	rs6443725	0	180571369	A	G
3	rs6782100	0	180571624	T	G
3	rs80286986	0	180571862	G	A
3	rs13071747	0	180572423	C	T
3	rs56220321	0	180572441	T	C
3	rs1401974	0	180572731	G	A
3	rs2139552	0	180573845	G	A
3	rs2176818	0	180574033	C	G
3	rs6443726	0	180574056	C	T
3	rs139663057	0	180574461	G	A
3	rs9869598	0	180574827	G	C
3	rs6443727	0	180575169	C	A
3	rs9845803	0	180575270	C	T
3	rs9866342	0	180575699	T	C
3	rs34234720	0	180575773	C	T
3	rs12106669	0	180575785	A	G
3	rs9870330	0	180575896	T	C
3	rs9851362	0	180576295	G	A
3	rs2337743	0	180576673	T	A
3	rs116540366	0	180577195	T	A
3	rs2337744	0	180577422	G	A
3	rs2337745	0	180577458	C	T
3	rs13322827	0	180577588	C	T
3	rs10937050	0	180578261	T	C
3	rs7643631	0	180578829	A	G
3	rs7621694	0	180578880	C	T
3	rs2139553	0	180579452	T	C
3	rs11926464	0	180579805	G	A
3	rs11918710	0	180579810	A	G
3	rs9872344	0	180580126	G	T
3	rs140589966	0	180580305	A	T
3	rs77923911	0	180580785	G	A
3	rs9877011	0	180580843	C	T
3	rs9821815	0	180581039	T	G
3	rs73173902	0	180581047	G	A
3	rs76258838	0	180581146	C	T
3	rs9882698	0	180582101	C	A
3	rs9827601	0	180582313	T	C
3	rs9827910	0	180582496	T	A
3	rs3866226	0	180582654	G	A
3	rs186098256	0	180582811	T	C
3	rs12629579	0	180583081	G	A
3	rs11919290	0	180583256	T	C
3	rs62291378	0	180583451	C	T
3	rs62291379	0	180583855	T	C
3	rs58295666	0	180583963	A	G
3	rs114027682	0	180583988	C	A
3	rs56344891	0	180584478	G	C
3	rs11916345	0	180584571	C	A
3	rs1607678	0	180584718	C	T
3	rs1607677	0	180584955	A	T
3	rs11928153	0	180586448	C	T
3	rs2037370	0	180586485	G	C
3	rs13097891	0	180587012	C	A
3	rs116822561	0	180587628	A	G
3	rs75649630	0	180587964	C	A
3	rs62291393	0	180588178	G	A
3	rs7629795	0	180588184	T	A
3	rs6796092	0	180588385	A	G
3	rs115927085	0	180588561	G	A
3	rs875250	0	180588841	G	T
3	rs2002737	0	180589526	G	C
3	rs62291394	0	180589804	G	A
3	rs9821651	0	180589861	G	A
3	rs34312605	0	180590297	C	T
3	rs13074054	0	180590560	A	G
3	rs62291395	0	180590993	A	T
3	rs7652388	0	180591749	A	G
3	rs7630922	0	180592360	G	C
3	rs62291396	0	180594154	G	A
3	rs187120510	0	180595241	A	T
3	rs10937052	0	180596918	T	C
3	rs11714331	0	180596979	T	C
3	rs6802529	0	180597333	C	T
3	rs183780310	0	180597442	T	C
3	rs28653173	0	180597601	A	G
3	rs4558753	0	180597614	C	A
3	rs73176316	0	180599189	C	G
3	rs13096210	0	180599318	C	T
3	rs6794213	0	180599791	C	T
3	rs115280551	0	180600033	T	C
3	rs34076708	0	180601384	C	T
3	rs78749860	0	180601814	T	G
3	rs35788298	0	180604010	T	C
3	rs62291398	0	180604183	C	T
3	rs12635771	0	180605123	A	T
3	rs35023816	0	180606092	G	A
3	rs55865077	0	180607193	C	T
3	rs62291400	0	180607245	T	C
3	rs62291401	0	180607638	G	A
3	rs181734212	0	180608243	C	T
3	rs62291402	0	180608917	G	A
3	rs62291403	0	180608921	A	T
3	rs9847050	0	180610785	G	A
3	rs13063712	0	180610908	G	A
3	rs34315079	0	180610967	A	C
3	rs6778573	0	180611427	T	A
3	rs4854996	0	180612419	T	G
3	rs60265689	0	180613081	C	T
3	rs13098541	0	180613118	T	C
3	rs62291405	0	180613300	G	A
3	rs62291406	0	180614002	C	A
3	rs62291407	0	180614218	G	T
3	rs139303630	0	180614921	G	A
3	rs34133935	0	180615583	T	C
3	rs188570130	0	180615958	T	C
3	rs73176324	0	180616567	C	T
3	rs35709455	0	180616616	G	A
3	rs55766304	0	180617647	G	C
3	rs11715430	0	180617690	G	A
3	rs62291409	0	180619240	G	A
3	rs114074831	0	180619698	C	T
3	rs7635754	0	180619838	T	C
3	rs13085612	0	180619924	C	T
3	rs13086336	0	180620256	C	T
3	rs115732650	0	180620903	T	A
3	rs77966654	0	180620954	G	A
3	rs62291410	0	180621415	G	C
3	rs7652884	0	180622375	A	G
3	rs71312197	0	180622897	C	T
3	rs2019549	0	180623081	T	C
3	rs34796896	0	180623255	G	A
3	rs2090719	0	180623297	C	G
3	rs7645677	0	180623491	T	G
3	rs55986129	0	180623505	G	A
3	rs11923808	0	180624548	A	G
3	rs62291413	0	180624810	A	T
3	rs62291414	0	180624900	T	C
3	rs35014965	0	180625279	A	G
3	rs4854997	0	180625961	T	C
3	rs502414	0	180626951	C	T
3	rs496250	0	180627303	G	A
3	rs4854998	0	180627452	C	A
3	rs114568979	0	180627758	C	T
3	rs34312705	0	180629092	G	T
3	rs1805562	0	180629399	G	T
3	rs34455584	0	180630191	A	G
3	rs1805579	0	180630565	T	C
3	rs114504511	0	180630661	T	G
3	rs80057905	0	180630672	C	T
3	rs114020431	0	180631536	C	T
3	rs1805584	0	180632030	T	C
3	rs115725483	0	180632107	T	A
3	rs1805563	0	180632126	T	G
3	rs1805585	0	180632315	A	G
3	rs1805564	0	180633485	G	A
3	rs7622390	0	180635474	T	C
3	rs62291429	0	180635661	G	A
3	rs1805565	0	180635936	G	A
3	rs62291430	0	180636246	G	A
3	rs1011927	0	180636744	A	G
3	rs78126424	0	180636967	A	G
3	rs116270642	0	180637281	C	T
3	rs502618	0	180637448	T	C
3	rs11717953	0	180637665	A	G
3	rs512735	0	180638491	G	A
3	rs534630	0	180638648	A	G
3	rs9859769	0	180638885	T	C
3	rs1805567	0	180639252	A	G
3	rs114321351	0	180639633	G	A
3	rs16832165	0	180641664	A	G
3	rs34161981	0	180641807	C	T
3	rs75562397	0	180641861	C	T
3	rs570123	0	180643064	G	A
3	rs574769	0	180643587	C	T
3	rs139084015	0	180643659	C	T
3	rs113605293	0	180643711	G	C
3	rs142396666	0	180645093	G	A
3	rs1805569	0	180646027	C	T
3	rs565857	0	180646260	A	G
3	rs565882	0	180646267	G	C
3	rs1805571	0	180646631	G	A
3	rs1805572	0	180647263	T	C
3	rs1805589	0	180647410	C	T
3	rs114793510	0	180647631	A	G
3	rs115555658	0	180647698	G	A
3	rs482840	0	180647762	A	G
3	rs484550	0	180647920	G	A
3	rs3774050	0	180648682	G	A
3	rs549036	0	180649568	A	G
3	rs28544188	0	180649595	T	C
3	rs35080573	0	180649596	A	G
3	rs74974410	0	180650427	G	A
3	rs536127	0	180650962	G	A
3	rs13093137	0	180651723	C	A
3	rs13097727	0	180651870	C	G
3	rs17537540	0	180651922	A	G
3	rs114775573	0	180652155	A	T
3	rs10490806	0	180654807	A	G
3	rs756391	0	180654916	T	C
3	rs116541820	0	180655018	G	A
3	rs3026192	0	180655750	G	A
3	rs567741	0	180657833	C	G
3	rs1805573	0	180657880	C	T
3	rs1805574	0	180658176	T	C
3	rs524005	0	180658544	G	A
3	rs1805592	0	180658848	G	A
3	rs3026193	0	180659449	G	A
3	rs13071004	0	180659905	A	G
3	rs13095562	0	180660778	T	C
3	rs1805596	0	180661589	T	C
3	rs13083851	0	180662287	A	T
3	rs114722491	0	180662622	G	A
3	rs76385740	0	180663203	T	C
3	rs484824	0	180663205	T	C
3	rs148111524	0	180663434	G	A
3	rs9879060	0	180664042	A	G
3	rs12186104	0	180664162	A	G
3	rs519618	0	180664670	C	T
3	rs77618140	0	180664716	A	G
3	rs1805599	0	180665942	G	A
3	rs116548954	0	180666067	T	G
3	rs1805575	0	180667559	G	A
3	rs1805576	0	180667565	C	G
3	rs115602974	0	180667741	C	G
3	rs1805577	0	180668111	C	G
3	rs9835573	0	180668722	C	T
3	rs741503	0	180670235	G	T
3	rs479475	0	180670598	T	A
3	rs1805602	0	180671319	T	C
3	rs35751112	0	180672927	C	T
3	rs1805612	0	180673193	A	G
3	rs1805603	0	180673354	T	C
3	rs1805614	0	180673421	T	C
3	rs1805604	0	180673936	C	T
3	rs1805605	0	180673962	C	G
3	rs35815802	0	180678965	A	G
3	rs1805620	0	180680013	G	C
3	rs73884124	0	180682385	G	A
3	rs115497341	0	180682659	G	A
3	rs77837544	0	180683365	C	T
3	rs182054150	0	180685453	T	A
3	rs6763069	0	180686365	T	A
3	rs13076860	0	180687597	T	A
3	rs13076861	0	180687598	T	A
3	rs114136149	0	180689890	A	C
3	rs1010471	0	180691092	G	A
3	rs1805606	0	180693504	C	T
3	rs1805626	0	180693740	G	C
3	rs114795645	0	180693801	T	A
3	rs1805628	0	180696005	A	G
3	rs62291435	0	180696550	A	G
3	rs114677034	0	180697465	A	T
3	rs1058382	0	180698128	A	T
3	rs6799476	0	180698130	T	C
3	rs1805632	0	180699715	G	A
3	rs2601	0	180700150	A	G
3	rs1051411	0	180702240	C	T
3	rs1805636	0	180703214	C	T
3	rs1805637	0	180705102	A	G
3	rs77543786	0	180706519	C	T
3	rs1805640	0	180706866	G	A
3	rs3026213	0	180707961	C	T
3	rs6770368	0	180709187	T	G
3	rs6763935	0	180710772	C	G
3	rs6776895	0	180710861	T	C
3	rs6777005	0	180711004	T	C
3	rs62291437	0	180711887	A	G
3	rs13073459	0	180713021	A	G
3	rs111298096	0	180713408	T	A
3	rs7620793	0	180713903	C	T
3	rs9810292	0	180714307	T	G
3	rs4855000	0	180716130	C	G
3	rs115899054	0	180717394	A	G
3	rs112417788	0	180717524	G	A
3	rs4289345	0	180717981	A	G
3	rs9755301	0	180718146	A	G
3	rs4855001	0	180719306	G	C
3	rs4855002	0	180719447	C	T
3	rs4855003	0	180719479	A	G
3	rs138324204	0	180719541	C	G
3	rs186010603	0	180719573	T	C
3	rs4855004	0	180719582	C	T
3	rs139102398	0	180720429	G	A
3	rs146649010	0	180722642	C	T
3	rs180915700	0	180722972	T	A
3	rs7644289	0	180723087	T	C
3	rs79773963	0	180723785	G	A
3	rs28867829	0	180723870	G	A
3	rs7638592	0	180724643	G	A
3	rs148462318	0	180724743	C	T
3	rs7616419	0	180724855	A	G
3	rs35244474	0	180725823	T	C
3	rs34713525	0	180725902	G	A
3	rs10470517	0	180726056	T	C
3	rs61263335	0	180727215	A	G
3	rs149859714	0	180727670	C	T
3	rs77204882	0	180727791	G	C
3	rs34456631	0	180728136	C	T
3	rs11705702	0	180728415	G	C
3	rs71312200	0	180729148	A	T
3	rs62289565	0	180729431	G	A
3	rs7638244	0	180730244	G	A
3	rs114099140	0	180731119	C	G
3	rs62289566	0	180731458	C	T
3	rs115913627	0	180731891	A	G
3	rs16832256	0	180732505	C	A
3	rs7647398	0	180733150	C	T
3	rs6443732	0	180733341	G	A
3	rs11711326	0	180733746	G	C
3	rs77025239	0	180734185	G	A
3	rs143652553	0	180734343	G	A
3	rs11715401	0	180735825	A	T
3	rs10049181	0	180736253	T	C
3	rs34293605	0	180737641	T	G
3	rs149985850	0	180738267	C	A
3	rs4855007	0	180738372	C	G
3	rs13086883	0	180738530	C	T
3	rs11711791	0	180738859	G	A
3	rs4855008	0	180739696	T	C
3	rs4855009	0	180739934	A	T
3	rs1897422	0	180741070	G	A
3	rs13089835	0	180741862	T	C
3	rs141016060	0	180741949	T	C
3	rs142855814	0	180742985	A	C
3	rs78322663	0	180743702	A	G
3	rs80167953	0	180743946	T	A
3	rs1897421	0	180744625	G	A
3	rs114513437	0	180747264	C	T
3	rs113383692	0	180747529	C	G
3	rs876174	0	180748561	T	C
3	rs741501	0	180749249	G	T
3	rs184234625	0	180750839	T	G
3	rs115602546	0	180751147	C	T
3	rs62289571	0	180751175	C	T
3	rs4855011	0	180751651	T	C
3	rs13096176	0	180752138	C	T
3	rs16832272	0	180752365	C	T
3	rs13060352	0	180753383	G	C
3	rs9852289	0	180754046	A	G
3	rs112425781	0	180755105	A	T
3	rs35607144	0	180755882	C	T
3	rs190003098	0	180756517	T	G
3	rs74558876	0	180757108	A	G
3	rs77621943	0	180757250	G	A
3	rs77946439	0	180757330	A	G
3	rs115311258	0	180758281	A	T
3	rs35077784	0	180758644	G	A
3	rs62289574	0	180759180	A	G
3	rs34095791	0	180760431	G	A
3	rs62289575	0	180761638	C	A
3	rs112171696	0	180761900	A	G
3	rs111751040	0	180763384	G	T
3	rs4855013	0	180763497	A	T
3	rs4855014	0	180763555	T	C
3	rs6782579	0	180764204	A	G
3	rs6807057	0	180764312	G	T
3	rs10513778	0	180765374	T	C
3	rs78471273	0	180765376	G	A
3	rs181494812	0	180766114	G	A
3	rs9823323	0	180766698	C	T
3	rs1001416	0	180768320	T	G
3	rs1001417	0	180768642	G	C
3	rs57373456	0	180768754	A	G
3	rs13092557	0	180769147	G	A
3	rs4134231	0	180769252	G	A
3	rs150068444	0	180770973	T	C
3	rs1805609	0	180772171	T	A
3	rs1805610	0	180772241	C	T
3	rs1805201	0	180772747	G	C
3	rs112937807	0	180772801	C	T
3	rs1805203	0	180773880	T	G
3	rs1805645	0	180774428	G	A
3	rs1805646	0	180774673	G	A
3	rs1805206	0	180774847	C	A
3	rs1805611	0	180774987	A	T
3	rs1805207	0	180775134	C	T
3	rs139936699	0	180776774	T	G
3	rs1806190	0	180778763	T	C
3	rs34193500	0	180779152	A	G
3	rs4854912	0	180781100	C	T
3	rs150355013	0	180781167	A	T
3	rs148803271	0	180783057	G	A
3	rs75621245	0	180783435	C	T
3	rs2216427	0	180785697	C	G
3	rs6775889	0	180786608	A	T
3	rs12638820	0	180787494	G	A
3	rs138977875	0	180788614	T	C
3	rs13064866	0	180789706	G	T
3	rs112011743	0	180789970	T	C
3	rs62289594	0	180791065	C	A
3	rs62289595	0	180791117	G	A
3	rs2216428	0	180791551	C	T
3	rs73176346	0	180791646	G	A
3	rs73176348	0	180791693	G	A
3	rs9829172	0	180792196	C	T
3	rs115978012	0	180792285	T	A
3	rs13062475	0	180792579	T	C
3	rs62289596	0	180794914	G	C
3	rs73176350	0	180795521	T	C
3	rs34196661	0	180796379	C	A
3	rs12635178	0	180797921	T	G
3	rs114882132	0	180798141	T	C
3	rs13086467	0	180798451	C	T
3	rs13086700	0	180798672	A	G
3	rs13086738	0	180798727	A	G
3	rs78708083	0	180799585	C	T
3	rs4855015	0	180799879	A	C
3	rs146106618	0	180802338	T	C
3	rs3849428	0	180802537	C	T
3	rs76345802	0	180803530	G	A
3	rs3860517	0	180804471	G	A
3	rs144404080	0	180804555	C	T
3	rs6762891	0	180805749	A	G
3	rs57671339	0	180805770	C	G
3	rs73176356	0	180806268	A	G
3	rs4855017	0	180807615	C	G
3	rs1897424	0	180808344	A	G
3	rs6803773	0	180808921	A	T
3	rs1968217	0	180809911	T	G
3	rs138211685	0	180811458	G	A
3	rs116796013	0	180811583	A	C
3	rs185784728	0	180812535	G	T
3	rs4855018	0	180812691	A	G
3	rs9858313	0	180812993	G	A
3	rs9858365	0	180813165	C	T
3	rs34331582	0	180813831	C	A
3	rs114095960	0	180815271	A	G
3	rs9870874	0	180816853	T	A
3	rs11710991	0	180824830	T	C
3	rs2006786	0	180826524	T	C
3	rs11708192	0	180826998	T	G
3	rs35212830	0	180827808	A	G
3	rs142024268	0	180828795	C	T
3	rs35032109	0	180829652	G	C
3	rs918253	0	180830337	T	C
3	rs9859557	0	180830910	A	T
3	rs2543163	0	180831977	G	A
3	rs6801189	0	180832739	A	G
3	rs9853264	0	180833269	T	A
3	rs188859308	0	180834112	C	T
3	rs12634129	0	180836848	T	C
3	rs4855019	0	180838644	C	T
3	rs62289605	0	180839048	T	G
3	rs115735664	0	180840227	A	G
3	rs4456860	0	180840488	C	T
3	rs13072578	0	180843625	C	T
3	rs146294366	0	180843642	C	A
3	rs115912558	0	180843831	C	T
3	rs191264720	0	180844213	T	G
3	rs13075474	0	180845657	T	A
3	rs11713600	0	180846831	C	G
3	rs138829655	0	180847483	G	A
3	rs12637938	0	180847721	T	C
3	rs115484172	0	180848038	A	C
3	rs189929094	0	180848150	A	G
3	rs76904758	0	180849397	T	A
3	rs13077245	0	180849619	G	A
3	rs13099980	0	180849768	T	A
3	rs13077643	0	180849838	G	A
3	rs11717945	0	180850561	C	A
3	rs72497169	0	180851204	T	C
3	rs4854913	0	180851257	A	T
3	rs13100379	0	180853192	C	A
3	rs62289619	0	180853911	A	G
3	rs11714290	0	180853974	A	G
3	rs144227068	0	180855674	G	A
3	rs6784620	0	180856453	T	A
3	rs62289620	0	180857082	C	T
3	rs11708198	0	180857105	T	A
3	rs73176360	0	180858622	C	T
3	rs78367056	0	180860150	G	A
3	rs12635535	0	180860415	A	G
3	rs144344244	0	180860420	G	A
3	rs55919760	0	180860434	A	G
3	rs141343942	0	180862616	C	T
3	rs3097709	0	180863037	A	G
3	rs3109465	0	180864735	G	A
3	rs2718777	0	180866296	C	T
3	rs73176365	0	180866566	C	T
3	rs145931595	0	180867743	A	C
3	rs13065466	0	180871913	G	A
3	rs13065310	0	180871950	C	T
3	rs55975662	0	180872919	G	A
3	rs13071279	0	180872987	C	A
3	rs13071836	0	180873343	A	G
3	rs13072358	0	180873415	G	A
3	rs13100468	0	180874238	T	G
3	rs3109468	0	180874562	T	C
3	rs142345270	0	180875272	C	T
3	rs13063640	0	180876961	C	T
3	rs62289625	0	180879045	C	A
3	rs74329936	0	180879773	G	A
3	rs4855022	0	180879878	C	G
3	rs184583591	0	180880272	A	T
3	rs12629507	0	180880563	T	C
3	rs12629509	0	180880582	T	C
3	rs12152501	0	180881223	C	T
3	rs116770249	0	180882599	C	A
3	rs74881698	0	180884352	C	T
3	rs79302623	0	180884536	G	T
3	rs78482057	0	180884938	G	C
3	rs2718789	0	180885472	G	A
3	rs2718788	0	180885648	T	C
3	rs2718787	0	180885659	G	A
3	rs144758112	0	180885747	A	G
3	rs76585683	0	180885912	T	G
3	rs2013483	0	180887101	C	A
3	rs57296786	0	180887112	C	T
3	rs2001603	0	180887157	G	A
3	rs34196490	0	180890280	G	A
3	rs2718783	0	180890956	C	T
3	rs116732150	0	180891130	C	T
3	rs2567643	0	180891515	A	G
3	rs114655647	0	180893020	A	G
3	rs3109469	0	180893577	C	T
3	rs113791525	0	180893814	T	A
3	rs74896883	0	180894780	T	C
3	rs2567668	0	180896383	A	G
3	rs2567667	0	180897146	A	G
3	rs12696490	0	180899278	C	A
3	rs4855023	0	180900051	G	A
3	rs34387717	0	180900955	C	G
3	rs3109470	0	180901042	G	A
3	rs3097712	0	180901098	C	G
3	rs2567666	0	180901707	G	A
3	rs2567665	0	180902019	T	C
3	rs2567664	0	180902987	G	T
3	rs13070997	0	180903028	A	G
3	rs11716918	0	180904082	C	A
3	rs2718781	0	180905071	A	C
3	rs2718780	0	180906054	G	A
3	rs2718779	0	180906059	A	G
3	rs114573557	0	180906919	A	G
3	rs2718767	0	180910040	T	G
3	rs2567662	0	180910389	C	G
3	rs3109472	0	180911068	G	A
3	rs2718785	0	180911775	T	G
3	rs2567661	0	180912018	C	G
3	rs2567660	0	180912675	C	G
3	rs115160830	0	180912908	C	T
3	rs2718784	0	180913191	C	A
3	rs2879465	0	180913521	A	G
3	rs2339419	0	180914963	G	A
3	rs2567659	0	180915017	T	A
3	rs139143007	0	180915839	A	G
3	rs2718782	0	180916527	A	C
3	rs2567658	0	180916710	A	G
3	rs377247254	0	180916735	G	T
3	rs12629463	0	180917316	A	G
3	rs2567657	0	180917370	A	G
3	rs3097711	0	180918754	T	G
3	rs13097002	0	180919081	T	G
3	rs7652199	0	180923273	C	T
3	rs62289640	0	180923593	C	T
3	rs75443053	0	180924605	A	G
3	rs76188562	0	180925910	A	G
3	rs10804885	0	180928466	T	C
3	rs73176388	0	180929557	T	C
3	rs2718792	0	180930048	C	G
3	rs113335474	0	180930730	A	G
3	rs79142131	0	180931183	G	A
3	rs2718791	0	180931395	T	C
3	rs2567646	0	180931399	A	T
3	rs2567645	0	180931852	C	G
3	rs2718790	0	180932119	C	A
3	rs137884727	0	180933791	G	A
3	rs2718793	0	180937223	C	T
3	rs55985701	0	180937982	G	A
3	rs2718794	0	180938097	T	C
3	rs2567644	0	180938727	G	T
3	rs3109467	0	180941868	G	A
3	rs1989149	0	180943232	G	A
3	rs2718772	0	180943426	A	G
3	rs147751576	0	180943445	A	G
3	rs2718778	0	180944824	G	A
3	rs142785831	0	180945042	G	A
3	rs2262584	0	180945121	G	A
3	rs2436009	0	180945728	T	G
3	rs78094684	0	180945740	A	G
3	rs13090638	0	180948059	T	A
3	rs141315135	0	180949420	C	T
3	rs79755763	0	180950121	G	C
3	rs2718786	0	180952891	A	G
3	rs35678296	0	180954118	A	T
3	rs2339418	0	180954916	C	T
3	rs2718795	0	180956360	G	A
3	rs2567648	0	180958684	G	C
3	rs2567647	0	180958933	G	A
3	rs2436010	0	180964147	G	A
3	rs2567656	0	180964556	T	C
3	rs2567655	0	180965371	G	A
3	rs2718770	0	180965601	G	A
3	rs2718766	0	180966690	A	G
3	rs2567654	0	180969609	A	G
3	rs2567653	0	180970915	C	A
3	rs79142493	0	180972291	C	T
3	rs2567652	0	180972589	A	G
3	rs112459557	0	180972716	G	A
3	rs2567651	0	180973122	C	A
3	rs114106048	0	180973209	G	A
3	rs145352583	0	180976344	G	A
3	rs3109466	0	180976789	T	C
3	rs115857901	0	180978540	A	G
3	rs9810142	0	180980142	T	G
3	rs4339108	0	180981244	G	A
3	rs2718771	0	180982076	A	C
3	rs7616350	0	180982342	T	A
3	rs9812031	0	180984412	G	A
3	rs149599752	0	180985147	A	G
3	rs74617612	0	180986599	G	C
3	rs73178319	0	180987105	T	C
3	rs7653021	0	180989631	T	C
3	rs6443738	0	180991746	A	C
3	rs6443739	0	180991747	T	C
3	rs1807421	0	180992618	G	T
3	rs2176612	0	180993339	G	A
3	rs12632136	0	180993424	G	C
3	rs76349811	0	180995272	A	G
3	rs1518922	0	180995609	T	C
3	rs13092432	0	180996038	T	G
3	rs76395499	0	180996455	C	T
3	rs76663902	0	180996472	A	G
3	rs7619173	0	180996959	C	T
3	rs7617548	0	180998071	T	C
3	rs6443740	0	180998673	G	A
3	rs16832402	0	180999947	C	G
3	rs62289650	0	181003375	A	G
3	rs116046531	0	181003830	C	T
3	rs1518926	0	181004885	A	G
3	rs35443912	0	181005988	A	G
3	rs12492148	0	181008608	T	C
3	rs12633981	0	181011435	C	T
3	rs4608697	0	181011601	T	C
3	rs9822494	0	181014206	A	G
3	rs139774141	0	181014429	C	A
3	rs1464243	0	181015669	G	A
3	rs62289651	0	181016025	T	C
3	rs76724995	0	181017033	T	C
3	rs9854453	0	181018741	G	A
3	rs74711717	0	181018857	T	A
3	rs74984720	0	181018922	A	G
3	rs2139181	0	181020115	T	C
3	rs6443741	0	181022691	A	C
3	rs12633623	0	181023152	A	G
3	rs12639038	0	181023262	C	T
3	rs7651261	0	181023400	C	T
3	rs7426980	0	181024743	C	T
3	rs79712100	0	181030599	G	A
3	rs115296518	0	181030654	G	A
3	rs9820085	0	181031667	G	C
3	rs6778227	0	181033842	C	T
3	rs1878874	0	181035370	A	T
3	rs9817763	0	181036219	G	A
3	rs9823644	0	181037475	G	A
3	rs150438108	0	181038056	A	G
3	rs150098277	0	181038888	A	G
3	rs6777339	0	181039018	C	A
3	rs140994383	0	181042966	G	A
3	rs2879464	0	181045873	G	A
3	rs116829933	0	181046113	G	A
3	rs12633750	0	181046478	C	A
3	rs7648923	0	181047241	G	A
3	rs7648950	0	181047451	C	A
3	rs55672338	0	181051857	T	A
3	rs34502481	0	181054079	G	A
3	rs79013521	0	181054447	A	C
3	rs9848098	0	181054636	A	G
3	rs1518933	0	181055378	G	A
3	rs1464242	0	181057264	T	C
3	rs142157609	0	181058280	A	T
3	rs148226652	0	181058797	T	G
3	rs9827725	0	181058903	T	C
3	rs111628948	0	181059292	C	T
3	rs77311234	0	181060581	C	T
3	rs142304270	0	181060782	G	A
3	rs9838464	0	181061017	T	C
3	rs76987726	0	181061239	G	C
3	rs1980215	0	181061295	A	G
3	rs12630517	0	181061481	G	A
3	rs77835992	0	181061628	G	T
3	rs12185930	0	181061700	C	T
3	rs78799327	0	181061754	A	G
3	rs13098382	0	181061928	T	C
3	rs76412676	0	181062087	G	A
3	rs79548230	0	181062606	A	G
3	rs9866774	0	181062970	A	G
3	rs9849736	0	181063310	T	C
3	rs142245917	0	181063356	C	T
3	rs6802142	0	181063597	A	G
3	rs62291664	0	181063685	A	G
3	rs6791393	0	181063975	T	A
3	rs6778471	0	181064210	C	T
3	rs60371345	0	181064355	C	A
3	rs34253840	0	181064419	A	T
3	rs9835220	0	181064433	C	T
3	rs9835585	0	181064455	G	T
3	rs138490553	0	181064674	G	A
3	rs115802579	0	181064781	G	T
3	rs139905310	0	181066105	A	G
3	rs75373397	0	181067344	T	G
3	rs1518921	0	181067456	A	G
3	rs7635565	0	181069424	T	C
3	rs147490149	0	181069439	A	G
3	rs113610340	0	181069461	A	G
3	rs74284696	0	181070831	A	G
3	rs7629830	0	181071189	C	T
3	rs7630068	0	181071266	G	A
3	rs146476552	0	181071279	T	G
3	rs7431121	0	181073196	C	T
3	rs10937055	0	181073789	T	C
3	rs6807049	0	181073854	T	G
3	rs1518929	0	181074751	T	C
3	rs16832457	0	181075310	C	G
3	rs76564994	0	181077955	A	G
3	rs79611678	0	181079032	G	A
3	rs56315204	0	181079396	T	C
3	rs142522036	0	181079548	G	A
3	rs6796797	0	181079573	G	T
3	rs6796905	0	181079709	G	A
3	rs17609625	0	181080463	A	C
3	rs2339416	0	181080553	T	C
3	rs74493139	0	181081024	C	A
3	rs6803582	0	181081667	G	C
3	rs114950692	0	181081914	C	G
3	rs140290101	0	181082667	T	A
3	rs58571780	0	181083401	A	G
3	rs9812014	0	181086137	T	C
3	rs74446079	0	181088911	C	A
3	rs116365425	0	181089744	G	A
3	rs58908054	0	181089784	A	G
3	rs35589824	0	181090035	T	C
3	rs62291668	0	181093634	T	G
3	rs75345620	0	181094414	C	T
3	rs9848969	0	181094912	A	C
3	rs2037305	0	181097177	T	C
3	rs141302197	0	181097709	A	G
3	rs13081180	0	181098717	C	T
3	rs9833280	0	181099282	C	G
3	rs11718683	0	181099673	A	T
3	rs113586383	0	181099920	C	A
3	rs6767003	0	181100881	C	G
3	rs75307326	0	181101022	G	A
3	rs6782970	0	181101544	T	C
3	rs74660691	0	181102370	C	T
3	rs13322538	0	181103591	G	A
3	rs12636303	0	181104283	G	A
3	rs1518931	0	181105872	A	G
3	rs11707175	0	181105945	G	A
3	rs9815642	0	181105974	C	T
3	rs10470351	0	181106042	A	G
3	rs78644132	0	181106385	T	C
3	rs9836763	0	181106778	T	C
3	rs9858369	0	181106851	A	G
3	rs111568956	0	181107830	G	A
3	rs9863697	0	181107864	A	G
3	rs9826653	0	181108197	C	T
3	rs74909485	0	181108220	A	G
3	rs112296912	0	181108814	A	G
3	rs141509517	0	181109645	C	T
3	rs12632938	0	181110068	G	A
3	rs12632946	0	181110261	C	G
3	rs142206594	0	181110614	A	G
3	rs6799604	0	181111840	T	C
3	rs9820216	0	181113861	A	G
3	rs76052114	0	181113912	C	T
3	rs80143868	0	181114270	A	T
3	rs62291669	0	181114622	T	C
3	rs62291670	0	181114728	C	T
3	rs6809553	0	181114907	T	C
3	rs10937056	0	181115627	C	A
3	rs56266308	0	181116418	G	A
3	rs55778451	0	181116611	C	T
3	rs1568304	0	181116955	G	T
3	rs6804481	0	181117474	G	A
3	rs6801749	0	181117704	T	C
3	rs1518932	0	181119272	G	C
3	rs733422	0	181122050	C	A
3	rs4854914	0	181122223	G	A
3	rs74284699	0	181123267	A	G
3	rs62291673	0	181123374	T	G
3	rs141099823	0	181123876	A	G
3	rs9846082	0	181124253	A	G
3	rs112294254	0	181125156	G	A
3	rs899456	0	181125946	G	A
3	rs753073	0	181126377	C	T
3	rs4855026	0	181126962	G	A
3	rs147707442	0	181127241	T	C
3	rs9816542	0	181127531	T	C
3	rs11712988	0	181129048	A	C
3	rs9882065	0	181129180	C	T
3	rs17537703	0	181130272	A	G
3	rs6779538	0	181130641	T	A
3	rs148663560	0	181131887	G	A
3	rs4855027	0	181132933	C	G
3	rs79339987	0	181137010	C	T
3	rs9821187	0	181137068	G	T
3	rs9820920	0	181137091	C	T
3	rs116433775	0	181137268	C	T
3	rs115811468	0	181137863	G	C
3	rs6783697	0	181141513	C	T
3	rs1479167	0	181141888	A	G
3	rs1479168	0	181142442	C	T
3	rs17610058	0	181143347	T	C
3	rs1842150	0	181145170	A	G
3	rs77369977	0	181145908	A	C
3	rs1871355	0	181146051	T	C
3	rs75801738	0	181146561	G	A
3	rs55966277	0	181146565	A	G
3	rs138742531	0	181148206	G	A
3	rs9852290	0	181148496	G	A
3	rs10937057	0	181150062	G	A
3	rs9817069	0	181151945	T	A
3	rs9839993	0	181153038	A	G
3	rs112262449	0	181153874	G	A
3	rs7653096	0	181154120	C	T
3	rs7653260	0	181154136	G	A
3	rs7623096	0	181154561	T	A
3	rs9860472	0	181155058	C	T
3	rs9823391	0	181155540	A	G
3	rs114726263	0	181155807	G	A
3	rs1382696	0	181156239	A	T
3	rs73055846	0	181156299	T	G
3	rs62291692	0	181158343	C	T
3	rs145154012	0	181158745	C	T
3	rs138225917	0	181160236	G	A
3	rs6443742	0	181160258	A	G
3	rs9816989	0	181160932	G	A
3	rs9855292	0	181161490	A	G
3	rs9866064	0	181163641	A	G
3	rs1013675	0	181163775	T	C
3	rs12635338	0	181164506	T	C
3	rs77808081	0	181165919	G	A
3	rs1351235	0	181166485	T	C
3	rs2127238	0	181166738	C	T
3	rs9840583	0	181166969	T	A
3	rs1966974	0	181167216	A	G
3	rs9821501	0	181167346	G	A
3	rs9821426	0	181167513	C	T
3	rs9841616	0	181167585	T	A
3	rs17610407	0	181168055	G	A
3	rs4855028	0	181168159	T	A
3	rs16832504	0	181168699	G	A
3	rs74729136	0	181168829	G	A
3	rs1351236	0	181169206	C	T
3	rs1479162	0	181169949	A	G
3	rs9843266	0	181171783	C	A
3	rs77605571	0	181172049	G	A
3	rs78438447	0	181175184	C	A
3	rs9840344	0	181176012	C	T
3	rs77088139	0	181176194	C	A
3	rs1979407	0	181176295	T	G
3	rs9861072	0	181176399	T	C
3	rs1979408	0	181176542	G	A
3	rs1479163	0	181177919	T	C
3	rs1479164	0	181178009	G	A
3	rs9872001	0	181178572	T	C
3	rs7614829	0	181178777	A	G
3	rs9862690	0	181180409	G	A
3	rs9825132	0	181180667	A	G
3	rs984485	0	181181089	A	T
3	rs9872994	0	181182342	C	T
3	rs9873013	0	181182392	C	A
3	rs7627267	0	181182757	A	T
3	rs1479165	0	181182872	T	C
3	rs62291695	0	181183285	A	G
3	rs13326904	0	181183388	G	A
3	rs7374899	0	181183496	C	T
3	rs4854917	0	181183653	C	T
3	rs28673348	0	181183665	A	G
3	rs7373337	0	181183727	A	C
3	rs7372592	0	181183748	T	C
3	rs984032	0	181183848	A	T
3	rs9846262	0	181184575	A	C
3	rs9828917	0	181184823	T	C
3	rs35242340	0	181185336	T	C
3	rs62291697	0	181185538	A	G
3	rs4854918	0	181185968	T	C
3	rs17538643	0	181186304	T	C
3	rs11717567	0	181186359	C	T
3	rs13061117	0	181186466	T	C
3	rs55688640	0	181186794	A	T
3	rs17538705	0	181187581	T	C
3	rs9876513	0	181188066	G	A
3	rs11711948	0	181188505	A	G
3	rs9843646	0	181188948	A	G
3	rs111428484	0	181190014	G	A
3	rs74715670	0	181191029	A	G
3	rs11712595	0	181192127	T	A
3	rs77502708	0	181192900	T	C
3	rs116460207	0	181195140	A	C
3	rs7611361	0	181195182	G	A
3	rs111814399	0	181195316	G	A
3	rs114602242	0	181195667	G	A
3	rs9835927	0	181196540	T	A
3	rs11708101	0	181196892	C	A
3	rs11920810	0	181196948	T	C
3	rs9820600	0	181197074	C	A
3	rs4267641	0	181198242	C	G
3	rs140739592	0	181199587	T	C
3	rs56123417	0	181199938	G	A
3	rs1479176	0	181201428	T	C
3	rs55844174	0	181202358	C	T
3	rs62291700	0	181203292	G	A
3	rs2199718	0	181204102	G	T
3	rs62291701	0	181205232	C	T
3	rs12485391	0	181205593	C	A
3	rs16832517	0	181206567	A	G
3	rs4855030	0	181207203	G	A
3	rs59668317	0	181207851	C	A
3	rs1479175	0	181208277	T	A
3	rs150267400	0	181208500	C	T
3	rs111890475	0	181208601	C	T
3	rs12631415	0	181208602	G	A
3	rs4859120	0	181208850	C	A
3	rs138404066	0	181209105	T	C
3	rs60271973	0	181211021	A	G
3	rs6801673	0	181212727	T	C
3	rs13325508	0	181213106	T	C
3	rs11706935	0	181213827	A	G
3	rs114534079	0	181216627	C	A
3	rs6802408	0	181216629	C	A
3	rs9877541	0	181216631	A	C
3	rs1817425	0	181217910	G	C
3	rs1817424	0	181218016	C	T
3	rs62289973	0	181218244	G	A
3	rs113380300	0	181218576	G	A
3	rs116052846	0	181218805	C	T
3	rs9880954	0	181220392	T	C
3	rs10937058	0	181220743	C	T
3	rs6762456	0	181220879	T	G
3	rs1158707	0	181221339	A	G
3	rs16832533	0	181222668	A	C
3	rs4855031	0	181223661	C	A
3	rs80281612	0	181224440	G	C
3	rs74504170	0	181224832	A	G
3	rs6763477	0	181224844	G	A
3	rs34797639	0	181225030	T	C
3	rs766100	0	181225746	A	G
3	rs74700678	0	181227010	A	T
3	rs150991763	0	181227813	C	T
3	rs13326133	0	181227894	C	G
3	rs1904310	0	181227954	G	A
3	rs1842153	0	181228778	G	C
3	rs2127239	0	181229221	T	A
3	rs2338740	0	181229304	A	G
3	rs191246484	0	181229528	A	G
3	rs746058	0	181229833	G	T
3	rs115460387	0	181230188	G	A
3	rs1904309	0	181230555	T	C
3	rs138328061	0	181233272	A	G
3	rs56400339	0	181233435	A	C
3	rs7622215	0	181233621	G	T
3	rs116212148	0	181233686	A	G
3	rs77943139	0	181233876	C	G
3	rs77770688	0	181233892	A	G
3	rs113452861	0	181233931	C	T
3	rs6800615	0	181234104	A	G
3	rs6776327	0	181234224	C	G
3	rs1600295	0	181234906	C	T
3	rs73180413	0	181235249	C	T
3	rs10937059	0	181235282	G	A
3	rs141356014	0	181235640	G	A
3	rs9290720	0	181237244	G	A
3	rs11916545	0	181237378	C	T
3	rs1479173	0	181238024	G	A
3	rs1479172	0	181238160	A	G
3	rs113280545	0	181238470	A	G
3	rs73057764	0	181238857	C	T
3	rs73180423	0	181239335	T	C
3	rs73057766	0	181239823	A	T
3	rs11719026	0	181240259	A	G
3	rs73057771	0	181241475	A	G
3	rs7631021	0	181242007	G	A
3	rs6788782	0	181242595	G	C
3	rs148137669	0	181242907	G	A
3	rs6789182	0	181242953	G	T
3	rs150224749	0	181243006	G	A
3	rs34098329	0	181243919	T	C
3	rs55793231	0	181245263	G	A
3	rs35746395	0	181245320	G	A
3	rs1842152	0	181245594	A	C
3	rs79490261	0	181245614	G	A
3	rs111756931	0	181246087	G	A
3	rs1479171	0	181246860	G	A
3	rs73180429	0	181247120	A	G
3	rs766743	0	181247797	T	C
3	rs766742	0	181247863	G	C
3	rs2009808	0	181248005	G	C
3	rs77918541	0	181248158	T	C
3	rs735774	0	181248743	A	G
3	rs28547220	0	181249180	C	T
3	rs74467489	0	181249496	C	G
3	rs73057778	0	181249559	G	C
3	rs79950807	0	181249607	A	G
3	rs56908028	0	181249938	G	A
3	rs79368132	0	181250679	G	A
3	rs73887032	0	181250707	T	C
3	rs7609738	0	181250718	T	C
3	rs1479170	0	181251248	C	A
3	rs1842151	0	181251296	G	A
3	rs76186176	0	181251633	T	C
3	rs1351239	0	181251650	T	C
3	rs58906080	0	181251784	C	T
3	rs1351238	0	181251955	A	T
3	rs73180435	0	181252640	A	G
3	rs10513779	0	181254051	T	C
3	rs115550387	0	181254064	C	T
3	rs28445989	0	181254421	A	G
3	rs73057783	0	181254732	T	A
3	rs41330845	0	181254993	C	G
3	rs41429646	0	181255017	C	T
3	rs74410874	0	181255358	C	A
3	rs73180439	0	181255537	C	T
3	rs6779474	0	181255808	T	C
3	rs6766621	0	181255823	C	G
3	rs11924871	0	181255836	G	A
3	rs11917886	0	181256027	A	T
3	rs11917999	0	181256247	A	G
3	rs2338739	0	181256254	A	G
3	rs9790226	0	181256285	G	A
3	rs4855032	0	181256521	G	C
3	rs6770358	0	181256966	G	A
3	rs13084889	0	181257119	G	A
3	rs10937060	0	181257196	T	C
3	rs10937061	0	181257270	T	C
3	rs62289974	0	181257734	G	C
3	rs62289975	0	181258030	C	G
3	rs62289976	0	181259675	A	C
3	rs16832535	0	181260177	G	A
3	rs57363469	0	181263472	G	A
3	rs6775873	0	181263702	G	A
3	rs6776298	0	181264122	G	A
3	rs114352332	0	181264578	T	G
3	rs73180443	0	181267657	A	G
3	rs62289978	0	181268302	G	A
3	rs76938559	0	181269016	T	G
3	rs6775284	0	181269043	G	A
3	rs6788442	0	181269397	T	C
3	rs60644369	0	181270670	A	G
3	rs6443744	0	181271872	G	A
3	rs57224030	0	181272114	T	G
3	rs78034611	0	181272438	T	C
3	rs9883966	0	181272465	A	T
3	rs16832543	0	181272496	C	G
3	rs116369490	0	181273107	G	A
3	rs61401493	0	181273181	G	A
3	rs116777814	0	181273352	C	T
3	rs78656802	0	181276887	A	G
3	rs6763311	0	181277913	A	G
3	rs6443745	0	181278376	T	G
3	rs6443746	0	181278496	C	T
3	rs76632828	0	181278755	C	T
3	rs16832551	0	181280007	T	C
3	rs73061213	0	181280047	G	A
3	rs16832554	0	181280297	G	A
3	rs62289980	0	181281265	G	A
3	rs75261713	0	181282298	T	C
3	rs16832560	0	181282573	T	C
3	rs12497008	0	181283743	G	A
3	rs2291062	0	181284625	A	T
3	rs16832561	0	181285422	C	T
3	rs79737535	0	181287277	T	A
3	rs16832564	0	181287324	A	G
3	rs79628549	0	181287461	G	C
3	rs114740285	0	181287685	A	G
3	rs73061215	0	181287811	A	G
3	rs9875784	0	181288682	G	A
3	rs73061218	0	181288737	G	A
3	rs6769439	0	181290031	A	C
3	rs2338544	0	181290492	C	T
3	rs55873887	0	181290855	A	G
3	rs4854920	0	181290891	G	A
3	rs75191032	0	181292389	A	G
3	rs75585123	0	181292423	G	T
3	rs73180451	0	181293370	G	A
3	rs79879633	0	181293463	G	A
3	rs6443747	0	181294155	A	T
3	rs78832581	0	181295788	G	T
3	rs73180454	0	181295848	T	C
3	rs73180455	0	181296292	A	T
3	rs79798039	0	181296709	G	C
3	rs114608506	0	181297048	G	T
3	rs6769562	0	181297295	C	T
3	rs12690590	0	181297473	T	G
3	rs77122555	0	181298524	T	C
3	rs7427829	0	181298565	T	C
3	rs76014561	0	181298791	C	T
3	rs80076035	0	181299414	T	C
3	rs75072684	0	181299567	G	C
3	rs10937062	0	181301097	T	C
3	rs10937063	0	181301161	A	G
3	rs59515788	0	181301166	A	G
3	rs59516818	0	181301434	A	C
3	rs74571695	0	181303532	T	C
3	rs7430555	0	181303702	T	C
3	rs143197812	0	181304172	C	T
3	rs141678311	0	181305119	A	T
3	rs4855033	0	181305465	G	A
3	rs4854921	0	181305503	C	G
3	rs7429703	0	181305996	C	G
3	rs13068871	0	181307219	C	A
3	rs149077809	0	181307468	C	T
3	rs143086381	0	181307548	G	A
3	rs112126546	0	181308379	A	G
3	rs7620465	0	181308858	C	T
3	rs7642475	0	181308916	A	G
3	rs7620577	0	181308997	C	T
3	rs4855034	0	181309473	T	C
3	rs3964729	0	181309561	A	C
3	rs75541400	0	181310372	G	A
3	rs79655699	0	181310404	G	A
3	rs9854461	0	181310591	T	C
3	rs77950386	0	181310662	G	A
3	rs74583045	0	181311082	A	T
3	rs9839776	0	181311567	C	T
3	rs6797094	0	181311585	T	G
3	rs9844139	0	181311915	C	G
3	rs9844882	0	181312192	G	A
3	rs74285510	0	181313912	C	T
3	rs150666970	0	181316967	G	A
3	rs143681139	0	181317241	T	C
3	rs76812636	0	181317659	A	C
3	rs78363889	0	181317914	T	A
3	rs76971514	0	181318361	G	A
3	rs147580090	0	181319259	A	T
3	rs7613532	0	181319286	A	G
3	rs79232365	0	181319332	A	G
3	rs113277715	0	181319640	G	A
3	rs13067618	0	181319659	C	G
3	rs113388712	0	181319690	T	C
3	rs114910465	0	181319939	G	A
3	rs61432191	0	181320163	A	G
3	rs6414490	0	181320396	C	T
3	rs6443748	0	181320679	G	A
3	rs76782611	0	181320817	G	A
3	rs75824135	0	181320970	T	C
3	rs79980961	0	181321140	C	T
3	rs6443749	0	181321265	T	C
3	rs75304040	0	181322339	A	G
3	rs79750838	0	181322527	G	A
3	rs111637271	0	181322701	T	C
3	rs142060736	0	181322733	C	T
3	rs113690129	0	181322751	A	G
3	rs9842957	0	181324494	A	G
3	rs72497172	0	181324890	G	A
3	rs34977120	0	181324894	G	A
3	rs34160463	0	181325717	A	G
3	rs6414491	0	181325772	G	T
3	rs78648766	0	181326187	A	G
3	rs62289983	0	181326645	A	G
3	rs79496189	0	181326825	T	C
3	rs9818320	0	181328435	T	C
3	rs79133454	0	181328764	G	A
3	rs6443750	0	181329682	T	C
3	rs116281562	0	181329833	G	A
3	rs9290723	0	181330688	A	T
3	rs34204232	0	181331542	A	G
3	rs80187806	0	181331916	C	A
3	rs4103351	0	181333513	T	A
3	rs73061265	0	181334193	A	G
3	rs73180474	0	181334376	C	T
3	rs6443751	0	181334964	C	T
3	rs6803277	0	181335509	A	C
3	rs28712864	0	181335796	A	T
3	rs75990316	0	181336751	C	T
3	rs34417062	0	181337070	G	C
3	rs9823623	0	181338494	C	T
3	rs13081234	0	181339395	C	A
3	rs13082254	0	181339765	G	A
3	rs13086529	0	181340141	A	G
3	rs6443752	0	181340709	G	A
3	rs77070284	0	181341470	C	T
3	rs78465504	0	181341635	C	T
3	rs10212364	0	181342108	G	T
3	rs9845058	0	181342415	G	A
3	rs9290724	0	181343701	G	A
3	rs6443753	0	181344253	C	G
3	rs9290725	0	181344496	T	A
3	rs138045512	0	181344527	C	A
3	rs6443754	0	181344912	G	A
3	rs6443755	0	181345020	T	A
3	rs6443756	0	181346209	A	G
3	rs6798994	0	181346499	G	T
3	rs9838604	0	181346790	G	A
3	rs9842371	0	181346937	C	T
3	rs116556878	0	181348250	G	A
3	rs115882571	0	181349040	C	A
3	rs61694877	0	181349219	T	G
3	rs9853606	0	181349281	C	T
3	rs9873743	0	181349392	T	A
3	rs28385478	0	181349613	A	G
3	rs28597681	0	181349714	C	T
3	rs6769626	0	181350353	A	G
3	rs74435201	0	181351181	T	A
3	rs144845678	0	181351514	G	A
3	rs6800420	0	181351544	G	C
3	rs9870296	0	181352573	G	A
3	rs9837662	0	181353699	A	G
3	rs9842796	0	181354483	A	T
3	rs116159306	0	181355299	G	A
3	rs6443757	0	181355783	A	G
3	rs9882028	0	181355889	T	C
3	rs76449446	0	181356689	A	G
3	rs116558282	0	181357381	G	T
3	rs7355851	0	181359231	T	C
3	rs9828446	0	181360176	T	C
3	rs7426901	0	181361312	C	G
3	rs6792477	0	181361973	A	C
3	rs6443758	0	181362327	A	G
3	rs114722038	0	181362999	T	C
3	rs6414493	0	181364589	G	A
3	rs6803157	0	181365474	A	G
3	rs146929843	0	181365583	A	G
3	rs78376699	0	181366067	T	C
3	rs57968739	0	181367024	A	C
3	rs76965881	0	181367377	G	A
3	rs9823068	0	181368077	G	A
3	rs7617815	0	181368431	G	A
3	rs6443759	0	181368790	G	C
3	rs73180488	0	181368797	G	A
3	rs9865240	0	181368853	A	G
3	rs141219540	0	181369603	C	A
3	rs150925732	0	181369675	C	T
3	rs9968166	0	181370066	T	C
3	rs9871081	0	181370182	A	T
3	rs73061567	0	181370904	C	A
3	rs66715101	0	181371116	C	T
3	rs28650487	0	181371454	A	G
3	rs57362482	0	181371674	G	A
3	rs73061572	0	181371823	T	C
3	rs6784538	0	181372001	G	A
3	rs6808295	0	181372008	A	G
3	rs6784562	0	181372172	C	T
3	rs35392718	0	181372482	C	T
3	rs75892360	0	181372929	G	A
3	rs3923072	0	181373702	T	G
3	rs73180491	0	181373723	T	A
3	rs6791873	0	181374447	C	G
3	rs3923173	0	181375381	A	G
3	rs115003245	0	181375424	G	A
3	rs3923172	0	181375474	C	A
3	rs76168255	0	181375742	C	G
3	rs6773690	0	181376040	A	C
3	rs9837502	0	181376235	G	C
3	rs4499648	0	181376666	C	A
3	rs4327434	0	181376675	C	T
3	rs4282105	0	181378084	A	G
3	rs6800127	0	181378350	T	A
3	rs4855035	0	181378692	T	G
3	rs77356515	0	181378930	G	T
3	rs4133078	0	181378992	A	G
3	rs11924735	0	181380708	C	T
3	rs115066884	0	181382455	G	A
3	rs143760921	0	181382925	G	C
3	rs9836348	0	181382950	A	G
3	rs11927844	0	181383366	C	T
3	rs6804544	0	181383531	G	C
3	rs140981360	0	181383961	G	A
3	rs55690552	0	181384818	G	C
3	rs57466566	0	181385359	T	C
3	rs4558808	0	181386530	C	A
3	rs80318295	0	181387146	T	C
3	rs4854922	0	181387240	G	A
3	rs61689356	0	181389743	T	A
3	rs143297947	0	181389887	A	G
3	rs147892875	0	181390484	A	G
3	rs77753232	0	181390972	A	G
3	rs147035775	0	181391059	G	A
3	rs66492443	0	181392520	A	G
3	rs10937065	0	181394551	A	T
3	rs116626115	0	181395295	C	T
3	rs142426185	0	181397086	C	T
3	rs114683761	0	181399915	C	A
3	rs11923447	0	181400102	T	G
3	rs77685909	0	181400935	G	A
3	rs13092271	0	181401005	C	T
3	rs6763968	0	181401170	C	T
3	rs55931125	0	181401619	C	T
3	rs9844617	0	181402480	C	A
3	rs73180499	0	181403155	C	T
3	rs116126097	0	181403356	G	A
3	rs78592962	0	181404662	C	T
3	rs77382051	0	181405422	C	T
3	rs57146472	0	181406274	A	G
3	rs35364893	0	181406433	A	G
3	rs60650353	0	181406452	T	C
3	rs115132369	0	181406790	C	T
3	rs9841382	0	181408124	T	C
3	rs7631379	0	181409057	T	C
3	rs7619688	0	181409068	C	G
3	rs144045395	0	181409349	G	A
3	rs58746842	0	181410183	C	G
3	rs151191093	0	181410969	G	A
3	rs73182303	0	181411413	G	A
3	rs76234275	0	181411855	G	A
3	rs11921361	0	181412347	C	G
3	rs7643765	0	181412919	T	C
3	rs7632216	0	181413035	G	A
3	rs13060544	0	181413171	A	G
3	rs4129750	0	181413460	A	G
3	rs4306901	0	181413658	A	T
3	rs4510419	0	181414946	G	C
3	rs6809817	0	181415945	T	G
3	rs13096623	0	181417598	G	A
3	rs34308817	0	181418201	G	T
3	rs114600294	0	181419367	G	C
3	rs9814658	0	181419460	A	G
3	rs75907840	0	181420180	T	G
3	rs9290727	0	181420618	T	C
3	rs34251173	0	181421672	A	C
3	rs10470352	0	181422197	G	A
3	rs4434184	0	181422854	A	G
3	rs150799894	0	181422914	G	A
3	rs77255733	0	181423423	C	T
3	rs12496378	0	181423602	C	G
3	rs78043310	0	181423734	G	A
3	rs12487748	0	181424232	T	A
3	rs12497248	0	181424415	C	G
3	rs35788479	0	181426554	G	A
3	rs79454424	0	181427778	G	A
3	rs114948167	0	181431124	G	A
3	rs11915160	0	181431571	C	A
3	rs4575941	0	181435148	A	G
3	rs4459940	0	181435290	T	A
3	rs143120656	0	181435609	T	C
3	rs116687108	0	181437190	G	T
3	rs60471476	0	181443422	C	T
3	rs116780279	0	181443638	C	T
3	rs9815225	0	181443952	A	C
3	rs140850755	0	181445397	G	A
3	rs113298719	0	181445426	C	G
3	rs116653571	0	181445500	C	T
3	rs114000286	0	181447877	G	C
3	rs77589592	0	181447901	A	G
3	rs147890589	0	181448024	C	A
3	rs12491867	0	181448558	G	A
3	rs6764999	0	181449229	A	G
3	rs58567301	0	181449591	G	A
3	rs75363174	0	181450110	G	A
3	rs115257850	0	181451461	A	C
3	rs112679450	0	181451907	G	A
3	rs139972741	0	181452057	T	A
3	rs61489040	0	181452428	C	T
3	rs7614325	0	181452982	T	C
3	rs73182313	0	181453486	G	A
3	rs80105037	0	181453992	C	A
3	rs140364225	0	181454309	C	T
3	rs73047533	0	181454527	G	A
3	rs113204823	0	181454786	G	T
3	rs12054399	0	181455466	T	C
3	rs112552103	0	181455513	G	C
3	rs7653630	0	181455519	C	T
3	rs73047536	0	181455676	A	G
3	rs111877175	0	181455778	G	A
3	rs7633815	0	181455914	A	C
3	rs112727079	0	181455974	A	C
3	rs112181960	0	181456030	G	A
3	rs139388380	0	181456216	C	T
3	rs80158512	0	181456467	A	G
3	rs112552665	0	181456472	A	T
3	rs6765739	0	181457601	T	C
3	rs73182316	0	181458105	G	A
3	rs7616347	0	181458920	T	C
3	rs77741315	0	181459789	T	C
3	rs7610679	0	181460587	C	T
3	rs181588235	0	181461619	G	A
3	rs75008341	0	181461626	G	C
3	rs1345416	0	181462046	A	G
3	rs11707593	0	181462478	C	T
3	rs7614809	0	181462507	G	T
3	rs79711435	0	181462653	A	G
3	rs79482719	0	181462703	A	T
3	rs113922046	0	181462742	G	A
3	rs56404879	0	181462776	T	C
3	rs7620021	0	181463638	C	T
3	rs78961209	0	181464052	T	C
3	rs111631073	0	181464631	C	T
3	rs6790065	0	181464694	T	C
3	rs16832631	0	181464896	G	A
3	rs58758530	0	181465929	C	T
3	rs4855037	0	181466810	G	T
3	rs1558797	0	181466890	A	G
3	rs1558798	0	181466976	G	T
3	rs12489879	0	181467235	T	C
3	rs72622580	0	181467480	G	A
3	rs73182322	0	181467533	T	C
3	rs73182324	0	181467666	C	T
3	rs77863599	0	181467860	G	A
3	rs79596540	0	181468005	A	C
3	rs145152220	0	181468200	A	G
3	rs4854923	0	181468459	A	T
3	rs11708435	0	181468536	G	C
3	rs4854924	0	181468727	A	G
3	rs4855038	0	181468876	C	A
3	rs72622581	0	181469129	A	C
3	rs16832636	0	181469346	A	G
3	rs74930825	0	181469553	A	T
3	rs12494855	0	181469599	A	G
3	rs4855039	0	181470951	T	A
3	rs6443761	0	181472392	T	A
3	rs6443762	0	181472396	T	C
3	rs7631680	0	181472605	G	A
3	rs12636757	0	181472750	T	C
3	rs78501211	0	181472845	G	A
3	rs7609683	0	181472854	A	G
3	rs12634404	0	181472901	G	A
3	rs59417114	0	181472939	C	T
3	rs79765062	0	181473712	A	G
3	rs6793883	0	181475226	C	T
3	rs67816826	0	181475304	C	T
3	rs1420636	0	181475631	G	C
3	rs9840716	0	181476863	G	A
3	rs1345415	0	181477410	T	C
3	rs77514042	0	181477440	T	C
3	rs77393339	0	181477865	C	T
3	rs60892027	0	181478065	G	C
3	rs6799101	0	181478414	T	C
3	rs9846964	0	181478416	G	A
3	rs28591565	0	181478849	A	T
3	rs12492564	0	181478898	G	A
3	rs73182338	0	181479071	C	T
3	rs9871930	0	181479377	T	C
3	rs115178447	0	181479423	A	G
3	rs6804868	0	181479546	T	C
3	rs6792695	0	181479864	G	A
3	rs78635816	0	181479954	G	C
3	rs78686082	0	181479981	C	T
3	rs4855040	0	181480361	T	C
3	rs114689801	0	181480951	T	A
3	rs148096874	0	181481379	A	C
3	rs74624852	0	181481643	G	A
3	rs12495315	0	181482075	C	T
3	rs112082539	0	181482077	C	T
3	rs6799631	0	181482084	C	T
3	rs9867994	0	181482289	G	A
3	rs9812595	0	181482350	T	A
3	rs9868748	0	181482803	G	A
3	rs9836014	0	181483782	A	G
3	rs9840545	0	181484270	A	C
3	rs4855041	0	181484567	C	G
3	rs4855042	0	181485184	G	A
3	rs6443763	0	181487629	G	A
3	rs78349912	0	181487746	T	C
3	rs6785445	0	181488504	C	A
3	rs4855043	0	181488608	T	C
3	rs2111181	0	181489406	G	A
3	rs16832646	0	181489595	G	A
3	rs185522361	0	181489618	C	A
3	rs9881855	0	181490092	C	T
3	rs16832650	0	181490205	C	A
3	rs13327557	0	181490224	G	C
3	rs9812973	0	181491628	G	A
3	rs9817079	0	181491937	G	A
3	rs59520472	0	181492085	C	T
3	rs11923857	0	181492405	A	G
3	rs117517446	0	181492569	T	A
3	rs12491011	0	181493006	T	C
3	rs11921285	0	181493253	T	G
3	rs574796363	0	181493462	T	G
3	rs16832653	0	181493630	C	G
3	rs74515363	0	181493969	G	A
3	rs78111420	0	181494010	T	C
3	rs78920239	0	181494195	A	G
3	rs76215800	0	181494814	G	A
3	rs143449561	0	181494844	G	C
3	rs6784550	0	181494963	A	G
3	rs56690288	0	181495367	G	A
3	rs57131224	0	181495577	A	T
3	rs4855044	0	181495612	G	A
3	rs16832660	0	181496101	A	C
3	rs6779908	0	181496925	T	C
3	rs114686082	0	181497209	C	T
3	rs75295920	0	181497311	G	A
3	rs1420638	0	181497374	G	A
3	rs1833241	0	181497546	G	A
3	rs143491767	0	181498064	C	G
```
