## Supplementary material for "Characterization of shared and ancestry-specific signals driving complex traits using multi-ancestry fine-mapping": s1_snps.txt

```
rs4490359
rs77022980
rs7633440
rs7611683
rs77219721
rs9837678
rs55688049
rs111836222
rs13085166
rs7647982
rs62291013
rs75684627
rs114130892
rs138691419
rs1603658
rs7647003
rs7637098
rs11711462
rs9840876
rs114393628
rs11925131
rs10804884
rs10937041
rs9866405
rs9877903
rs62291015
rs9862971
rs115057072
rs111309237
rs7624754
rs142000329
rs28722789
rs145114814
rs4519701
rs11926211
rs75660550
rs73185978
rs11928223
rs62291039
rs13327745
rs2338543
rs904241
rs79796882
rs9876153
rs79986313
rs13097806
rs115754811
rs80205600
rs73185980
rs74859800
rs74374333
rs9840699
rs111962506
rs77983968
rs76221585
rs956360
rs151047510
rs115275191
rs9857971
rs111859862
rs9852338
rs6799472
rs112687622
rs11715723
rs11712120
rs9820582
rs9820840
rs6787912
rs34454235
rs34127127
rs28766343
rs150645546
rs113878616
rs114191321
rs6443699
rs141023596
rs141535252
rs9866700
rs9851773
rs115388973
rs4854980
rs57668336
rs79692654
rs76756791
rs1353679
rs79882989
rs12497999
rs79339074
rs76876212
rs142787884
rs76932985
rs77513189
rs11713314
rs6774942
rs7627008
rs73185984
rs11718627
rs145255973
rs7633153
rs7633630
rs9877497
rs11708495
rs7636793
rs145885411
rs6770664
rs62291043
rs147212537
rs13085325
rs76941164
rs80042172
rs6791597
rs146633205
rs6443700
rs17765815
rs75071640
rs12496529
rs146525652
rs79182052
rs7650672
rs62291045
rs116652829
rs7612275
rs113856559
rs147325315
rs12493606
rs144767879
rs111931049
rs76386720
rs76505808
rs7647210
rs9832393
rs114984939
rs62291047
rs62291048
rs62291049
rs114202330
rs141976772
rs78284878
rs114982085
rs1532485
rs75235030
rs9857489
rs9858483
rs7645817
rs34873940
rs28502565
rs79349285
rs59016311
rs11712658
rs6807767
rs138159788
rs76953596
rs58774466
rs7612917
rs11914833
rs77320124
rs74536799
rs114342703
rs147028259
rs7628538
rs78195164
rs60931741
rs2173303
rs150169897
rs112019530
rs75359536
rs62292365
rs60177071
rs78650919
rs79891944
rs6798564
rs80084238
rs869889
rs73185990
rs16831798
rs189101815
rs9864971
rs9846084
rs60226914
rs149454708
rs62292366
rs6766929
rs55969409
rs111781953
rs4854982
rs116816332
rs58906660
rs143518252
rs115054558
rs34373335
rs142779602
rs62292369
rs114151668
rs11923577
rs138263306
rs9869523
rs73051767
rs62292371
rs141974609
rs58980055
rs6769457
rs2338436
rs6772636
rs61111878
rs74573061
rs13434282
rs7627857
rs2338435
rs3860513
rs3849427
rs9647370
rs12629097
rs7633995
rs149144656
rs1401334
rs13083700
rs7631194
rs1356606
rs112738198
rs76392337
rs74929734
rs7647648
rs145432209
rs12496770
rs146482405
rs73185995
rs13097883
rs16831833
rs114188045
rs79612183
rs114284964
rs73187954
rs1607459
rs35602991
rs1518864
rs1518865
rs62292374
rs185213356
rs4854986
rs192953735
rs4854909
rs13061813
rs13083968
rs113891181
rs2292896
rs6790342
rs12485400
rs62292376
rs6764611
rs114690716
rs144166232
rs1474112
rs12152304
rs13075571
rs13075439
rs2338577
rs2338576
rs145840067
rs115440394
rs12497068
rs116661692
rs12497997
rs12488506
rs12491569
rs1401336
rs1518866
rs77951253
rs7617511
rs141345159
rs11917390
rs73187969
rs112280254
rs13087056
rs2139167
rs76764971
rs34798700
rs13079402
rs114962368
rs112160473
rs57150666
rs67423465
rs62292378
rs57129833
rs56238433
rs62292379
rs13073010
rs10937044
rs11711406
rs34130503
rs116231465
rs1464236
rs4854910
rs9858253
rs145338443
rs1518857
rs9835595
rs79468434
rs16831870
rs7628371
rs1914804
rs1914803
rs2090579
rs2090578
rs6765338
rs9862241
rs9866624
rs6771602
rs78458734
rs1401337
rs1518867
rs7649567
rs7627545
rs79045889
rs9833233
rs7614623
rs9817892
rs13069244
rs139330079
rs74810486
rs116719653
rs34480923
rs11918562
rs28687033
rs180857405
rs62289660
rs9290707
rs184341890
rs139563730
rs6808441
rs6443703
rs78523813
rs6443704
rs6443705
rs13079982
rs79860386
rs6779680
rs11714847
rs145127913
rs6799873
rs11714827
rs62289662
rs77529675
rs6791318
rs7622174
rs116286883
rs112458425
rs55890811
rs79198032
rs9863132
rs9863008
rs9290708
rs55826936
rs13074780
rs7630871
rs141005702
rs10937046
rs7612133
rs112128058
rs6768675
rs9871886
rs9834032
rs7649741
rs7649817
rs9845302
rs1518858
rs1518856
rs7611551
rs7611552
rs62289665
rs6780442
rs6780448
rs73190312
rs1518862
rs1518863
rs73190315
rs7620497
rs7642417
rs111430898
rs1401335
rs60581833
rs6443707
rs6443708
rs6443709
rs56051870
rs7638264
rs7648648
rs62289668
rs75037168
rs6794366
rs7649221
rs59408164
rs9854441
rs9817157
rs9841235
rs9821556
rs9841738
rs71312125
rs9822303
rs62289673
rs9859823
rs13078627
rs6773452
rs1850711
rs1850712
rs1518859
rs6443711
rs6443712
rs71312126
rs4535224
rs1518860
rs11927910
rs9838353
rs9843328
rs9290711
rs11712959
rs1607456
rs1607457
rs1607458
rs9848585
rs80278186
rs6787594
rs28849464
rs28842022
rs62289700
rs62289701
rs114030441
rs6803588
rs35973538
rs6791051
rs190697195
rs4381936
rs4381937
rs147766289
rs112052937
rs71312186
rs6810076
rs6773048
rs6773150
rs6761962
rs141718886
rs150559042
rs13323642
rs35210194
rs9846714
rs9846744
rs4618220
rs9846886
rs62289704
rs9809177
rs4599307
rs7640975
rs78696833
rs4854989
rs4621329
rs9858237
rs9858245
rs6791949
rs6792034
rs6803433
rs142757393
rs9290712
rs9883100
rs9883116
rs35341774
rs4521229
rs11717889
rs4277689
rs71312187
rs4642124
rs9681782
rs9681196
rs9683052
rs6789477
rs6765111
rs148086844
rs9823296
rs12330476
rs12330278
rs9879258
rs9824105
rs34303682
rs13101069
rs7618630
rs9822978
rs116379521
rs6443715
rs4287914
rs6809564
rs74902896
rs6775163
rs6799945
rs6764407
rs11709847
rs6775671
rs73173812
rs9833710
rs28891799
rs9816638
rs9834512
rs9816967
rs146377561
rs9821930
rs9844639
rs9827893
rs9811932
rs9812381
rs9812256
rs9812547
rs9812671
rs9812881
rs9653990
rs113989163
rs9290713
rs145296237
rs112333317
rs9290714
rs6778013
rs6766757
rs9823649
rs9823719
rs71312191
rs7652865
rs7620120
rs6443716
rs6443717
rs6764449
rs71312192
rs6791412
rs34609297
rs6767847
rs6767778
rs11925675
rs6783413
rs4580552
rs7431781
rs9868780
rs9831446
rs9831744
rs9851893
rs55655333
rs9836441
rs7626344
rs7626547
rs7648702
rs7629344
rs7619354
rs6443718
rs6763425
rs6443719
rs9815468
rs116353723
rs4257549
rs6773765
rs185144359
rs116135393
rs34824865
rs9869492
rs9865325
rs9865794
rs9846227
rs9846799
rs9812962
rs9870649
rs9870966
rs9851803
rs11927242
rs6787094
rs6787189
rs6787308
rs6443720
rs13071173
rs9862041
rs112731031
rs28767212
rs13323966
rs78205232
rs9829712
rs115002265
rs9867655
rs6792152
rs149698418
rs145494349
rs9835161
rs952758
rs6782418
rs6795421
rs9839977
rs6443721
rs9828390
rs34691288
rs77008769
rs35600279
rs9851671
rs16832027
rs77648874
rs12635682
rs7640601
rs13078199
rs16832041
rs1949547
rs9827630
rs73173853
rs57526758
rs35819739
rs9869882
rs34713409
rs9838229
rs79724833
rs12636858
rs9840960
rs4488266
rs2139551
rs116204049
rs139782957
rs116699034
rs6807721
rs7651525
rs11925231
rs10937048
rs62291370
rs77727022
rs191893221
rs6766499
rs6779666
rs13066325
rs9819622
rs73884109
rs62291372
rs9883262
rs62291374
rs78939175
rs114872473
rs9845584
rs12634070
rs140215457
rs4854992
rs138251180
rs6786975
rs7618914
rs73173864
rs183453436
rs6800229
rs7625048
rs147459052
rs11927413
rs11916144
rs6782299
rs1879248
rs34356225
rs4854994
rs1520170
rs142634332
rs6789762
rs6443723
rs138674384
rs55696860
rs1915107
rs1915104
rs13067678
rs35769354
rs143135479
rs9827990
rs6805286
rs12054396
rs73173875
rs62291375
rs9838828
rs6443724
rs6767560
rs12634168
rs11710238
rs2176817
rs11919131
rs6804505
rs115896554
rs2337742
rs9841774
rs146847616
rs6763214
rs6763026
rs11926392
rs62291376
rs6443725
rs6782100
rs80286986
rs13071747
rs56220321
rs1401974
rs2139552
rs2176818
rs6443726
rs139663057
rs9869598
rs6443727
rs9845803
rs9866342
rs34234720
rs12106669
rs9870330
rs9851362
rs2337743
rs116540366
rs2337744
rs2337745
rs13322827
rs10937050
rs7643631
rs7621694
rs2139553
rs11926464
rs11918710
rs9872344
rs140589966
rs77923911
rs9877011
rs9821815
rs73173902
rs76258838
rs9882698
rs9827601
rs9827910
rs3866226
rs186098256
rs12629579
rs11919290
rs62291378
rs62291379
rs58295666
rs114027682
rs56344891
rs11916345
rs1607678
rs1607677
rs11928153
rs2037370
rs13097891
rs116822561
rs75649630
rs62291393
rs7629795
rs6796092
rs115927085
rs875250
rs2002737
rs62291394
rs9821651
rs34312605
rs13074054
rs62291395
rs7652388
rs7630922
rs62291396
rs187120510
rs10937052
rs11714331
rs6802529
rs183780310
rs28653173
rs4558753
rs73176316
rs13096210
rs6794213
rs115280551
rs34076708
rs78749860
rs35788298
rs62291398
rs12635771
rs35023816
rs55865077
rs62291400
rs62291401
rs181734212
rs62291402
rs62291403
rs9847050
rs13063712
rs34315079
rs6778573
rs4854996
rs60265689
rs13098541
rs62291405
rs62291406
rs62291407
rs139303630
rs34133935
rs188570130
rs73176324
rs35709455
rs55766304
rs11715430
rs62291409
rs114074831
rs7635754
rs13085612
rs13086336
rs115732650
rs77966654
rs62291410
rs7652884
rs71312197
rs2019549
rs34796896
rs2090719
rs7645677
rs55986129
rs11923808
rs62291413
rs62291414
rs35014965
rs4854997
rs502414
rs496250
rs4854998
rs114568979
rs34312705
rs1805562
rs34455584
rs1805579
rs114504511
rs80057905
rs114020431
rs1805584
rs115725483
rs1805563
rs1805585
rs1805564
rs7622390
rs62291429
rs1805565
rs62291430
rs1011927
rs78126424
rs116270642
rs502618
rs11717953
rs512735
rs534630
rs9859769
rs1805567
rs114321351
rs16832165
rs34161981
rs75562397
rs570123
rs574769
rs139084015
rs113605293
rs142396666
rs1805569
rs565857
rs565882
rs1805571
rs1805572
rs1805589
rs114793510
rs115555658
rs482840
rs484550
rs3774050
rs549036
rs28544188
rs35080573
rs74974410
rs536127
rs13093137
rs13097727
rs17537540
rs114775573
rs10490806
rs756391
rs116541820
rs3026192
rs567741
rs1805573
rs1805574
rs524005
rs1805592
rs3026193
rs13071004
rs13095562
rs1805596
rs13083851
rs114722491
rs76385740
rs484824
rs148111524
rs9879060
rs12186104
rs519618
rs77618140
rs1805599
rs116548954
rs1805575
rs1805576
rs115602974
rs1805577
rs9835573
rs741503
rs479475
rs1805602
rs35751112
rs1805612
rs1805603
rs1805614
rs1805604
rs1805605
rs35815802
rs1805620
rs73884124
rs115497341
rs77837544
rs182054150
rs6763069
rs13076860
rs13076861
rs114136149
rs1010471
rs1805606
rs1805626
rs114795645
rs1805628
rs62291435
rs114677034
rs1058382
rs6799476
rs1805632
rs2601
rs1051411
rs1805636
rs1805637
rs77543786
rs1805640
rs3026213
rs6770368
rs6763935
rs6776895
rs6777005
rs62291437
rs13073459
rs111298096
rs7620793
rs9810292
rs4855000
rs115899054
rs112417788
rs4289345
rs9755301
rs4855001
rs4855002
rs4855003
rs138324204
rs186010603
rs4855004
rs139102398
rs146649010
rs180915700
rs7644289
rs79773963
rs28867829
rs7638592
rs148462318
rs7616419
rs35244474
rs34713525
rs10470517
rs61263335
rs149859714
rs77204882
rs34456631
rs11705702
rs71312200
rs62289565
rs7638244
rs114099140
rs62289566
rs115913627
rs16832256
rs7647398
rs6443732
rs11711326
rs77025239
rs143652553
rs11715401
rs10049181
rs34293605
rs149985850
rs4855007
rs13086883
rs11711791
rs4855008
rs4855009
rs1897422
rs13089835
rs141016060
rs142855814
rs78322663
rs80167953
rs1897421
rs114513437
rs113383692
rs876174
rs741501
rs184234625
rs115602546
rs62289571
rs4855011
rs13096176
rs16832272
rs13060352
rs9852289
rs112425781
rs35607144
rs190003098
rs74558876
rs77621943
rs77946439
rs115311258
rs35077784
rs62289574
rs34095791
rs62289575
rs112171696
rs111751040
rs4855013
rs4855014
rs6782579
rs6807057
rs10513778
rs78471273
rs181494812
rs9823323
rs1001416
rs1001417
rs57373456
rs13092557
rs4134231
rs150068444
rs1805609
rs1805610
rs1805201
rs112937807
rs1805203
rs1805645
rs1805646
rs1805206
rs1805611
rs1805207
rs139936699
rs1806190
rs34193500
rs4854912
rs150355013
rs148803271
rs75621245
rs2216427
rs6775889
rs12638820
rs138977875
rs13064866
rs112011743
rs62289594
rs62289595
rs2216428
rs73176346
rs73176348
rs9829172
rs115978012
rs13062475
rs62289596
rs73176350
rs34196661
rs12635178
rs114882132
rs13086467
rs13086700
rs13086738
rs78708083
rs4855015
rs146106618
rs3849428
rs76345802
rs3860517
rs144404080
rs6762891
rs57671339
rs73176356
rs4855017
rs1897424
rs6803773
rs1968217
rs138211685
rs116796013
rs185784728
rs4855018
rs9858313
rs9858365
rs34331582
rs114095960
rs9870874
rs11710991
rs2006786
rs11708192
rs35212830
rs142024268
rs35032109
rs918253
rs9859557
rs2543163
rs6801189
rs9853264
rs188859308
rs12634129
rs4855019
rs62289605
rs115735664
rs4456860
rs13072578
rs146294366
rs115912558
rs191264720
rs13075474
rs11713600
rs138829655
rs12637938
rs115484172
rs189929094
rs76904758
rs13077245
rs13099980
rs13077643
rs11717945
rs72497169
rs4854913
rs13100379
rs62289619
rs11714290
rs144227068
rs6784620
rs62289620
rs11708198
rs73176360
rs78367056
rs12635535
rs144344244
rs55919760
rs141343942
rs3097709
rs3109465
rs2718777
rs73176365
rs145931595
rs13065466
rs13065310
rs55975662
rs13071279
rs13071836
rs13072358
rs13100468
rs3109468
rs142345270
rs13063640
rs62289625
rs74329936
rs4855022
rs184583591
rs12629507
rs12629509
rs12152501
rs116770249
rs74881698
rs79302623
rs78482057
rs2718789
rs2718788
rs2718787
rs144758112
rs76585683
rs2013483
rs57296786
rs2001603
rs34196490
rs2718783
rs116732150
rs2567643
rs114655647
rs3109469
rs113791525
rs74896883
rs2567668
rs2567667
rs12696490
rs4855023
rs34387717
rs3109470
rs3097712
rs2567666
rs2567665
rs2567664
rs13070997
rs11716918
rs2718781
rs2718780
rs2718779
rs114573557
rs2718767
rs2567662
rs3109472
rs2718785
rs2567661
rs2567660
rs115160830
rs2718784
rs2879465
rs2339419
rs2567659
rs139143007
rs2718782
rs2567658
rs377247254
rs12629463
rs2567657
rs3097711
rs13097002
rs7652199
rs62289640
rs75443053
rs76188562
rs10804885
rs73176388
rs2718792
rs113335474
rs79142131
rs2718791
rs2567646
rs2567645
rs2718790
rs137884727
rs2718793
rs55985701
rs2718794
rs2567644
rs3109467
rs1989149
rs2718772
rs147751576
rs2718778
rs142785831
rs2262584
rs2436009
rs78094684
rs13090638
rs141315135
rs79755763
rs2718786
rs35678296
rs2339418
rs2718795
rs2567648
rs2567647
rs2436010
rs2567656
rs2567655
rs2718770
rs2718766
rs2567654
rs2567653
rs79142493
rs2567652
rs112459557
rs2567651
rs114106048
rs145352583
rs3109466
rs115857901
rs9810142
rs4339108
rs2718771
rs7616350
rs9812031
rs149599752
rs74617612
rs73178319
rs7653021
rs6443738
rs6443739
rs1807421
rs2176612
rs12632136
rs76349811
rs1518922
rs13092432
rs76395499
rs76663902
rs7619173
rs7617548
rs6443740
rs16832402
rs62289650
rs116046531
rs1518926
rs35443912
rs12492148
rs12633981
rs4608697
rs9822494
rs139774141
rs1464243
rs62289651
rs76724995
rs9854453
rs74711717
rs74984720
rs2139181
rs6443741
rs12633623
rs12639038
rs7651261
rs7426980
rs79712100
rs115296518
rs9820085
rs6778227
rs1878874
rs9817763
rs9823644
rs150438108
rs150098277
rs6777339
rs140994383
rs2879464
rs116829933
rs12633750
rs7648923
rs7648950
rs55672338
rs34502481
rs79013521
rs9848098
rs1518933
rs1464242
rs142157609
rs148226652
rs9827725
rs111628948
rs77311234
rs142304270
rs9838464
rs76987726
rs1980215
rs12630517
rs77835992
rs12185930
rs78799327
rs13098382
rs76412676
rs79548230
rs9866774
rs9849736
rs142245917
rs6802142
rs62291664
rs6791393
rs6778471
rs60371345
rs34253840
rs9835220
rs9835585
rs138490553
rs115802579
rs139905310
rs75373397
rs1518921
rs7635565
rs147490149
rs113610340
rs74284696
rs7629830
rs7630068
rs146476552
rs7431121
rs10937055
rs6807049
rs1518929
rs16832457
rs76564994
rs79611678
rs56315204
rs142522036
rs6796797
rs6796905
rs17609625
rs2339416
rs74493139
rs6803582
rs114950692
rs140290101
rs58571780
rs9812014
rs74446079
rs116365425
rs58908054
rs35589824
rs62291668
rs75345620
rs9848969
rs2037305
rs141302197
rs13081180
rs9833280
rs11718683
rs113586383
rs6767003
rs75307326
rs6782970
rs74660691
rs13322538
rs12636303
rs1518931
rs11707175
rs9815642
rs10470351
rs78644132
rs9836763
rs9858369
rs111568956
rs9863697
rs9826653
rs74909485
rs112296912
rs141509517
rs12632938
rs12632946
rs142206594
rs6799604
rs9820216
rs76052114
rs80143868
rs62291669
rs62291670
rs6809553
rs10937056
rs56266308
rs55778451
rs1568304
rs6804481
rs6801749
rs1518932
rs733422
rs4854914
rs74284699
rs62291673
rs141099823
rs9846082
rs112294254
rs899456
rs753073
rs4855026
rs147707442
rs9816542
rs11712988
rs9882065
rs17537703
rs6779538
rs148663560
rs4855027
rs79339987
rs9821187
rs9820920
rs116433775
rs115811468
rs6783697
rs1479167
rs1479168
rs17610058
rs1842150
rs77369977
rs1871355
rs75801738
rs55966277
rs138742531
rs9852290
rs10937057
rs9817069
rs9839993
rs112262449
rs7653096
rs7653260
rs7623096
rs9860472
rs9823391
rs114726263
rs1382696
rs73055846
rs62291692
rs145154012
rs138225917
rs6443742
rs9816989
rs9855292
rs9866064
rs1013675
rs12635338
rs77808081
rs1351235
rs2127238
rs9840583
rs1966974
rs9821501
rs9821426
rs9841616
rs17610407
rs4855028
rs16832504
rs74729136
rs1351236
rs1479162
rs9843266
rs77605571
rs78438447
rs9840344
rs77088139
rs1979407
rs9861072
rs1979408
rs1479163
rs1479164
rs9872001
rs7614829
rs9862690
rs9825132
rs984485
rs9872994
rs9873013
rs7627267
rs1479165
rs62291695
rs13326904
rs7374899
rs4854917
rs28673348
rs7373337
rs7372592
rs984032
rs9846262
rs9828917
rs35242340
rs62291697
rs4854918
rs17538643
rs11717567
rs13061117
rs55688640
rs17538705
rs9876513
rs11711948
rs9843646
rs111428484
rs74715670
rs11712595
rs77502708
rs116460207
rs7611361
rs111814399
rs114602242
rs9835927
rs11708101
rs11920810
rs9820600
rs4267641
rs140739592
rs56123417
rs1479176
rs55844174
rs62291700
rs2199718
rs62291701
rs12485391
rs16832517
rs4855030
rs59668317
rs1479175
rs150267400
rs111890475
rs12631415
rs4859120
rs138404066
rs60271973
rs6801673
rs13325508
rs11706935
rs114534079
rs6802408
rs9877541
rs1817425
rs1817424
rs62289973
rs113380300
rs116052846
rs9880954
rs10937058
rs6762456
rs1158707
rs16832533
rs4855031
rs80281612
rs74504170
rs6763477
rs34797639
rs766100
rs74700678
rs150991763
rs13326133
rs1904310
rs1842153
rs2127239
rs2338740
rs191246484
rs746058
rs115460387
rs1904309
rs138328061
rs56400339
rs7622215
rs116212148
rs77943139
rs77770688
rs113452861
rs6800615
rs6776327
rs1600295
rs73180413
rs10937059
rs141356014
rs9290720
rs11916545
rs1479173
rs1479172
rs113280545
rs73057764
rs73180423
rs73057766
rs11719026
rs73057771
rs7631021
rs6788782
rs148137669
rs6789182
rs150224749
rs34098329
rs55793231
rs35746395
rs1842152
rs79490261
rs111756931
rs1479171
rs73180429
rs766743
rs766742
rs2009808
rs77918541
rs735774
rs28547220
rs74467489
rs73057778
rs79950807
rs56908028
rs79368132
rs73887032
rs7609738
rs1479170
rs1842151
rs76186176
rs1351239
rs58906080
rs1351238
rs73180435
rs10513779
rs115550387
rs28445989
rs73057783
rs41330845
rs41429646
rs74410874
rs73180439
rs6779474
rs6766621
rs11924871
rs11917886
rs11917999
rs2338739
rs9790226
rs4855032
rs6770358
rs13084889
rs10937060
rs10937061
rs62289974
rs62289975
rs62289976
rs16832535
rs57363469
rs6775873
rs6776298
rs114352332
rs73180443
rs62289978
rs76938559
rs6775284
rs6788442
rs60644369
rs6443744
rs57224030
rs78034611
rs9883966
rs16832543
rs116369490
rs61401493
rs116777814
rs78656802
rs6763311
rs6443745
rs6443746
rs76632828
rs16832551
rs73061213
rs16832554
rs62289980
rs75261713
rs16832560
rs12497008
rs2291062
rs16832561
rs79737535
rs16832564
rs79628549
rs114740285
rs73061215
rs9875784
rs73061218
rs6769439
rs2338544
rs55873887
rs4854920
rs75191032
rs75585123
rs73180451
rs79879633
rs6443747
rs78832581
rs73180454
rs73180455
rs79798039
rs114608506
rs6769562
rs12690590
rs77122555
rs7427829
rs76014561
rs80076035
rs75072684
rs10937062
rs10937063
rs59515788
rs59516818
rs74571695
rs7430555
rs143197812
rs141678311
rs4855033
rs4854921
rs7429703
rs13068871
rs149077809
rs143086381
rs112126546
rs7620465
rs7642475
rs7620577
rs4855034
rs3964729
rs75541400
rs79655699
rs9854461
rs77950386
rs74583045
rs9839776
rs6797094
rs9844139
rs9844882
rs74285510
rs150666970
rs143681139
rs76812636
rs78363889
rs76971514
rs147580090
rs7613532
rs79232365
rs113277715
rs13067618
rs113388712
rs114910465
rs61432191
rs6414490
rs6443748
rs76782611
rs75824135
rs79980961
rs6443749
rs75304040
rs79750838
rs111637271
rs142060736
rs113690129
rs9842957
rs72497172
rs34977120
rs34160463
rs6414491
rs78648766
rs62289983
rs79496189
rs9818320
rs79133454
rs6443750
rs116281562
rs9290723
rs34204232
rs80187806
rs4103351
rs73061265
rs73180474
rs6443751
rs6803277
rs28712864
rs75990316
rs34417062
rs9823623
rs13081234
rs13082254
rs13086529
rs6443752
rs77070284
rs78465504
rs10212364
rs9845058
rs9290724
rs6443753
rs9290725
rs138045512
rs6443754
rs6443755
rs6443756
rs6798994
rs9838604
rs9842371
rs116556878
rs115882571
rs61694877
rs9853606
rs9873743
rs28385478
rs28597681
rs6769626
rs74435201
rs144845678
rs6800420
rs9870296
rs9837662
rs9842796
rs116159306
rs6443757
rs9882028
rs76449446
rs116558282
rs7355851
rs9828446
rs7426901
rs6792477
rs6443758
rs114722038
rs6414493
rs6803157
rs146929843
rs78376699
rs57968739
rs76965881
rs9823068
rs7617815
rs6443759
rs73180488
rs9865240
rs141219540
rs150925732
rs9968166
rs9871081
rs73061567
rs66715101
rs28650487
rs57362482
rs73061572
rs6784538
rs6808295
rs6784562
rs35392718
rs75892360
rs3923072
rs73180491
rs6791873
rs3923173
rs115003245
rs3923172
rs76168255
rs6773690
rs9837502
rs4499648
rs4327434
rs4282105
rs6800127
rs4855035
rs77356515
rs4133078
rs11924735
rs115066884
rs143760921
rs9836348
rs11927844
rs6804544
rs140981360
rs55690552
rs57466566
rs4558808
rs80318295
rs4854922
rs61689356
rs143297947
rs147892875
rs77753232
rs147035775
rs66492443
rs10937065
rs116626115
rs142426185
rs114683761
rs11923447
rs77685909
rs13092271
rs6763968
rs55931125
rs9844617
rs73180499
rs116126097
rs78592962
rs77382051
rs57146472
rs35364893
rs60650353
rs115132369
rs9841382
rs7631379
rs7619688
rs144045395
rs58746842
rs151191093
rs73182303
rs76234275
rs11921361
rs7643765
rs7632216
rs13060544
rs4129750
rs4306901
rs4510419
rs6809817
rs13096623
rs34308817
rs114600294
rs9814658
rs75907840
rs9290727
rs34251173
rs10470352
rs4434184
rs150799894
rs77255733
rs12496378
rs78043310
rs12487748
rs12497248
rs35788479
rs79454424
rs114948167
rs11915160
rs4575941
rs4459940
rs143120656
rs116687108
rs60471476
rs116780279
rs9815225
rs140850755
rs113298719
rs116653571
rs114000286
rs77589592
rs147890589
rs12491867
rs6764999
rs58567301
rs75363174
rs115257850
rs112679450
rs139972741
rs61489040
rs7614325
rs73182313
rs80105037
rs140364225
rs73047533
rs113204823
rs12054399
rs112552103
rs7653630
rs73047536
rs111877175
rs7633815
rs112727079
rs112181960
rs139388380
rs80158512
rs112552665
rs6765739
rs73182316
rs7616347
rs77741315
rs7610679
rs181588235
rs75008341
rs1345416
rs11707593
rs7614809
rs79711435
rs79482719
rs113922046
rs56404879
rs7620021
rs78961209
rs111631073
rs6790065
rs16832631
rs58758530
rs4855037
rs1558797
rs1558798
rs12489879
rs72622580
rs73182322
rs73182324
rs77863599
rs79596540
rs145152220
rs4854923
rs11708435
rs4854924
rs4855038
rs72622581
rs16832636
rs74930825
rs12494855
rs4855039
rs6443761
rs6443762
rs7631680
rs12636757
rs78501211
rs7609683
rs12634404
rs59417114
rs79765062
rs6793883
rs67816826
rs1420636
rs9840716
rs1345415
rs77514042
rs77393339
rs60892027
rs6799101
rs9846964
rs28591565
rs12492564
rs73182338
rs9871930
rs115178447
rs6804868
rs6792695
rs78635816
rs78686082
rs4855040
rs114689801
rs148096874
rs74624852
rs12495315
rs112082539
rs6799631
rs9867994
rs9812595
rs9868748
rs9836014
rs9840545
rs4855041
rs4855042
rs6443763
rs78349912
rs6785445
rs4855043
rs2111181
rs16832646
rs185522361
rs9881855
rs16832650
rs13327557
rs9812973
rs9817079
rs59520472
rs11923857
rs117517446
rs12491011
rs11921285
rs574796363
rs16832653
rs74515363
rs78111420
rs78920239
rs76215800
rs143449561
rs6784550
rs56690288
rs57131224
rs4855044
rs16832660
rs6779908
rs114686082
rs75295920
rs1420638
rs1833241
rs143491767
```
