## Supplementary material for "Characterization of shared and ancestry-specific signals driving complex traits using multi-ancestry fine-mapping": s2.afreq

```
#CHROM	ID	REF	ALT	ALT_FREQS	OBS_CT
3	rs118032143	A	G	0.0238095	1008
3	rs140442087	A	G	0.030754	1008
3	rs55688049	T	A	0.15873	1008
3	rs78475365	T	C	0.0208333	1008
3	rs117506242	A	T	0.0267857	1008
3	rs146749205	T	C	0.014881	1008
3	rs117809947	G	A	0.0436508	1008
3	rs188734876	G	T	0.0406746	1008
3	rs149409096	C	T	0.0396825	1008
3	rs1846159	G	C	0.094246	1008
3	rs118075655	G	A	0.0337302	1008
3	rs577161805	C	G	0.0337302	1008
3	rs80194748	T	C	0.0585317	1008
3	rs116920932	C	T	0.014881	1008
3	rs74897296	A	G	0.143849	1008
3	rs79768371	C	T	0.0128968	1008
3	rs118124400	C	T	0.0337302	1008
3	rs145425522	C	T	0.0168651	1008
3	rs142496070	T	C	0.0297619	1008
3	rs79135719	T	A	0.0615079	1008
3	rs34127127	C	T	0.00198413	1008
3	rs146512210	A	G	0.0238095	1008
3	rs4854980	G	A	0.998016	1008
3	rs12497999	T	C	0.223214	1008
3	rs142032179	T	C	0.0436508	1008
3	rs13085325	A	T	0.00396825	1008
3	rs78240864	A	G	0.119048	1008
3	rs74903199	A	G	0.0178571	1008
3	rs6443700	T	G	0.00198413	1008
3	rs12496529	A	C	0.219246	1008
3	rs146753391	G	T	0.0882937	1008
3	rs141129753	A	G	0.0188492	1008
3	rs141976772	C	T	0.0178571	1008
3	rs141044571	G	A	0.0446429	1008
3	rs2338574	T	C	0.0248016	1008
3	rs78443925	A	G	0.0684524	1008
3	rs118079716	C	T	0.0327381	1008
3	rs28502565	A	G	0.00595238	1008
3	rs116918398	G	A	0.0138889	1008
3	rs11712658	A	G	0.105159	1008
3	rs61733583	C	T	0.0416667	1008
3	rs59219887	T	C	0.0238095	1008
3	rs7628538	A	T	0.80754	1008
3	rs145432061	A	C	0.0416667	1008
3	rs2173303	G	A	0.107143	1008
3	rs77277134	T	C	0.128968	1008
3	rs117784101	A	G	0.0178571	1008
3	rs76010718	G	C	0.0238095	1008
3	rs869889	G	A	0.324405	1008
3	rs140732231	A	C	0.00793651	1008
3	rs140011878	C	T	0.0337302	1008
3	rs139151387	C	G	0.030754	1008
3	rs114151668	G	A	0.0396825	1008
3	rs117642043	T	C	0.0674603	1008
3	rs76628642	C	T	0.0525794	1008
3	rs78794519	T	C	0.14881	1008
3	rs9647370	G	A	0.386905	1008
3	rs12629097	C	T	0.0724206	1008
3	rs79329972	C	T	0.0367063	1008
3	rs1401334	T	C	0.359127	1008
3	rs116957997	T	A	0.0188492	1008
3	rs7631194	C	T	0.35119	1008
3	rs1356606	C	T	0.35119	1008
3	rs145334516	A	C	0.0267857	1008
3	rs74929734	G	A	0.348214	1008
3	rs7647648	T	C	0.35119	1008
3	rs12496770	A	C	0.350198	1008
3	rs73185995	A	C	0.350198	1008
3	rs1607459	C	T	0.345238	1008
3	rs1518864	C	A	0.345238	1008
3	rs1518865	A	C	0.345238	1008
3	rs4854986	A	G	0.344246	1008
3	rs4854909	A	G	0.345238	1008
3	rs13061813	G	T	0.345238	1008
3	rs13083968	G	A	0.345238	1008
3	rs77242036	G	A	0.0198413	1008
3	rs2292896	G	A	0.345238	1008
3	rs372648291	C	T	0.014881	1008
3	rs6790342	G	T	0.344246	1008
3	rs76992756	A	C	0.0287698	1008
3	rs12485400	G	A	0.354167	1008
3	rs150778710	G	A	0.00793651	1008
3	rs6764611	T	A	0.35119	1008
3	rs1474112	G	A	0.35119	1008
3	rs12152304	C	A	0.350198	1008
3	rs13075571	G	C	0.35119	1008
3	rs13075439	C	T	0.35119	1008
3	rs142779517	T	C	0.0188492	1008
3	rs2338577	C	T	0.0912698	1008
3	rs117060827	G	C	0.0178571	1008
3	rs117245238	A	C	0.0406746	1008
3	rs2338576	A	G	0.35119	1008
3	rs12497997	C	T	0.35119	1008
3	rs12488506	T	G	0.35119	1008
3	rs12491569	A	C	0.35119	1008
3	rs79563395	C	G	0.0912698	1008
3	rs1401336	A	G	0.35119	1008
3	rs144475394	G	C	0.0347222	1008
3	rs1518866	A	G	0.350198	1008
3	rs7617511	C	T	0.35119	1008
3	rs79944322	C	A	0.0228175	1008
3	rs11917390	C	T	0.35119	1008
3	rs73187969	G	T	0.350198	1008
3	rs13087056	G	A	0.35119	1008
3	rs2139167	C	A	0.35119	1008
3	rs34798700	G	T	0.0922619	1008
3	rs57150666	A	G	0.35119	1008
3	rs67423465	G	A	0.35119	1008
3	rs57129833	G	A	0.35119	1008
3	rs56238433	G	A	0.350198	1008
3	rs77258493	G	T	0.139881	1008
3	rs74910141	C	T	0.046627	1008
3	rs13073010	A	G	0.35119	1008
3	rs118186243	G	T	0.0337302	1008
3	rs77272604	A	T	0.0297619	1008
3	rs10937044	A	C	0.35119	1008
3	rs34130503	T	A	0.361111	1008
3	rs76294566	A	G	0.0376984	1008
3	rs1464236	T	C	0.520833	1008
3	rs4854910	G	C	0.520833	1008
3	rs9858253	C	G	0.520833	1008
3	rs9835595	A	G	0.520833	1008
3	rs7628371	A	G	0.520833	1008
3	rs1914804	G	A	0.521825	1008
3	rs1914803	T	C	0.519841	1008
3	rs149976048	A	G	0.0248016	1008
3	rs75810658	C	T	0.0436508	1008
3	rs2090579	T	C	0.519841	1008
3	rs2090578	C	T	0.519841	1008
3	rs6765338	C	T	0.520833	1008
3	rs9862241	C	T	0.520833	1008
3	rs9866624	G	C	0.520833	1008
3	rs6771602	G	A	0.520833	1008
3	rs117034744	G	A	0.0406746	1008
3	rs1401337	G	T	0.520833	1008
3	rs146901083	C	T	0.0277778	1008
3	rs1518867	G	A	0.520833	1008
3	rs7649567	C	T	0.520833	1008
3	rs118105249	C	T	0.0337302	1008
3	rs7627545	A	G	0.520833	1008
3	rs9833233	T	C	0.521825	1008
3	rs7614623	G	A	0.521825	1008
3	rs9817892	G	A	0.521825	1008
3	rs28687033	G	A	0.118056	1008
3	rs9290707	G	C	0.419643	1008
3	rs6808441	A	T	0.537698	1008
3	rs6443703	G	A	0.420635	1008
3	rs6443704	T	A	0.418651	1008
3	rs6443705	G	A	0.418651	1008
3	rs13079982	A	G	0.537698	1008
3	rs6779680	C	T	0.417659	1008
3	rs11714847	T	G	0.118056	1008
3	rs11714827	C	T	0.118056	1008
3	rs6791318	G	A	0.421627	1008
3	rs7622174	A	G	0.419643	1008
3	rs75339907	G	A	0.0972222	1008
3	rs55890811	T	C	0.118056	1008
3	rs146999263	G	A	0.0426587	1008
3	rs9863132	G	C	0.536706	1008
3	rs9863008	C	T	0.417659	1008
3	rs147170123	T	C	0.00793651	1008
3	rs9290708	G	A	0.417659	1008
3	rs7630871	A	G	0.419643	1008
3	rs10937046	T	A	0.118056	1008
3	rs7612133	C	T	0.420635	1008
3	rs6768675	C	T	0.419643	1008
3	rs9871886	C	T	0.419643	1008
3	rs9834032	A	G	0.419643	1008
3	rs7649741	G	A	0.419643	1008
3	rs7649817	G	A	0.419643	1008
3	rs9845302	A	G	0.419643	1008
3	rs1518858	T	C	0.419643	1008
3	rs1518856	T	C	0.419643	1008
3	rs7611551	C	G	0.539683	1008
3	rs7611552	C	G	0.539683	1008
3	rs6780442	T	A	0.420635	1008
3	rs6780448	T	C	0.420635	1008
3	rs73190312	G	T	0.118056	1008
3	rs1518862	A	C	0.418651	1008
3	rs1518863	C	G	0.419643	1008
3	rs73190315	A	G	0.118056	1008
3	rs7620497	G	A	0.419643	1008
3	rs7642417	A	G	0.419643	1008
3	rs117195400	A	C	0.0416667	1008
3	rs1401335	T	C	0.419643	1008
3	rs74484471	A	G	0.0218254	1008
3	rs60581833	T	A	0.419643	1008
3	rs6443707	C	G	0.419643	1008
3	rs6443708	A	C	0.419643	1008
3	rs6443709	C	T	0.419643	1008
3	rs7638264	T	C	0.419643	1008
3	rs7648648	A	G	0.419643	1008
3	rs62289668	T	C	0.419643	1008
3	rs6794366	T	G	0.419643	1008
3	rs7649221	A	C	0.419643	1008
3	rs9854441	A	G	0.419643	1008
3	rs9817157	C	A	0.419643	1008
3	rs9841235	T	C	0.419643	1008
3	rs9821556	C	T	0.419643	1008
3	rs9841738	T	C	0.419643	1008
3	rs9822303	G	A	0.419643	1008
3	rs150304025	C	T	0.00992063	1008
3	rs9859823	A	T	0.419643	1008
3	rs13078627	A	G	0.118056	1008
3	rs6773452	G	A	0.886905	1008
3	rs137900601	A	T	0.0238095	1008
3	rs1850711	C	G	0.419643	1008
3	rs1850712	C	T	0.419643	1008
3	rs1518859	G	A	0.419643	1008
3	rs6443711	A	G	0.53869	1008
3	rs6443712	A	G	0.419643	1008
3	rs4535224	G	A	0.419643	1008
3	rs1518860	C	T	0.419643	1008
3	rs11927910	A	C	0.53869	1008
3	rs9838353	G	A	0.415675	1008
3	rs9843328	G	C	0.421627	1008
3	rs9290711	C	A	0.419643	1008
3	rs1607456	G	A	0.419643	1008
3	rs1607457	T	G	0.421627	1008
3	rs1607458	T	C	0.421627	1008
3	rs9848585	C	G	0.419643	1008
3	rs6787594	G	A	0.419643	1008
3	rs28849464	T	C	0.419643	1008
3	rs28842022	A	G	0.419643	1008
3	rs6803588	T	C	0.420635	1008
3	rs6791051	C	T	0.418651	1008
3	rs4381936	A	G	0.420635	1008
3	rs4381937	A	G	0.419643	1008
3	rs6810076	T	C	0.419643	1008
3	rs6773048	A	G	0.419643	1008
3	rs6773150	A	C	0.419643	1008
3	rs6761962	T	C	0.419643	1008
3	rs13323642	T	C	0.419643	1008
3	rs9846714	G	C	0.418651	1008
3	rs9846744	C	T	0.420635	1008
3	rs9846886	C	A	0.412698	1008
3	rs62289704	G	A	0.420635	1008
3	rs9809177	A	G	0.419643	1008
3	rs7640975	A	G	0.419643	1008
3	rs4854989	T	C	0.118056	1008
3	rs4621329	G	A	0.419643	1008
3	rs9858237	G	A	0.419643	1008
3	rs9858245	G	A	0.419643	1008
3	rs6791949	T	C	0.419643	1008
3	rs6792034	T	C	0.419643	1008
3	rs6803433	A	G	0.419643	1008
3	rs9290712	T	A	0.420635	1008
3	rs9883100	T	C	0.419643	1008
3	rs9883116	T	C	0.419643	1008
3	rs4521229	G	A	0.419643	1008
3	rs4277689	T	C	0.419643	1008
3	rs4642124	T	C	0.419643	1008
3	rs9681782	A	T	0.419643	1008
3	rs9681196	T	C	0.420635	1008
3	rs9683052	C	T	0.420635	1008
3	rs6789477	G	A	0.419643	1008
3	rs6765111	A	C	0.419643	1008
3	rs79077555	T	C	0.0347222	1008
3	rs9823296	T	C	0.539683	1008
3	rs12330476	A	C	0.53869	1008
3	rs12330278	T	C	0.419643	1008
3	rs9879258	C	T	0.419643	1008
3	rs9824105	T	C	0.53869	1008
3	rs13101069	C	T	0.118056	1008
3	rs149482746	C	T	0.0228175	1008
3	rs7618630	A	G	0.420635	1008
3	rs9822978	A	G	0.419643	1008
3	rs116379521	C	A	0.118056	1008
3	rs6443715	T	A	0.419643	1008
3	rs4287914	T	G	0.53869	1008
3	rs6809564	T	C	0.420635	1008
3	rs6775163	A	G	0.420635	1008
3	rs6799945	C	T	0.420635	1008
3	rs6764407	T	G	0.421627	1008
3	rs6775671	A	T	0.420635	1008
3	rs9833710	A	G	0.420635	1008
3	rs28891799	C	T	0.420635	1008
3	rs9816638	T	C	0.420635	1008
3	rs9834512	A	G	0.420635	1008
3	rs118018536	C	T	0.0406746	1008
3	rs9816967	T	G	0.420635	1008
3	rs9821930	T	C	0.420635	1008
3	rs9844639	A	G	0.421627	1008
3	rs9827893	T	C	0.421627	1008
3	rs9811932	C	T	0.420635	1008
3	rs9812381	G	A	0.420635	1008
3	rs9812256	C	T	0.420635	1008
3	rs9812547	G	A	0.420635	1008
3	rs9812671	G	A	0.420635	1008
3	rs9812881	C	T	0.420635	1008
3	rs9653990	A	G	0.420635	1008
3	rs9290713	C	A	0.420635	1008
3	rs9290714	T	C	0.420635	1008
3	rs6778013	A	G	0.420635	1008
3	rs6766757	T	C	0.420635	1008
3	rs9823649	G	A	0.420635	1008
3	rs9823719	C	T	0.420635	1008
3	rs151000243	T	C	0.0138889	1008
3	rs7652865	G	C	0.420635	1008
3	rs6443716	C	G	0.420635	1008
3	rs6443717	T	C	0.421627	1008
3	rs6764449	G	A	0.420635	1008
3	rs6791412	A	G	0.420635	1008
3	rs34609297	T	C	0.118056	1008
3	rs192827617	G	C	0.0178571	1008
3	rs6767847	G	A	0.420635	1008
3	rs6767778	C	G	0.420635	1008
3	rs6783413	T	C	0.420635	1008
3	rs7431781	A	G	0.420635	1008
3	rs9868780	A	G	0.420635	1008
3	rs9831446	C	T	0.420635	1008
3	rs9831744	C	T	0.420635	1008
3	rs9851893	T	C	0.419643	1008
3	rs9836441	G	A	0.420635	1008
3	rs7626344	A	G	0.420635	1008
3	rs7626547	A	G	0.420635	1008
3	rs7648702	C	G	0.420635	1008
3	rs7629344	A	C	0.420635	1008
3	rs7619354	T	C	0.420635	1008
3	rs6443718	C	A	0.420635	1008
3	rs6763425	C	A	0.420635	1008
3	rs6443719	G	A	0.420635	1008
3	rs9815468	A	C	0.420635	1008
3	rs4257549	G	A	0.420635	1008
3	rs6773765	G	T	0.420635	1008
3	rs9869492	C	T	0.420635	1008
3	rs9865325	T	C	0.539683	1008
3	rs9865794	T	G	0.420635	1008
3	rs9846227	G	T	0.420635	1008
3	rs9846799	C	T	0.420635	1008
3	rs9812962	A	G	0.420635	1008
3	rs9870649	T	G	0.420635	1008
3	rs9870966	T	A	0.420635	1008
3	rs9851803	G	A	0.421627	1008
3	rs11927242	T	C	0.420635	1008
3	rs6787094	G	A	0.420635	1008
3	rs6787189	G	A	0.420635	1008
3	rs6787308	G	T	0.420635	1008
3	rs6443720	C	A	0.420635	1008
3	rs13071173	G	A	0.118056	1008
3	rs9862041	C	T	0.420635	1008
3	rs112731031	A	G	0.420635	1008
3	rs28767212	T	C	0.427579	1008
3	rs13323966	C	A	0.427579	1008
3	rs9829712	A	G	0.422619	1008
3	rs9867655	C	T	0.422619	1008
3	rs6792152	T	A	0.119048	1008
3	rs149698418	C	T	0.00198413	1008
3	rs9835161	A	G	0.425595	1008
3	rs952758	T	C	0.119048	1008
3	rs6795421	T	C	0.119048	1008
3	rs9839977	A	G	0.119048	1008
3	rs6443721	A	G	0.579365	1008
3	rs9828390	T	A	0.100198	1008
3	rs34691288	T	C	0.0992063	1008
3	rs9851671	A	G	0.565476	1008
3	rs16832027	C	A	0.203373	1008
3	rs12635682	A	G	0.477183	1008
3	rs77727304	A	T	0.159722	1008
3	rs7640601	G	C	0.834325	1008
3	rs148250564	T	C	0.0406746	1008
3	rs13078199	T	C	0.485119	1008
3	rs16832041	T	C	0.252976	1008
3	rs1949547	T	C	0.350198	1008
3	rs9827630	G	A	0.484127	1008
3	rs117289926	A	G	0.030754	1008
3	rs35819739	A	C	0.481151	1008
3	rs9869882	A	G	0.482143	1008
3	rs9838229	C	A	0.833333	1008
3	rs12636858	T	A	0.333333	1008
3	rs4488266	C	T	0.498016	1008
3	rs2139551	A	G	0.833333	1008
3	rs146125941	G	T	0.0188492	1008
3	rs78973035	G	A	0.0208333	1008
3	rs79888892	C	T	0.0505952	1008
3	rs77021396	G	A	0.0575397	1008
3	rs7651525	G	A	0.331349	1008
3	rs10937048	A	G	0.499008	1008
3	rs6779666	T	C	0.334325	1008
3	rs13066325	C	A	0.496032	1008
3	rs62291374	A	G	0.833333	1008
3	rs78274893	C	T	0.0287698	1008
3	rs12634070	C	T	0.223214	1008
3	rs4854992	C	T	0.838294	1008
3	rs6786975	G	A	0.497024	1008
3	rs181506712	C	A	0.0119048	1008
3	rs7618914	G	C	0.833333	1008
3	rs73173864	C	G	0.224206	1008
3	rs6800229	A	G	0.333333	1008
3	rs6782299	G	T	0.834325	1008
3	rs1879248	C	T	0.833333	1008
3	rs4854994	A	G	0.496032	1008
3	rs6789762	C	T	0.333333	1008
3	rs6443723	C	G	0.333333	1008
3	rs55696860	T	G	0.333333	1008
3	rs75334485	T	A	0.0724206	1008
3	rs75769354	G	C	0.0724206	1008
3	rs1915104	C	A	0.833333	1008
3	rs76670159	G	T	0.0446429	1008
3	rs138790516	T	C	0.00892857	1008
3	rs13067678	A	G	0.497024	1008
3	rs79910360	T	G	0.0188492	1008
3	rs35769354	G	A	0.496032	1008
3	rs12054396	A	C	0.496032	1008
3	rs73173875	G	T	0.00297619	1008
3	rs6443724	T	A	0.835317	1008
3	rs6767560	G	T	0.506944	1008
3	rs12634168	T	G	0.496032	1008
3	rs11710238	C	T	0.494048	1008
3	rs2176817	T	C	0.333333	1008
3	rs11919131	C	T	0.333333	1008
3	rs6804505	C	T	0.333333	1008
3	rs2337742	T	C	0.337302	1008
3	rs9841774	G	A	0.33631	1008
3	rs6763214	G	A	0.33631	1008
3	rs6763026	C	T	0.33631	1008
3	rs6443725	A	G	0.33631	1008
3	rs6782100	T	G	0.832341	1008
3	rs80286986	G	A	0.0704365	1008
3	rs1401974	G	A	0.496032	1008
3	rs2139552	G	A	0.33631	1008
3	rs2176818	C	G	0.333333	1008
3	rs6443726	C	T	0.333333	1008
3	rs9869598	G	C	0.33631	1008
3	rs6443727	C	A	0.33631	1008
3	rs9866342	T	C	0.33631	1008
3	rs12106669	A	G	0.334325	1008
3	rs9870330	T	C	0.832341	1008
3	rs2337743	T	A	0.832341	1008
3	rs145927283	C	T	0.0168651	1008
3	rs2337744	G	A	0.832341	1008
3	rs2337745	C	T	0.337302	1008
3	rs13322827	C	T	0.496032	1008
3	rs10937050	T	C	0.831349	1008
3	rs7643631	A	G	0.33631	1008
3	rs7621694	C	T	0.832341	1008
3	rs2139553	T	C	0.33631	1008
3	rs11926464	G	A	0.333333	1008
3	rs11918710	A	G	0.33631	1008
3	rs9872344	G	T	0.33631	1008
3	rs9877011	C	T	0.33631	1008
3	rs9821815	T	G	0.33631	1008
3	rs79082534	G	T	0.00892857	1008
3	rs9882698	C	A	0.33631	1008
3	rs9827601	T	C	0.33631	1008
3	rs3866226	G	A	0.832341	1008
3	rs12629579	G	A	0.496032	1008
3	rs11919290	T	C	0.33631	1008
3	rs62291379	T	C	0.337302	1008
3	rs58295666	A	G	0.33631	1008
3	rs114027682	C	A	0.0406746	1008
3	rs56344891	G	C	0.00297619	1008
3	rs11916345	C	A	0.337302	1008
3	rs1607678	C	T	0.832341	1008
3	rs1607677	A	T	0.337302	1008
3	rs11928153	C	T	0.33631	1008
3	rs2037370	G	C	0.497024	1008
3	rs13097891	C	A	0.829365	1008
3	rs7629795	T	A	0.667659	1008
3	rs875250	G	T	0.168651	1008
3	rs75992703	C	A	0.0744048	1008
3	rs2002737	G	C	0.666667	1008
3	rs62291394	G	A	0.168651	1008
3	rs34312605	C	T	0.168651	1008
3	rs13074054	A	G	0.169643	1008
3	rs7652388	A	G	0.666667	1008
3	rs7630922	G	C	0.169643	1008
3	rs184153932	A	G	0.0188492	1008
3	rs10937052	T	C	0.666667	1008
3	rs11714331	T	C	0.666667	1008
3	rs6802529	C	T	0.49504	1008
3	rs28653173	A	G	0.169643	1008
3	rs73176316	C	G	0.00198413	1008
3	rs13096210	C	T	0.165675	1008
3	rs6794213	C	T	0.168651	1008
3	rs34076708	C	T	0.168651	1008
3	rs35788298	T	C	0.168651	1008
3	rs16832128	G	A	0.0734127	1008
3	rs12635771	A	T	0.225198	1008
3	rs35023816	G	A	0.168651	1008
3	rs55865077	C	T	0.225198	1008
3	rs62291400	T	C	0.168651	1008
3	rs116843400	G	A	0.0396825	1008
3	rs140410994	G	A	0.0178571	1008
3	rs62291401	G	A	0.168651	1008
3	rs62291402	G	A	0.168651	1008
3	rs62291403	A	T	0.168651	1008
3	rs13063712	G	A	0.169643	1008
3	rs34315079	A	C	0.169643	1008
3	rs6778573	T	A	0.518849	1008
3	rs4854996	T	G	0.667659	1008
3	rs141250575	G	T	0.0396825	1008
3	rs13098541	T	C	0.168651	1008
3	rs62291406	C	A	0.168651	1008
3	rs62291407	G	T	0.168651	1008
3	rs139303630	G	A	0.00297619	1008
3	rs34133935	T	C	0.168651	1008
3	rs35709455	G	A	0.168651	1008
3	rs117226494	G	A	0.0367063	1008
3	rs55766304	G	C	0.225198	1008
3	rs11715430	G	A	0.168651	1008
3	rs7635754	T	C	0.169643	1008
3	rs13085612	C	T	0.168651	1008
3	rs13086336	C	T	0.169643	1008
3	rs7652884	A	G	0.168651	1008
3	rs71312197	C	T	0.168651	1008
3	rs34796896	G	A	0.168651	1008
3	rs2090719	C	G	0.498016	1008
3	rs7645677	T	G	0.170635	1008
3	rs11923808	A	G	0.650794	1008
3	rs62291413	A	T	0.168651	1008
3	rs62291414	T	C	0.169643	1008
3	rs35014965	A	G	0.170635	1008
3	rs76055264	A	T	0.0744048	1008
3	rs4854997	T	C	0.169643	1008
3	rs502414	C	T	0.516865	1008
3	rs117044365	G	C	0.0218254	1008
3	rs496250	G	A	0.347222	1008
3	rs4854998	C	A	0.167659	1008
3	rs57524798	G	A	0.0406746	1008
3	rs143750238	A	G	0.0128968	1008
3	rs34312705	G	T	0.167659	1008
3	rs1805562	G	T	0.167659	1008
3	rs34455584	A	G	0.16369	1008
3	rs1805579	T	C	0.162698	1008
3	rs1805584	T	C	0.162698	1008
3	rs1805563	T	G	0.16369	1008
3	rs1805585	A	G	0.00198413	1008
3	rs1805564	G	A	0.162698	1008
3	rs7622390	T	C	0.16369	1008
3	rs1805565	G	A	0.347222	1008
3	rs1011927	A	G	0.162698	1008
3	rs502618	T	C	0.514881	1008
3	rs11717953	A	G	0.162698	1008
3	rs512735	G	A	0.35119	1008
3	rs534630	A	G	0.35119	1008
3	rs9859769	T	C	0.16369	1008
3	rs1805567	A	G	0.162698	1008
3	rs16832165	A	G	0.16369	1008
3	rs34161981	C	T	0.161706	1008
3	rs570123	G	A	0.348214	1008
3	rs1805569	C	T	0.16369	1008
3	rs565857	A	G	0.35119	1008
3	rs1805571	G	A	0.162698	1008
3	rs1805572	T	C	0.162698	1008
3	rs1805589	C	T	0.161706	1008
3	rs482840	A	G	0.35119	1008
3	rs484550	G	A	0.35119	1008
3	rs117249844	C	T	0.0337302	1008
3	rs3774050	G	A	0.35119	1008
3	rs549036	A	G	0.35119	1008
3	rs28544188	T	C	0.162698	1008
3	rs35080573	A	G	0.162698	1008
3	rs536127	G	A	0.512897	1008
3	rs13093137	C	A	0.161706	1008
3	rs13097727	C	G	0.161706	1008
3	rs10490806	A	G	0.162698	1008
3	rs756391	T	C	0.162698	1008
3	rs117478781	G	A	0.030754	1008
3	rs77085130	A	G	0.0267857	1008
3	rs567741	C	G	0.350198	1008
3	rs1805573	C	T	0.161706	1008
3	rs1805574	T	C	0.161706	1008
3	rs524005	G	A	0.511905	1008
3	rs13071004	A	G	0.162698	1008
3	rs13095562	T	C	0.162698	1008
3	rs138502074	C	A	0.0178571	1008
3	rs13083851	A	T	0.161706	1008
3	rs484824	T	C	0.271825	1008
3	rs9879060	A	G	0.161706	1008
3	rs12186104	A	G	0.161706	1008
3	rs117568483	G	A	0.0376984	1008
3	rs1805599	G	A	0.162698	1008
3	rs1805576	C	G	0.162698	1008
3	rs1805577	C	G	0.161706	1008
3	rs9835573	C	T	0.014881	1008
3	rs143229981	A	C	0.0277778	1008
3	rs12633492	G	C	0.0674603	1008
3	rs741503	G	T	0.162698	1008
3	rs479475	T	A	0.512897	1008
3	rs75340650	T	A	0.0138889	1008
3	rs35751112	C	T	0.161706	1008
3	rs1805603	T	C	0.16369	1008
3	rs1805604	C	T	0.161706	1008
3	rs1805605	C	G	0.160714	1008
3	rs1805615	T	C	0.030754	1008
3	rs117422607	T	G	0.0228175	1008
3	rs35815802	A	G	0.160714	1008
3	rs1805620	G	C	0.00198413	1008
3	rs73884124	G	A	0.348214	1008
3	rs6763069	T	A	0.746032	1008
3	rs13076860	T	A	0.162698	1008
3	rs13076861	T	A	0.162698	1008
3	rs76972704	T	C	0.115079	1008
3	rs1010471	G	A	0.511905	1008
3	rs1805606	C	T	0.162698	1008
3	rs62291435	A	G	0.162698	1008
3	rs1058382	A	T	0.747024	1008
3	rs6799476	T	C	0.350198	1008
3	rs79629055	G	A	0.00892857	1008
3	rs1805607	A	G	0.0724206	1008
3	rs1805631	A	G	0.0138889	1008
3	rs117800767	G	C	0.0248016	1008
3	rs2601	A	G	0.16369	1008
3	rs1051411	C	T	0.162698	1008
3	rs1805636	C	T	0.00297619	1008
3	rs3026213	C	T	0.159722	1008
3	rs78971347	C	T	0.030754	1008
3	rs6770368	T	G	0.160714	1008
3	rs6763935	C	G	0.160714	1008
3	rs6776895	T	C	0.496032	1008
3	rs6777005	T	C	0.160714	1008
3	rs62291437	A	G	0.160714	1008
3	rs13073459	A	G	0.160714	1008
3	rs7620793	C	T	0.330357	1008
3	rs9810292	T	G	0.493056	1008
3	rs74612918	C	G	0.031746	1008
3	rs4855000	C	G	0.160714	1008
3	rs150811662	C	T	0.00396825	1008
3	rs115899054	A	G	0.331349	1008
3	rs112417788	G	A	0.160714	1008
3	rs4289345	A	G	0.493056	1008
3	rs140728351	G	A	0.0694444	1008
3	rs9755301	A	G	0.493056	1008
3	rs141370869	T	A	0.047619	1008
3	rs4855001	G	C	0.160714	1008
3	rs4855002	C	T	0.160714	1008
3	rs4855003	A	G	0.488095	1008
3	rs4855004	C	T	0.486111	1008
3	rs117852115	G	A	0.0833333	1008
3	rs7644289	T	C	0.507937	1008
3	rs28867829	G	A	0.0724206	1008
3	rs7638592	G	A	0.327381	1008
3	rs7616419	A	G	0.494048	1008
3	rs183263986	G	T	0.0178571	1008
3	rs35244474	T	C	0.169643	1008
3	rs34713525	G	A	0.465278	1008
3	rs10470517	T	C	0.509921	1008
3	rs61263335	A	G	0.157738	1008
3	rs34456631	C	T	0.155754	1008
3	rs11705702	G	C	0.155754	1008
3	rs71312200	A	T	0.155754	1008
3	rs113148038	T	G	0.165675	1008
3	rs117251622	C	G	0.0327381	1008
3	rs7638244	G	A	0.155754	1008
3	rs62289566	C	T	0.155754	1008
3	rs77842901	T	A	0.0267857	1008
3	rs16832256	C	A	0.155754	1008
3	rs7647398	C	T	0.155754	1008
3	rs6443732	G	A	0.25	1008
3	rs11711326	G	C	0.155754	1008
3	rs77025239	G	A	0.229167	1008
3	rs11715401	A	T	0.155754	1008
3	rs9855852	A	G	0.0992063	1008
3	rs10049181	T	C	0.156746	1008
3	rs34293605	T	G	0.155754	1008
3	rs4855007	C	G	0.154762	1008
3	rs13086883	C	T	0.276786	1008
3	rs11711791	G	A	0.154762	1008
3	rs4855008	T	C	0.155754	1008
3	rs4855009	A	T	0.251984	1008
3	rs1897422	G	A	0.155754	1008
3	rs13089835	T	C	0.155754	1008
3	rs80167953	T	A	0.155754	1008
3	rs1897421	G	A	0.155754	1008
3	rs144987344	G	A	0.0257937	1008
3	rs79239986	C	G	0.0575397	1008
3	rs16832267	G	C	0.0982143	1008
3	rs876174	T	C	0.280754	1008
3	rs741501	G	T	0.223214	1008
3	rs9869030	C	T	0.0952381	1008
3	rs62289571	C	T	0.155754	1008
3	rs4855011	T	C	0.77381	1008
3	rs6783677	G	A	0.094246	1008
3	rs6783597	C	G	0.094246	1008
3	rs13096176	C	T	0.154762	1008
3	rs16832272	C	T	0.290675	1008
3	rs13060352	G	C	0.155754	1008
3	rs9852289	A	G	0.155754	1008
3	rs35607144	C	T	0.155754	1008
3	rs57284276	A	G	0.0992063	1008
3	rs35077784	G	A	0.155754	1008
3	rs79444704	G	C	0.0248016	1008
3	rs34095791	G	A	0.155754	1008
3	rs62289575	C	A	0.155754	1008
3	rs112171696	A	G	0.155754	1008
3	rs4855013	A	T	0.155754	1008
3	rs4855014	T	C	0.155754	1008
3	rs6782579	A	G	0.155754	1008
3	rs6807057	G	T	0.155754	1008
3	rs10513778	T	C	0.155754	1008
3	rs12630851	C	T	0.124008	1008
3	rs9823323	C	T	0.280754	1008
3	rs73046190	G	A	0.125992	1008
3	rs1001416	T	G	0.155754	1008
3	rs1001417	G	C	0.154762	1008
3	rs13092557	G	A	0.154762	1008
3	rs9868636	T	A	0.125992	1008
3	rs1805608	T	C	0.125	1008
3	rs1805609	T	A	0.154762	1008
3	rs1805610	C	T	0.27877	1008
3	rs1805201	G	C	0.279762	1008
3	rs1805645	G	A	0.150794	1008
3	rs1805646	G	A	0.154762	1008
3	rs1805206	C	A	0.27877	1008
3	rs1805611	A	T	0.154762	1008
3	rs1805207	C	T	0.799603	1008
3	rs1806190	T	C	0.155754	1008
3	rs34193500	A	G	0.155754	1008
3	rs6776369	G	A	0.124008	1008
3	rs6793047	T	C	0.124008	1008
3	rs4854912	C	T	0.154762	1008
3	rs2216427	C	G	0.276786	1008
3	rs6775889	A	T	0.144841	1008
3	rs12638820	G	A	0.144841	1008
3	rs140142764	G	A	0.046627	1008
3	rs138977875	T	C	0.144841	1008
3	rs13064866	G	T	0.144841	1008
3	rs112011743	T	C	0.144841	1008
3	rs57168014	C	T	0.0367063	1008
3	rs62289594	C	A	0.144841	1008
3	rs62289595	G	A	0.144841	1008
3	rs2216428	C	T	0.130952	1008
3	rs148007111	C	T	0.00496032	1008
3	rs9829172	C	T	0.130952	1008
3	rs13062475	T	C	0.145833	1008
3	rs62289596	G	C	0.145833	1008
3	rs34196661	C	A	0.145833	1008
3	rs201334713	G	T	0.0168651	1008
3	rs12635178	T	G	0.143849	1008
3	rs13086700	A	G	0.145833	1008
3	rs13086738	A	G	0.145833	1008
3	rs78708083	C	T	0.175595	1008
3	rs4855015	A	C	0.145833	1008
3	rs3849428	C	T	0.130952	1008
3	rs3860517	G	A	0.276786	1008
3	rs57671339	C	G	0.145833	1008
3	rs73176356	A	G	0.00297619	1008
3	rs4855017	C	G	0.145833	1008
3	rs79627787	C	T	0.015873	1008
3	rs117475574	G	A	0.122024	1008
3	rs1897424	A	G	0.145833	1008
3	rs6803773	A	T	0.27877	1008
3	rs1968217	T	G	0.136905	1008
3	rs4855018	A	G	0.144841	1008
3	rs9858313	G	A	0.276786	1008
3	rs9858365	C	T	0.803571	1008
3	rs34331582	C	A	0.144841	1008
3	rs16832296	C	T	0.12996	1008
3	rs9870874	T	A	0.143849	1008
3	rs142900284	A	C	0.0337302	1008
3	rs74675191	A	T	0.174603	1008
3	rs370027739	G	T	0.0208333	1008
3	rs11710991	T	C	0.143849	1008
3	rs2006786	T	C	0.282738	1008
3	rs11708192	T	G	0.143849	1008
3	rs35212830	A	G	0.143849	1008
3	rs117324695	T	C	0.0287698	1008
3	rs72497168	A	T	0.176587	1008
3	rs16832299	G	C	0.0615079	1008
3	rs35032109	G	C	0.141865	1008
3	rs918253	T	C	0.142857	1008
3	rs9859557	A	T	0.142857	1008
3	rs118025775	A	G	0.031746	1008
3	rs2543163	G	A	0.274802	1008
3	rs6801189	A	G	0.142857	1008
3	rs9853264	T	A	0.142857	1008
3	rs12634129	T	C	0.143849	1008
3	rs375350211	C	T	0.0446429	1008
3	rs139718694	C	T	0.0257937	1008
3	rs4855019	C	T	0.142857	1008
3	rs62289605	T	G	0.142857	1008
3	rs80011256	T	C	0.0357143	1008
3	rs4456860	C	T	0.142857	1008
3	rs191264720	T	G	0.00198413	1008
3	rs13075474	T	A	0.142857	1008
3	rs147125802	A	C	0.0208333	1008
3	rs11713600	C	G	0.142857	1008
3	rs12637938	T	C	0.142857	1008
3	rs149385110	C	T	0.0714286	1008
3	rs13077245	G	A	0.142857	1008
3	rs13099980	T	A	0.863095	1008
3	rs13077643	G	A	0.142857	1008
3	rs11717945	C	A	0.00297619	1008
3	rs72497169	T	C	0.176587	1008
3	rs4854913	A	T	0.142857	1008
3	rs13100379	C	A	0.142857	1008
3	rs62289619	A	G	0.142857	1008
3	rs12637101	C	T	0.0367063	1008
3	rs6784620	T	A	0.142857	1008
3	rs11708198	T	A	0.142857	1008
3	rs73884137	C	T	0.134921	1008
3	rs12635535	A	G	0.142857	1008
3	rs55919760	A	G	0.345238	1008
3	rs9790229	A	G	0.170635	1008
3	rs117778407	T	C	0.046627	1008
3	rs3109465	G	A	0.863095	1008
3	rs141258358	A	G	0.0347222	1008
3	rs2718777	C	T	0.68254	1008
3	rs73176365	C	T	0.00396825	1008
3	rs76679814	T	C	0.0287698	1008
3	rs76627940	C	T	0.0228175	1008
3	rs13065466	G	A	0.141865	1008
3	rs13065310	C	T	0.141865	1008
3	rs55975662	G	A	0.859127	1008
3	rs13071279	C	A	0.141865	1008
3	rs13071836	A	G	0.141865	1008
3	rs7640589	C	T	0.141865	1008
3	rs13100468	T	G	0.141865	1008
3	rs117486179	T	G	0.0297619	1008
3	rs3109468	T	C	0.717262	1008
3	rs13063640	C	T	0.71627	1008
3	rs4855022	C	G	0.141865	1008
3	rs12629507	T	C	0.141865	1008
3	rs12629509	T	C	0.141865	1008
3	rs12152501	C	T	0.143849	1008
3	rs2718789	G	A	0.202381	1008
3	rs2718788	T	C	0.717262	1008
3	rs2718787	G	A	0.856151	1008
3	rs144758112	A	G	0.00198413	1008
3	rs76585683	T	G	0.00297619	1008
3	rs150850119	A	G	0.0347222	1008
3	rs2013483	C	A	0.71627	1008
3	rs57296786	C	T	0.138889	1008
3	rs2001603	G	A	0.717262	1008
3	rs34196490	G	A	0.139881	1008
3	rs2718783	C	T	0.856151	1008
3	rs2567643	A	G	0.717262	1008
3	rs3109469	C	T	0.71627	1008
3	rs144280114	A	T	0.0218254	1008
3	rs74896883	T	C	0.138889	1008
3	rs2567668	A	G	0.855159	1008
3	rs117769624	A	T	0.0367063	1008
3	rs12696490	C	A	0.71627	1008
3	rs4855023	G	A	0.855159	1008
3	rs34387717	C	G	0.71627	1008
3	rs3109470	G	A	0.71627	1008
3	rs3097712	C	G	0.71627	1008
3	rs2567666	G	A	0.855159	1008
3	rs2567665	T	C	0.71627	1008
3	rs2567664	G	T	0.855159	1008
3	rs13070997	A	G	0.135913	1008
3	rs11716918	C	A	0.137897	1008
3	rs2718781	A	C	0.855159	1008
3	rs2718780	G	A	0.857143	1008
3	rs2718779	A	G	0.857143	1008
3	rs16832348	A	G	0.143849	1008
3	rs79493028	C	T	0.0257937	1008
3	rs2718767	T	G	0.855159	1008
3	rs2567662	C	G	0.855159	1008
3	rs2718785	T	G	0.855159	1008
3	rs76937413	A	G	0.0119048	1008
3	rs117053751	T	C	0.189484	1008
3	rs2567661	C	G	0.855159	1008
3	rs2567660	C	G	0.855159	1008
3	rs2718784	C	A	0.854167	1008
3	rs117537256	G	A	0.0327381	1008
3	rs2879465	A	G	0.855159	1008
3	rs78343630	A	G	0.0456349	1008
3	rs2567659	T	A	0.855159	1008
3	rs2718782	A	C	0.855159	1008
3	rs2567658	A	G	0.855159	1008
3	rs12629463	A	G	0.143849	1008
3	rs2567657	A	G	0.855159	1008
3	rs150055820	C	G	0.00496032	1008
3	rs3097711	T	G	0.855159	1008
3	rs13097002	T	G	0.855159	1008
3	rs117011327	A	T	0.0277778	1008
3	rs7652199	C	T	0.855159	1008
3	rs62289640	C	T	0.855159	1008
3	rs10804885	T	C	0.139881	1008
3	rs2718792	C	G	0.530754	1008
3	rs117802085	A	G	0.0357143	1008
3	rs2718791	T	C	0.200397	1008
3	rs2567645	C	G	0.854167	1008
3	rs2718790	C	A	0.855159	1008
3	rs2567644	G	T	0.858135	1008
3	rs3109467	G	A	0.720238	1008
3	rs2718772	A	G	0.201389	1008
3	rs2718778	G	A	0.858135	1008
3	rs60349793	C	T	0.179563	1008
3	rs2262584	G	A	0.858135	1008
3	rs2436009	T	G	0.858135	1008
3	rs13090638	T	A	0.138889	1008
3	rs2718786	A	G	0.53373	1008
3	rs35678296	A	T	0.130952	1008
3	rs2339418	C	T	0.854167	1008
3	rs75503260	A	G	0.123016	1008
3	rs143000719	G	A	0.0257937	1008
3	rs2718795	G	A	0.854167	1008
3	rs2567648	G	C	0.854167	1008
3	rs2567647	G	A	0.854167	1008
3	rs116948480	T	G	0.0376984	1008
3	rs140167602	T	G	0.0238095	1008
3	rs2436010	G	A	0.855159	1008
3	rs79628709	G	T	0.0367063	1008
3	rs77026642	A	G	0.184524	1008
3	rs2567655	G	A	0.855159	1008
3	rs74508828	C	T	0.0367063	1008
3	rs141539495	G	T	0.014881	1008
3	rs2567654	A	G	0.854167	1008
3	rs2567653	C	A	0.854167	1008
3	rs2567652	A	G	0.854167	1008
3	rs144770282	C	T	0.0376984	1008
3	rs77269161	A	G	0.132937	1008
3	rs60408022	G	A	0.133929	1008
3	rs6798129	G	A	0.132937	1008
3	rs9810142	T	G	0.132937	1008
3	rs11926078	G	T	0.132937	1008
3	rs4339108	G	A	0.132937	1008
3	rs7616350	T	A	0.132937	1008
3	rs6784351	A	G	0.132937	1008
3	rs9812031	G	A	0.132937	1008
3	rs16832393	T	C	0.132937	1008
3	rs73884161	C	T	0.132937	1008
3	rs939041	G	A	0.132937	1008
3	rs74617612	G	C	0.15377	1008
3	rs7653021	T	C	0.132937	1008
3	rs148153282	T	G	0.00595238	1008
3	rs6443738	A	C	0.393849	1008
3	rs6443739	T	C	0.393849	1008
3	rs2008306	A	G	0.132937	1008
3	rs2008459	T	C	0.132937	1008
3	rs1807421	G	T	0.132937	1008
3	rs118072651	C	T	0.0367063	1008
3	rs12632136	G	C	0.126984	1008
3	rs57824956	A	G	0.132937	1008
3	rs146312161	A	G	0.0496032	1008
3	rs76349811	A	G	0.150794	1008
3	rs1518922	T	C	0.132937	1008
3	rs13092432	T	G	0.269841	1008
3	rs7619173	C	T	0.270833	1008
3	rs7617548	T	C	0.136905	1008
3	rs6443740	G	A	0.132937	1008
3	rs7653207	G	A	0.132937	1008
3	rs16832402	C	G	0.151786	1008
3	rs1518923	G	A	0.132937	1008
3	rs1518924	A	T	0.132937	1008
3	rs1518925	T	C	0.133929	1008
3	rs11916418	A	T	0.133929	1008
3	rs1518927	G	T	0.133929	1008
3	rs35443912	A	G	0.133929	1008
3	rs11922572	T	A	0.133929	1008
3	rs11919630	G	A	0.132937	1008
3	rs12633981	C	T	0.133929	1008
3	rs4608697	T	C	0.37996	1008
3	rs73884172	G	A	0.132937	1008
3	rs16832412	C	T	0.132937	1008
3	rs139043939	C	T	0.0347222	1008
3	rs9822494	A	G	0.133929	1008
3	rs1464243	G	A	0.132937	1008
3	rs62289651	T	C	0.154762	1008
3	rs61214608	T	C	0.133929	1008
3	rs16832423	T	G	0.133929	1008
3	rs2139181	T	C	0.541667	1008
3	rs6443741	A	C	0.537698	1008
3	rs12633623	A	G	0.124008	1008
3	rs12639038	C	T	0.124008	1008
3	rs7651166	C	T	0.144841	1008
3	rs7651261	C	T	0.269841	1008
3	rs7426980	C	T	0.536706	1008
3	rs6778227	C	T	0.53869	1008
3	rs1878874	A	T	0.380952	1008
3	rs9817763	G	A	0.265873	1008
3	rs9823644	G	A	0.536706	1008
3	rs150098277	A	G	0.267857	1008
3	rs6777339	C	A	0.267857	1008
3	rs2879464	G	A	0.684524	1008
3	rs12633750	C	A	0.53373	1008
3	rs7648923	G	A	0.154762	1008
3	rs7648950	C	A	0.532738	1008
3	rs114392981	A	G	0.0297619	1008
3	rs149293388	A	G	0.0178571	1008
3	rs55672338	T	A	0.376984	1008
3	rs9848098	A	G	0.501984	1008
3	rs1518933	G	A	0.357143	1008
3	rs183944362	C	T	0.015873	1008
3	rs1464242	T	C	0.378968	1008
3	rs9827725	T	C	0.518849	1008
3	rs1980215	A	G	0.375992	1008
3	rs12630517	G	A	0.139881	1008
3	rs12185930	C	T	0.378968	1008
3	rs78799327	A	G	0.139881	1008
3	rs13098382	T	C	0.377976	1008
3	rs76412676	G	A	0.139881	1008
3	rs79548230	A	G	0.139881	1008
3	rs9866774	A	G	0.376984	1008
3	rs9849736	T	C	0.515873	1008
3	rs142245917	C	T	0.138889	1008
3	rs191081764	C	G	0.047619	1008
3	rs6802142	A	G	0.375992	1008
3	rs62291664	A	G	0.0426587	1008
3	rs6791393	T	A	0.515873	1008
3	rs6778471	C	T	0.515873	1008
3	rs60371345	C	A	0.140873	1008
3	rs34253840	A	T	0.378968	1008
3	rs75373397	T	G	0.139881	1008
3	rs1518921	A	G	0.375992	1008
3	rs7635565	T	C	0.377976	1008
3	rs74284696	A	G	0.140873	1008
3	rs7629830	C	T	0.374008	1008
3	rs7630068	G	A	0.374008	1008
3	rs7431121	C	T	0.374008	1008
3	rs10937055	T	C	0.140873	1008
3	rs6807049	T	G	0.927579	1008
3	rs1518929	T	C	0.377976	1008
3	rs16832457	C	G	0.332341	1008
3	rs16832460	C	T	0.0396825	1008
3	rs56315204	T	C	0.371032	1008
3	rs142522036	G	A	0.139881	1008
3	rs6796797	G	T	0.372024	1008
3	rs6796905	G	A	0.373016	1008
3	rs2339416	T	C	0.515873	1008
3	rs118012541	G	A	0.0555556	1008
3	rs58571780	A	G	0.371032	1008
3	rs9812014	T	C	0.512897	1008
3	rs148455071	A	G	0.0238095	1008
3	rs74446079	C	A	0.139881	1008
3	rs116365425	G	A	0.139881	1008
3	rs58908054	A	G	0.372024	1008
3	rs148978562	C	T	0.0198413	1008
3	rs62291668	T	G	0.00297619	1008
3	rs75345620	C	T	0.139881	1008
3	rs9848969	A	C	0.514881	1008
3	rs2037305	T	C	0.927579	1008
3	rs13081180	C	T	0.138889	1008
3	rs11718683	A	T	0.138889	1008
3	rs183906483	A	C	0.0238095	1008
3	rs6767003	C	G	0.496032	1008
3	rs75307326	G	A	0.138889	1008
3	rs12485724	A	G	0.0575397	1008
3	rs12636303	G	A	0.138889	1008
3	rs1518931	A	G	0.497024	1008
3	rs11707175	G	A	0.139881	1008
3	rs78644132	T	C	0.138889	1008
3	rs9836763	T	C	0.497024	1008
3	rs76277308	G	A	0.0228175	1008
3	rs111568956	G	A	0.313492	1008
3	rs9863697	A	G	0.496032	1008
3	rs9826653	C	T	0.497024	1008
3	rs144977979	T	C	0.030754	1008
3	rs112296912	A	G	0.353175	1008
3	rs139025994	C	T	0.0178571	1008
3	rs12632938	G	A	0.356151	1008
3	rs12632946	C	G	0.356151	1008
3	rs6799604	T	C	0.356151	1008
3	rs117058457	T	A	0.0486111	1008
3	rs147867568	T	C	0.0565476	1008
3	rs62291669	T	C	0.0406746	1008
3	rs62291670	C	T	0.356151	1008
3	rs6809553	T	C	0.497024	1008
3	rs10937056	C	A	0.138889	1008
3	rs56266308	G	A	0.313492	1008
3	rs1568304	G	T	0.497024	1008
3	rs6804481	G	A	0.497024	1008
3	rs6801749	T	C	0.497024	1008
3	rs144122106	T	A	0.00694444	1008
3	rs1518932	G	C	0.138889	1008
3	rs733422	C	A	0.348214	1008
3	rs74284699	A	G	0.138889	1008
3	rs9846082	A	G	0.497024	1008
3	rs753073	C	T	0.138889	1008
3	rs11712988	A	C	0.138889	1008
3	rs9882065	C	T	0.498016	1008
3	rs17537703	A	G	0.357143	1008
3	rs57449529	A	G	0.0248016	1008
3	rs4855027	C	G	0.498016	1008
3	rs16848374	T	C	0.0257937	1008
3	rs79339987	C	T	0.138889	1008
3	rs9821187	G	T	0.138889	1008
3	rs9820920	C	T	0.138889	1008
3	rs115811468	G	C	0.102183	1008
3	rs1479166	G	A	0.00694444	1008
3	rs1479167	A	G	0.498016	1008
3	rs1479168	C	T	0.498016	1008
3	rs144425178	G	A	0.0575397	1008
3	rs17610058	T	C	0.357143	1008
3	rs373609271	G	T	0.0238095	1008
3	rs1842150	A	G	0.499008	1008
3	rs1871355	T	C	0.357143	1008
3	rs186630432	G	C	0.015873	1008
3	rs55966277	A	G	0.357143	1008
3	rs77185404	A	G	0.0555556	1008
3	rs9852290	G	A	0.366071	1008
3	rs137898755	A	G	0.00694444	1008
3	rs10937057	G	A	0.130952	1008
3	rs9839993	A	G	0.325397	1008
3	rs79269655	C	G	0.0327381	1008
3	rs7653260	G	A	0.327381	1008
3	rs9860472	C	T	0.458333	1008
3	rs118166824	A	G	0.0208333	1008
3	rs1382696	A	T	0.458333	1008
3	rs73055846	T	G	0.130952	1008
3	rs62291692	C	T	0.322421	1008
3	rs6443742	A	G	0.450397	1008
3	rs9816989	G	A	0.31746	1008
3	rs1013675	T	C	0.450397	1008
3	rs143934038	G	T	0.0386905	1008
3	rs12635338	T	C	0.31746	1008
3	rs139165342	G	A	0.0486111	1008
3	rs2127238	C	T	0.31746	1008
3	rs1966974	A	G	0.450397	1008
3	rs9841616	T	A	0.132937	1008
3	rs17610407	G	A	0.31746	1008
3	rs16832504	G	A	0.130952	1008
3	rs1351236	C	T	0.451389	1008
3	rs77793802	A	T	0.0109127	1008
3	rs1479162	A	G	0.722222	1008
3	rs9843266	C	A	0.319444	1008
3	rs77605571	G	A	0.130952	1008
3	rs78438447	C	A	0.130952	1008
3	rs9840344	C	T	0.319444	1008
3	rs77088139	C	A	0.130952	1008
3	rs1979407	T	G	0.31746	1008
3	rs1979408	G	A	0.31746	1008
3	rs1479163	T	C	0.450397	1008
3	rs79744475	C	T	0.0188492	1008
3	rs1479164	G	A	0.316468	1008
3	rs9872001	T	C	0.31746	1008
3	rs7614829	A	G	0.320437	1008
3	rs9862690	G	A	0.31746	1008
3	rs9825132	A	G	0.319444	1008
3	rs984485	A	T	0.319444	1008
3	rs9873013	C	A	0.446429	1008
3	rs1479165	T	C	0.31746	1008
3	rs62291695	A	G	0.316468	1008
3	rs4854917	C	T	0.470238	1008
3	rs79937564	A	G	0.161706	1008
3	rs984032	A	T	0.310516	1008
3	rs78537682	G	A	0.030754	1008
3	rs62291697	A	G	0.311508	1008
3	rs117968593	G	C	0.00793651	1008
3	rs4854918	T	C	0.132937	1008
3	rs17538643	T	C	0.311508	1008
3	rs11717567	C	T	0.132937	1008
3	rs149282043	C	T	0.00793651	1008
3	rs55688640	A	T	0.311508	1008
3	rs4855029	A	T	0.0327381	1008
3	rs17538705	T	C	0.34127	1008
3	rs9876513	G	A	0.446429	1008
3	rs11711948	A	G	0.134921	1008
3	rs9843646	A	G	0.723214	1008
3	rs111428484	G	A	0.444444	1008
3	rs74715670	A	G	0.27381	1008
3	rs11712595	T	A	0.132937	1008
3	rs77502708	T	C	0.132937	1008
3	rs1600296	A	G	0.030754	1008
3	rs11708101	C	A	0.132937	1008
3	rs9820600	C	A	0.447421	1008
3	rs4267641	C	G	0.445437	1008
3	rs148839107	G	T	0.0634921	1008
3	rs137881043	G	C	0.15873	1008
3	rs56123417	G	A	0.443452	1008
3	rs55844174	C	T	0.132937	1008
3	rs75533053	C	A	0.126984	1008
3	rs62291700	G	A	0.310516	1008
3	rs2199718	G	T	0.444444	1008
3	rs76632732	C	T	0.126984	1008
3	rs16832517	A	G	0.132937	1008
3	rs4855030	G	A	0.444444	1008
3	rs59668317	C	A	0.30754	1008
3	rs150267400	C	T	0.0595238	1008
3	rs12631415	G	A	0.688492	1008
3	rs4859120	C	A	0.6875	1008
3	rs60271973	A	G	0.243056	1008
3	rs6801673	T	C	0.243056	1008
3	rs11706935	A	G	0.243056	1008
3	rs117749955	G	A	0.015873	1008
3	rs6802408	C	A	0.338294	1008
3	rs9877541	A	C	0.0128968	1008
3	rs1817425	G	C	0.569444	1008
3	rs1817424	C	T	0.570437	1008
3	rs138742518	C	T	0.0664683	1008
3	rs9880954	T	C	0.570437	1008
3	rs10937058	C	T	0.37996	1008
3	rs6762456	T	G	0.950397	1008
3	rs1158707	A	G	0.37996	1008
3	rs16832533	A	C	0.570437	1008
3	rs4855031	C	A	0.570437	1008
3	rs80281612	G	C	0.241071	1008
3	rs150887045	G	A	0.0297619	1008
3	rs6763477	G	A	0.241071	1008
3	rs34797639	T	C	0.241071	1008
3	rs766100	A	G	0.570437	1008
3	rs1904310	G	A	0.329365	1008
3	rs1842153	G	C	0.570437	1008
3	rs2127239	T	A	0.570437	1008
3	rs2338740	A	G	0.570437	1008
3	rs746058	G	T	0.329365	1008
3	rs56400339	A	C	0.238095	1008
3	rs7622215	G	T	0.56746	1008
3	rs116212148	A	G	0.240079	1008
3	rs77943139	C	G	0.0873016	1008
3	rs77770688	A	G	0.238095	1008
3	rs6800615	A	G	0.56746	1008
3	rs6776327	C	G	0.329365	1008
3	rs1600295	C	T	0.950397	1008
3	rs73180413	C	T	0.329365	1008
3	rs10937059	G	A	0.56746	1008
3	rs9290720	G	A	0.569444	1008
3	rs11916545	C	T	0.569444	1008
3	rs142160948	G	A	0.0436508	1008
3	rs1479173	G	A	0.328373	1008
3	rs1479172	A	G	0.569444	1008
3	rs73180423	T	C	0.328373	1008
3	rs11719026	A	G	0.241071	1008
3	rs7631021	G	A	0.569444	1008
3	rs6788782	G	C	0.569444	1008
3	rs6789182	G	T	0.569444	1008
3	rs139106010	G	A	0.0198413	1008
3	rs182415888	T	A	0.0426587	1008
3	rs34098329	T	C	0.380952	1008
3	rs55793231	G	A	0.570437	1008
3	rs1842152	A	C	0.951389	1008
3	rs79490261	G	A	0.0863095	1008
3	rs1479171	G	A	0.380952	1008
3	rs73180429	A	G	0.332341	1008
3	rs766743	T	C	0.333333	1008
3	rs766742	G	C	0.380952	1008
3	rs735774	A	G	0.333333	1008
3	rs149300575	A	G	0.0644841	1008
3	rs76166252	C	T	0.0734127	1008
3	rs73887032	T	C	0.172619	1008
3	rs7609738	T	C	0.309524	1008
3	rs1479170	C	A	0.218254	1008
3	rs1842151	G	A	0.223214	1008
3	rs76186176	T	C	0.349206	1008
3	rs1351239	T	C	0.56746	1008
3	rs58906080	C	T	0.220238	1008
3	rs1351238	A	T	0.349206	1008
3	rs79195134	G	C	0.132937	1008
3	rs10513779	T	C	0.320437	1008
3	rs115550387	C	T	0.177579	1008
3	rs28445989	A	G	0.219246	1008
3	rs73057783	T	A	0.217262	1008
3	rs41330845	C	G	0.212302	1008
3	rs41429646	C	T	0.212302	1008
3	rs74410874	C	A	0.318452	1008
3	rs73180439	C	T	0.326389	1008
3	rs6779474	T	C	0.326389	1008
3	rs6766621	C	G	0.134921	1008
3	rs11924871	G	A	0.539683	1008
3	rs11917886	A	T	0.213294	1008
3	rs11917999	A	G	0.214286	1008
3	rs2338739	A	G	0.326389	1008
3	rs9790226	G	A	0.409722	1008
3	rs4855032	G	C	0.58631	1008
3	rs6770358	G	A	0.355159	1008
3	rs13084889	G	A	0.41369	1008
3	rs10937060	T	C	0.955357	1008
3	rs10937061	T	C	0.407738	1008
3	rs62289974	G	C	0.234127	1008
3	rs62289975	C	G	0.338294	1008
3	rs62289976	A	C	0.333333	1008
3	rs16832535	G	A	0.331349	1008
3	rs77129856	T	C	0.0992063	1008
3	rs57363469	G	A	0.232143	1008
3	rs6775873	G	A	0.232143	1008
3	rs6776298	G	A	0.335317	1008
3	rs62289978	G	A	0.331349	1008
3	rs76938559	T	G	0.331349	1008
3	rs6775284	G	A	0.335317	1008
3	rs6788442	T	C	0.335317	1008
3	rs60644369	A	G	0.108135	1008
3	rs6443744	G	A	0.431548	1008
3	rs57224030	T	G	0.320437	1008
3	rs144402705	C	T	0.015873	1008
3	rs9883966	A	T	0.429563	1008
3	rs16832543	C	G	0.325397	1008
3	rs61401493	G	A	0.320437	1008
3	rs6763311	A	G	0.325397	1008
3	rs139222707	G	T	0.0327381	1008
3	rs6443745	T	G	0.320437	1008
3	rs6443746	C	T	0.325397	1008
3	rs16832551	T	C	0.320437	1008
3	rs73061213	G	A	0.327381	1008
3	rs16832554	G	A	0.321429	1008
3	rs16832560	T	C	0.320437	1008
3	rs12497008	G	A	0.488095	1008
3	rs2291062	A	T	0.217262	1008
3	rs139110825	G	A	0.015873	1008
3	rs16832561	C	T	0.320437	1008
3	rs16832564	A	G	0.320437	1008
3	rs73061215	A	G	0.104167	1008
3	rs9875784	G	A	0.925595	1008
3	rs73061218	G	A	0.325397	1008
3	rs6769439	A	C	0.99504	1008
3	rs75191032	A	G	0.103175	1008
3	rs75585123	G	T	0.21627	1008
3	rs73180451	G	A	0.00694444	1008
3	rs79879633	G	A	0.193452	1008
3	rs142969166	A	C	0.031746	1008
3	rs6443747	A	T	0.172619	1008
3	rs73061225	C	T	0.115079	1008
3	rs78832581	G	T	0.15873	1008
3	rs6769562	C	T	0.157738	1008
3	rs188028246	G	T	0.00297619	1008
3	rs12690590	T	G	0.183532	1008
3	rs77122555	T	C	0.157738	1008
3	rs7427829	T	C	0.18254	1008
3	rs56173166	A	G	0.113095	1008
3	rs76014561	C	T	0.155754	1008
3	rs80076035	T	C	0.157738	1008
3	rs75072684	G	C	0.157738	1008
3	rs146218906	G	A	0.0287698	1008
3	rs10937062	T	C	0.457341	1008
3	rs59515788	A	G	0.159722	1008
3	rs59516818	A	C	0.15873	1008
3	rs142963396	G	A	0.0119048	1008
3	rs74571695	T	C	0.15873	1008
3	rs7430555	T	C	0.15873	1008
3	rs143197812	C	T	0.15873	1008
3	rs4855033	G	A	0.18254	1008
3	rs4854921	C	G	0.18254	1008
3	rs7429703	C	G	0.15873	1008
3	rs7430197	G	A	0.113095	1008
3	rs13068871	C	A	0.169643	1008
3	rs149077809	C	T	0.15873	1008
3	rs143086381	G	A	0.125992	1008
3	rs139391314	C	T	0.0287698	1008
3	rs112126546	A	G	0.15873	1008
3	rs7620465	C	T	0.582341	1008
3	rs7642475	A	G	0.34127	1008
3	rs7620577	C	T	0.160714	1008
3	rs4855034	T	C	0.15873	1008
3	rs3964729	A	C	0.18254	1008
3	rs75541400	G	A	0.125992	1008
3	rs79655699	G	A	0.15873	1008
3	rs9854461	T	C	0.456349	1008
3	rs77950386	G	A	0.15873	1008
3	rs74583045	A	T	0.125992	1008
3	rs9839776	C	T	0.195437	1008
3	rs6797094	T	G	0.457341	1008
3	rs9844139	C	G	0.18254	1008
3	rs9844882	G	A	0.18254	1008
3	rs73061246	C	G	0.113095	1008
3	rs74285510	C	T	0.15873	1008
3	rs150666970	G	A	0.161706	1008
3	rs143681139	T	C	0.161706	1008
3	rs76812636	A	C	0.15873	1008
3	rs78363889	T	A	0.159722	1008
3	rs76971514	G	A	0.157738	1008
3	rs7613532	A	G	0.362103	1008
3	rs79232365	A	G	0.155754	1008
3	rs113277715	G	A	0.157738	1008
3	rs13067618	C	G	0.202381	1008
3	rs113388712	T	C	0.157738	1008
3	rs114910465	G	A	0.0337302	1008
3	rs61432191	A	G	0.0337302	1008
3	rs6414490	C	T	0.612103	1008
3	rs6443748	G	A	0.517857	1008
3	rs76782611	G	A	0.145833	1008
3	rs75824135	T	C	0.145833	1008
3	rs79980961	C	T	0.145833	1008
3	rs6443749	T	C	0.505952	1008
3	rs79748014	A	C	0.0763889	1008
3	rs75304040	A	G	0.156746	1008
3	rs79750838	G	A	0.156746	1008
3	rs111637271	T	C	0.156746	1008
3	rs142060736	C	T	0.155754	1008
3	rs113690129	A	G	0.156746	1008
3	rs9842957	A	G	0.170635	1008
3	rs72497172	G	A	0.156746	1008
3	rs34977120	G	A	0.0337302	1008
3	rs73883949	A	G	0.0952381	1008
3	rs6414491	G	T	0.613095	1008
3	rs78648766	A	G	0.157738	1008
3	rs79496189	T	C	0.157738	1008
3	rs142484523	T	G	0.0505952	1008
3	rs9818320	T	C	0.169643	1008
3	rs9290723	A	T	0.175595	1008
3	rs73883951	A	C	0.0972222	1008
3	rs4103351	T	A	0.518849	1008
3	rs73061265	A	G	0.155754	1008
3	rs6443751	C	T	0.41369	1008
3	rs144530943	A	G	0.015873	1008
3	rs6803277	A	C	0.340278	1008
3	rs28712864	A	T	0.150794	1008
3	rs34417062	G	C	0.147817	1008
3	rs9823623	C	T	0.14881	1008
3	rs13081234	C	A	0.147817	1008
3	rs76637803	T	C	0.0297619	1008
3	rs13082254	G	A	0.147817	1008
3	rs13086529	A	G	0.14881	1008
3	rs10212364	G	T	0.149802	1008
3	rs9845058	G	A	0.320437	1008
3	rs146354982	G	A	0.00892857	1008
3	rs9290724	G	A	0.47123	1008
3	rs6443753	C	G	0.194444	1008
3	rs9290725	T	A	0.150794	1008
3	rs6443754	G	A	0.473214	1008
3	rs6443755	T	A	0.473214	1008
3	rs6443756	A	G	0.473214	1008
3	rs6798994	G	T	0.321429	1008
3	rs9838604	G	A	0.473214	1008
3	rs9842371	C	T	0.472222	1008
3	rs61694877	T	G	0.150794	1008
3	rs9853606	C	T	0.473214	1008
3	rs9873743	T	A	0.473214	1008
3	rs28385478	A	G	0.150794	1008
3	rs28597681	C	T	0.150794	1008
3	rs6769626	A	G	0.473214	1008
3	rs56981758	C	T	0.125992	1008
3	rs6800420	G	C	0.472222	1008
3	rs9870296	G	A	0.321429	1008
3	rs9837662	A	G	0.47123	1008
3	rs9842796	A	T	0.472222	1008
3	rs6443757	A	G	0.472222	1008
3	rs9882028	T	C	0.47123	1008
3	rs7355851	T	C	0.147817	1008
3	rs9828446	T	C	0.321429	1008
3	rs7426901	C	G	0.147817	1008
3	rs6792477	A	C	0.321429	1008
3	rs6414493	G	A	0.468254	1008
3	rs6803157	A	G	0.320437	1008
3	rs57968739	A	C	0.164683	1008
3	rs9823068	G	A	0.322421	1008
3	rs7617815	G	A	0.164683	1008
3	rs9865240	A	G	0.323413	1008
3	rs150925732	C	T	0.00198413	1008
3	rs140676139	C	A	0.0357143	1008
3	rs9871081	A	T	0.279762	1008
3	rs73061567	C	A	0.279762	1008
3	rs66715101	C	T	0.169643	1008
3	rs28650487	A	G	0.450397	1008
3	rs57362482	G	A	0.170635	1008
3	rs73061572	T	C	0.279762	1008
3	rs6784538	G	A	0.279762	1008
3	rs6808295	A	G	0.279762	1008
3	rs6784562	C	T	0.279762	1008
3	rs35392718	C	T	0.169643	1008
3	rs12634701	C	T	0.0714286	1008
3	rs3923072	T	G	0.279762	1008
3	rs3923173	A	G	0.280754	1008
3	rs3923172	C	A	0.279762	1008
3	rs6773690	A	C	0.280754	1008
3	rs9837502	G	C	0.281746	1008
3	rs4499648	C	A	0.28373	1008
3	rs4327434	C	T	0.28373	1008
3	rs6800127	T	A	0.167659	1008
3	rs4855035	T	G	0.207341	1008
3	rs77356515	G	T	0.174603	1008
3	rs11924735	C	T	0.175595	1008
3	rs9836348	A	G	0.180556	1008
3	rs11927844	C	T	0.175595	1008
3	rs6804544	G	C	0.175595	1008
3	rs57466566	T	C	0.175595	1008
3	rs4855036	T	A	0.0238095	1008
3	rs4558808	C	A	0.439484	1008
3	rs80318295	T	C	0.0257937	1008
3	rs4854922	G	A	0.179563	1008
3	rs78081751	G	A	0.031746	1008
3	rs79373861	G	A	0.0843254	1008
3	rs61689356	T	A	0.175595	1008
3	rs77753232	A	G	0.00198413	1008
3	rs66492443	A	G	0.555556	1008
3	rs76317796	C	T	0.0337302	1008
3	rs79693747	A	G	0.106151	1008
3	rs10937065	A	T	0.175595	1008
3	rs76953462	G	A	0.0863095	1008
3	rs117926559	G	A	0.0188492	1008
3	rs78418354	C	T	0.0873016	1008
3	rs149770414	A	G	0.0892857	1008
3	rs11923447	T	G	0.166667	1008
3	rs77685909	G	A	0.166667	1008
3	rs13092271	C	T	0.00496032	1008
3	rs9844617	C	A	0.165675	1008
3	rs116126097	G	A	0.169643	1008
3	rs78592962	C	T	0.19246	1008
3	rs77382051	C	T	0.19246	1008
3	rs57146472	A	G	0.19246	1008
3	rs60650353	T	C	0.19246	1008
3	rs114751586	C	T	0.00992063	1008
3	rs7631379	T	C	0.19246	1008
3	rs7619688	C	G	0.19246	1008
3	rs58746842	C	G	0.19246	1008
3	rs77565521	C	G	0.0376984	1008
3	rs73182303	G	A	0.392857	1008
3	rs76234275	G	A	0.194444	1008
3	rs4549321	A	C	0.0763889	1008
3	rs4510419	G	C	0.204365	1008
3	rs144240425	C	T	0.00793651	1008
3	rs118153593	T	G	0.0228175	1008
3	rs114600294	G	C	0.0406746	1008
3	rs75907840	T	G	0.0406746	1008
3	rs10470352	G	A	0.168651	1008
3	rs4434184	A	G	0.218254	1008
3	rs77255733	C	T	0.217262	1008
3	rs12496378	C	G	0.367063	1008
3	rs78043310	G	A	0.215278	1008
3	rs79454424	G	A	0.22619	1008
3	rs11915160	C	A	0.0406746	1008
3	rs77677339	G	A	0.0684524	1008
3	rs4575941	A	G	0.602183	1008
3	rs4459940	T	A	0.830357	1008
3	rs117674383	A	T	0.0634921	1008
3	rs9815225	A	C	0.134921	1008
3	rs12491867	G	A	0.185516	1008
3	rs6764999	A	G	0.858135	1008
3	rs58567301	G	A	0.185516	1008
3	rs75363174	G	A	0.185516	1008
3	rs61489040	C	T	0.0952381	1008
3	rs7614325	T	C	0.00198413	1008
3	rs73047533	G	A	0.094246	1008
3	rs12054399	T	C	0.194444	1008
3	rs7653630	C	T	0.868056	1008
3	rs73047536	A	G	0.094246	1008
3	rs7633815	A	C	0.635913	1008
3	rs6765739	T	C	0.350198	1008
3	rs73182316	G	A	0.35119	1008
3	rs187203610	C	T	0.0178571	1008
3	rs7610679	C	T	0.730159	1008
3	rs75008341	G	C	0.261905	1008
3	rs1345416	A	G	0.0367063	1008
3	rs11707593	C	T	0.0367063	1008
3	rs7614809	G	T	0.261905	1008
3	rs79482719	A	T	0.261905	1008
3	rs7620021	C	T	0.503968	1008
3	rs78961209	T	C	0.265873	1008
3	rs6790065	T	C	0.994048	1008
3	rs16832631	G	A	0.500992	1008
3	rs58758530	C	T	0.46627	1008
3	rs4855037	G	T	0.762897	1008
3	rs1558797	A	G	0.5	1008
3	rs1558798	G	T	0.5	1008
3	rs12489879	T	C	0.262897	1008
3	rs72622580	G	A	0.316468	1008
3	rs77863599	G	A	0.31746	1008
3	rs79596540	A	C	0.264881	1008
3	rs74925134	T	G	0.0446429	1008
3	rs4854923	A	T	0.680556	1008
3	rs11708435	G	C	0.264881	1008
3	rs4854924	A	G	0.181548	1008
3	rs4855038	C	A	0.181548	1008
3	rs72622581	A	C	0.316468	1008
3	rs16832636	A	G	0.316468	1008
3	rs74930825	A	T	0.264881	1008
3	rs12494855	A	G	0.316468	1008
3	rs4855039	T	A	0.762897	1008
3	rs6443761	T	A	0.763889	1008
3	rs6443762	T	C	0.763889	1008
3	rs7631680	G	A	0.758929	1008
3	rs12636757	T	C	0.319444	1008
3	rs78501211	G	A	0.264881	1008
3	rs7609683	A	G	0.763889	1008
3	rs12634404	G	A	0.319444	1008
3	rs59417114	C	T	0.179563	1008
3	rs6793883	C	T	0.179563	1008
3	rs74811931	C	A	0.142857	1008
3	rs1420636	G	C	0.0367063	1008
3	rs9840716	G	A	0.180556	1008
3	rs111999576	C	T	0.00496032	1008
3	rs1345415	T	C	0.0357143	1008
3	rs77514042	T	C	0.144841	1008
3	rs60892027	G	C	0.18254	1008
3	rs6799101	T	C	0.166667	1008
3	rs9846964	G	A	0.167659	1008
3	rs28591565	A	T	0.478175	1008
3	rs12492564	G	A	0.47619	1008
3	rs9871930	T	C	0.0357143	1008
3	rs6804868	T	C	0.479167	1008
3	rs6792695	G	A	0.44246	1008
3	rs78635816	G	C	0.260913	1008
3	rs181331116	G	A	0.0367063	1008
3	rs4855040	T	C	0.920635	1008
3	rs200454953	A	C	0.259921	1008
3	rs74624852	G	A	0.443452	1008
3	rs12495315	C	T	0.443452	1008
3	rs112082539	C	T	0.0367063	1008
3	rs6799631	C	T	0.920635	1008
3	rs9867994	G	A	0.0357143	1008
3	rs9812595	T	A	0.0357143	1008
3	rs9868748	G	A	0.479167	1008
3	rs9836014	A	G	0.0357143	1008
3	rs9840545	A	C	0.0357143	1008
3	rs4855041	C	G	0.444444	1008
3	rs4855042	G	A	0.0367063	1008
3	rs6443763	G	A	0.920635	1008
3	rs148898614	C	T	0.0218254	1008
3	rs78349912	T	C	0.443452	1008
3	rs6785445	C	A	0.479167	1008
3	rs4855043	T	C	0.478175	1008
3	rs2111181	G	A	0.0347222	1008
3	rs16832646	G	A	0.44246	1008
3	rs9881855	C	T	0.0347222	1008
3	rs16832650	C	A	0.44246	1008
3	rs13327557	G	C	0.0347222	1008
3	rs9812973	G	A	0.0357143	1008
3	rs75218934	G	A	0.0218254	1008
3	rs9817079	G	A	0.0357143	1008
3	rs59520472	C	T	0.0386905	1008
3	rs11923857	A	G	0.738095	1008
3	rs117517446	T	A	0.143849	1008
3	rs143484503	C	T	0.0367063	1008
3	rs12491011	T	C	0.920635	1008
3	rs11921285	T	G	0.443452	1008
3	rs16832653	C	G	0.443452	1008
3	rs74515363	G	A	0.44246	1008
3	rs78111420	T	C	0.443452	1008
3	rs78920239	A	G	0.44246	1008
3	rs76215800	G	A	0.443452	1008
3	rs6784550	A	G	0.920635	1008
3	rs56690288	G	A	0.438492	1008
3	rs57131224	A	T	0.258929	1008
3	rs4855044	G	A	0.444444	1008
3	rs16832660	A	C	0.587302	1008
3	rs74744009	G	A	0.0595238	1008
3	rs60955053	G	T	0.197421	1008
3	rs6779908	T	C	0.444444	1008
3	rs61187712	T	C	0.0406746	1008
3	rs75295920	G	A	0.444444	1008
3	rs1420638	G	A	0.739087	1008
3	rs1833241	G	A	0.0337302	1008
3	rs143491767	C	G	0.361111	1008
```
