## Supplementary material for "Characterization of shared and ancestry-specific signals driving complex traits using multi-ancestry fine-mapping": s2_ref.bim

```
3	rs118032143	0	180235852	A	G
3	rs140442087	0	180237372	A	G
3	rs55688049	0	180238212	T	A
3	rs78475365	0	180241553	T	C
3	rs117506242	0	180245856	A	T
3	rs146749205	0	180247046	T	C
3	rs117809947	0	180247073	G	A
3	rs188734876	0	180249239	G	T
3	rs149409096	0	180249622	C	T
3	rs1846159	0	180251192	G	C
3	rs118075655	0	180255350	G	A
3	rs577161805	0	180258864	C	G
3	rs80194748	0	180261410	T	C
3	rs116920932	0	180262311	C	T
3	rs74897296	0	180265134	A	G
3	rs79768371	0	180269548	C	T
3	rs118124400	0	180272879	C	T
3	rs145425522	0	180274101	C	T
3	rs142496070	0	180274671	T	C
3	rs79135719	0	180276572	T	A
3	rs34127127	0	180277923	C	T
3	rs146512210	0	180279172	A	G
3	rs4854980	0	180282620	G	A
3	rs12497999	0	180284747	T	C
3	rs142032179	0	180287458	T	C
3	rs13085325	0	180296459	A	T
3	rs78240864	0	180299533	A	G
3	rs74903199	0	180299822	A	G
3	rs6443700	0	180300803	T	G
3	rs12496529	0	180304277	A	C
3	rs146753391	0	180311503	G	T
3	rs141129753	0	180316003	A	G
3	rs141976772	0	180318552	C	T
3	rs141044571	0	180320394	G	A
3	rs2338574	0	180324590	T	C
3	rs78443925	0	180327404	A	G
3	rs118079716	0	180327501	C	T
3	rs28502565	0	180331435	A	G
3	rs116918398	0	180331795	G	A
3	rs11712658	0	180332955	A	G
3	rs61733583	0	180334458	C	T
3	rs59219887	0	180336997	T	C
3	rs7628538	0	180338486	A	T
3	rs145432061	0	180341961	A	C
3	rs2173303	0	180342293	G	A
3	rs77277134	0	180344594	T	C
3	rs117784101	0	180347392	A	G
3	rs76010718	0	180348422	G	C
3	rs869889	0	180348965	G	A
3	rs140732231	0	180354461	A	C
3	rs140011878	0	180356667	C	T
3	rs139151387	0	180357070	C	G
3	rs114151668	0	180357882	G	A
3	rs117642043	0	180359059	T	C
3	rs76628642	0	180367935	C	T
3	rs78794519	0	180368626	T	C
3	rs9647370	0	180369552	G	A
3	rs12629097	0	180369553	C	T
3	rs79329972	0	180369977	C	T
3	rs1401334	0	180372455	T	C
3	rs116957997	0	180375284	T	A
3	rs7631194	0	180376309	C	T
3	rs1356606	0	180377071	C	T
3	rs145334516	0	180380774	A	C
3	rs74929734	0	180381232	G	A
3	rs7647648	0	180382629	T	C
3	rs12496770	0	180385704	A	C
3	rs73185995	0	180386119	A	C
3	rs1607459	0	180388710	C	T
3	rs1518864	0	180389056	C	A
3	rs1518865	0	180389279	A	C
3	rs4854986	0	180392840	A	G
3	rs4854909	0	180393136	A	G
3	rs13061813	0	180394783	G	T
3	rs13083968	0	180396500	G	A
3	rs77242036	0	180396688	G	A
3	rs2292896	0	180396974	G	A
3	rs372648291	0	180397886	C	T
3	rs6790342	0	180398348	G	T
3	rs76992756	0	180399184	A	C
3	rs12485400	0	180399599	G	A
3	rs150778710	0	180401172	G	A
3	rs6764611	0	180401426	T	A
3	rs1474112	0	180402098	G	A
3	rs12152304	0	180403113	C	A
3	rs13075571	0	180405005	G	C
3	rs13075439	0	180405065	C	T
3	rs142779517	0	180405112	T	C
3	rs2338577	0	180405486	C	T
3	rs117060827	0	180405674	G	C
3	rs117245238	0	180406302	A	C
3	rs2338576	0	180407198	A	G
3	rs12497997	0	180409397	C	T
3	rs12488506	0	180409423	T	G
3	rs12491569	0	180409432	A	C
3	rs79563395	0	180409509	C	G
3	rs1401336	0	180410582	A	G
3	rs144475394	0	180410618	G	C
3	rs1518866	0	180411182	A	G
3	rs7617511	0	180411867	C	T
3	rs79944322	0	180411877	C	A
3	rs11917390	0	180412373	C	T
3	rs73187969	0	180412436	G	T
3	rs13087056	0	180413931	G	A
3	rs2139167	0	180414921	C	A
3	rs34798700	0	180417613	G	T
3	rs57150666	0	180421400	A	G
3	rs67423465	0	180421706	G	A
3	rs57129833	0	180422846	G	A
3	rs56238433	0	180422916	G	A
3	rs77258493	0	180423180	G	T
3	rs74910141	0	180424060	C	T
3	rs13073010	0	180424324	A	G
3	rs118186243	0	180424375	G	T
3	rs77272604	0	180424984	A	T
3	rs10937044	0	180425009	A	C
3	rs34130503	0	180425676	T	A
3	rs76294566	0	180426185	A	G
3	rs1464236	0	180427168	T	C
3	rs4854910	0	180427774	G	C
3	rs9858253	0	180429542	C	G
3	rs9835595	0	180432123	A	G
3	rs7628371	0	180433381	A	G
3	rs1914804	0	180433749	G	A
3	rs1914803	0	180433765	T	C
3	rs149976048	0	180433788	A	G
3	rs75810658	0	180435113	C	T
3	rs2090579	0	180435199	T	C
3	rs2090578	0	180435217	C	T
3	rs6765338	0	180435383	C	T
3	rs9862241	0	180435728	C	T
3	rs9866624	0	180435983	G	C
3	rs6771602	0	180436667	G	A
3	rs117034744	0	180436874	G	A
3	rs1401337	0	180437487	G	T
3	rs146901083	0	180437629	C	T
3	rs1518867	0	180437886	G	A
3	rs7649567	0	180438321	C	T
3	rs118105249	0	180438416	C	T
3	rs7627545	0	180438462	A	G
3	rs9833233	0	180440622	T	C
3	rs7614623	0	180440954	G	A
3	rs9817892	0	180440976	G	A
3	rs28687033	0	180443950	G	A
3	rs9290707	0	180444475	G	C
3	rs6808441	0	180445901	A	T
3	rs6443703	0	180446249	G	A
3	rs6443704	0	180447468	T	A
3	rs6443705	0	180447544	G	A
3	rs13079982	0	180448640	A	G
3	rs6779680	0	180449589	C	T
3	rs11714847	0	180449758	T	G
3	rs11714827	0	180452865	C	T
3	rs6791318	0	180453449	G	A
3	rs7622174	0	180455613	A	G
3	rs75339907	0	180458003	G	A
3	rs55890811	0	180459623	T	C
3	rs146999263	0	180460080	G	A
3	rs9863132	0	180460240	G	C
3	rs9863008	0	180460289	C	T
3	rs147170123	0	180460569	T	C
3	rs9290708	0	180461213	G	A
3	rs7630871	0	180463838	A	G
3	rs10937046	0	180464522	T	A
3	rs7612133	0	180464920	C	T
3	rs6768675	0	180466398	C	T
3	rs9871886	0	180467160	C	T
3	rs9834032	0	180467191	A	G
3	rs7649741	0	180468421	G	A
3	rs7649817	0	180468448	G	A
3	rs9845302	0	180469529	A	G
3	rs1518858	0	180469892	T	C
3	rs1518856	0	180470217	T	C
3	rs7611551	0	180470287	C	G
3	rs7611552	0	180470288	C	G
3	rs6780442	0	180471326	T	A
3	rs6780448	0	180471336	T	C
3	rs73190312	0	180471530	G	T
3	rs1518862	0	180471551	A	C
3	rs1518863	0	180471706	C	G
3	rs73190315	0	180471907	A	G
3	rs7620497	0	180472834	G	A
3	rs7642417	0	180472855	A	G
3	rs117195400	0	180472991	A	C
3	rs1401335	0	180473096	T	C
3	rs74484471	0	180473189	A	G
3	rs60581833	0	180473897	T	A
3	rs6443707	0	180474239	C	G
3	rs6443708	0	180474523	A	C
3	rs6443709	0	180474589	C	T
3	rs7638264	0	180474699	T	C
3	rs7648648	0	180474763	A	G
3	rs62289668	0	180475237	T	C
3	rs6794366	0	180475301	T	G
3	rs7649221	0	180475426	A	C
3	rs9854441	0	180476630	A	G
3	rs9817157	0	180476773	C	A
3	rs9841235	0	180476961	T	C
3	rs9821556	0	180477217	C	T
3	rs9841738	0	180477297	T	C
3	rs9822303	0	180477469	G	A
3	rs150304025	0	180477511	C	T
3	rs9859823	0	180477630	A	T
3	rs13078627	0	180477970	A	G
3	rs6773452	0	180478190	G	A
3	rs137900601	0	180478339	A	T
3	rs1850711	0	180478475	C	G
3	rs1850712	0	180478688	C	T
3	rs1518859	0	180478774	G	A
3	rs6443711	0	180479071	A	G
3	rs6443712	0	180479157	A	G
3	rs4535224	0	180479488	G	A
3	rs1518860	0	180479705	C	T
3	rs11927910	0	180480275	A	C
3	rs9838353	0	180480576	G	A
3	rs9843328	0	180481281	G	C
3	rs9290711	0	180481539	C	A
3	rs1607456	0	180481935	G	A
3	rs1607457	0	180482003	T	G
3	rs1607458	0	180482004	T	C
3	rs9848585	0	180482364	C	G
3	rs6787594	0	180482500	G	A
3	rs28849464	0	180482706	T	C
3	rs28842022	0	180482721	A	G
3	rs6803588	0	180483406	T	C
3	rs6791051	0	180483520	C	T
3	rs4381936	0	180484597	A	G
3	rs4381937	0	180484639	A	G
3	rs6810076	0	180485171	T	C
3	rs6773048	0	180485304	A	G
3	rs6773150	0	180485417	A	C
3	rs6761962	0	180485503	T	C
3	rs13323642	0	180486056	T	C
3	rs9846714	0	180487035	G	C
3	rs9846744	0	180487189	C	T
3	rs9846886	0	180487291	C	A
3	rs62289704	0	180487299	G	A
3	rs9809177	0	180487317	A	G
3	rs7640975	0	180488123	A	G
3	rs4854989	0	180488807	T	C
3	rs4621329	0	180488885	G	A
3	rs9858237	0	180489592	G	A
3	rs9858245	0	180489612	G	A
3	rs6791949	0	180489705	T	C
3	rs6792034	0	180489760	T	C
3	rs6803433	0	180490030	A	G
3	rs9290712	0	180490160	T	A
3	rs9883100	0	180490489	T	C
3	rs9883116	0	180490519	T	C
3	rs4521229	0	180490916	G	A
3	rs4277689	0	180491061	T	C
3	rs4642124	0	180491847	T	C
3	rs9681782	0	180492237	A	T
3	rs9681196	0	180492326	T	C
3	rs9683052	0	180492329	C	T
3	rs6789477	0	180492639	G	A
3	rs6765111	0	180492945	A	C
3	rs79077555	0	180493094	T	C
3	rs9823296	0	180493205	T	C
3	rs12330476	0	180493373	A	C
3	rs12330278	0	180493389	T	C
3	rs9879258	0	180493618	C	T
3	rs9824105	0	180493697	T	C
3	rs13101069	0	180494161	C	T
3	rs149482746	0	180494539	C	T
3	rs7618630	0	180494952	A	G
3	rs9822978	0	180494999	A	G
3	rs116379521	0	180495025	C	A
3	rs6443715	0	180495084	T	A
3	rs4287914	0	180495191	T	G
3	rs6809564	0	180495482	T	C
3	rs6775163	0	180495808	A	G
3	rs6799945	0	180495970	C	T
3	rs6764407	0	180496278	T	G
3	rs6775671	0	180496309	A	T
3	rs9833710	0	180497088	A	G
3	rs28891799	0	180497113	C	T
3	rs9816638	0	180497393	T	C
3	rs9834512	0	180497547	A	G
3	rs118018536	0	180497559	C	T
3	rs9816967	0	180497626	T	G
3	rs9821930	0	180498342	T	C
3	rs9844639	0	180499212	A	G
3	rs9827893	0	180499783	T	C
3	rs9811932	0	180499898	C	T
3	rs9812381	0	180500038	G	A
3	rs9812256	0	180500117	C	T
3	rs9812547	0	180500140	G	A
3	rs9812671	0	180500156	G	A
3	rs9812881	0	180500460	C	T
3	rs9653990	0	180500908	A	G
3	rs9290713	0	180501004	C	A
3	rs9290714	0	180502051	T	C
3	rs6778013	0	180502170	A	G
3	rs6766757	0	180502193	T	C
3	rs9823649	0	180502401	G	A
3	rs9823719	0	180502615	C	T
3	rs151000243	0	180504124	T	C
3	rs7652865	0	180504194	G	C
3	rs6443716	0	180504523	C	G
3	rs6443717	0	180504726	T	C
3	rs6764449	0	180505315	G	A
3	rs6791412	0	180505539	A	G
3	rs34609297	0	180505609	T	C
3	rs192827617	0	180506092	G	C
3	rs6767847	0	180506267	G	A
3	rs6767778	0	180506364	C	G
3	rs6783413	0	180506706	T	C
3	rs7431781	0	180507064	A	G
3	rs9868780	0	180507118	A	G
3	rs9831446	0	180507186	C	T
3	rs9831744	0	180507355	C	T
3	rs9851893	0	180507444	T	C
3	rs9836441	0	180507856	G	A
3	rs7626344	0	180508164	A	G
3	rs7626547	0	180508340	A	G
3	rs7648702	0	180508346	C	G
3	rs7629344	0	180509108	A	C
3	rs7619354	0	180509383	T	C
3	rs6443718	0	180509595	C	A
3	rs6763425	0	180510478	C	A
3	rs6443719	0	180510752	G	A
3	rs9815468	0	180511493	A	C
3	rs4257549	0	180512367	G	A
3	rs6773765	0	180513363	G	T
3	rs9869492	0	180514739	C	T
3	rs9865325	0	180514892	T	C
3	rs9865794	0	180515157	T	G
3	rs9846227	0	180515164	G	T
3	rs9846799	0	180515741	C	T
3	rs9812962	0	180515852	A	G
3	rs9870649	0	180515863	T	G
3	rs9870966	0	180516076	T	A
3	rs9851803	0	180516410	G	A
3	rs11927242	0	180516620	T	C
3	rs6787094	0	180516934	G	A
3	rs6787189	0	180516983	G	A
3	rs6787308	0	180517120	G	T
3	rs6443720	0	180517601	C	A
3	rs13071173	0	180517701	G	A
3	rs9862041	0	180518256	C	T
3	rs112731031	0	180518532	A	G
3	rs28767212	0	180518779	T	C
3	rs13323966	0	180518812	C	A
3	rs9829712	0	180519400	A	G
3	rs9867655	0	180519488	C	T
3	rs6792152	0	180520016	T	A
3	rs149698418	0	180520101	C	T
3	rs9835161	0	180520486	A	G
3	rs952758	0	180520629	T	C
3	rs6795421	0	180520800	T	C
3	rs9839977	0	180521199	A	G
3	rs6443721	0	180521624	A	G
3	rs9828390	0	180522578	T	A
3	rs34691288	0	180522750	T	C
3	rs9851671	0	180523784	A	G
3	rs16832027	0	180523951	C	A
3	rs12635682	0	180524108	A	G
3	rs77727304	0	180524222	A	T
3	rs7640601	0	180524764	G	C
3	rs148250564	0	180524807	T	C
3	rs13078199	0	180527105	T	C
3	rs16832041	0	180530195	T	C
3	rs1949547	0	180530726	T	C
3	rs9827630	0	180531131	G	A
3	rs117289926	0	180531133	A	G
3	rs35819739	0	180531845	A	C
3	rs9869882	0	180531941	A	G
3	rs9838229	0	180533251	C	A
3	rs12636858	0	180534672	T	A
3	rs4488266	0	180535405	C	T
3	rs2139551	0	180536365	A	G
3	rs146125941	0	180537946	G	T
3	rs78973035	0	180538529	G	A
3	rs79888892	0	180538650	C	T
3	rs77021396	0	180538838	G	A
3	rs7651525	0	180538864	G	A
3	rs10937048	0	180539392	A	G
3	rs6779666	0	180541475	T	C
3	rs13066325	0	180541598	C	A
3	rs62291374	0	180543409	A	G
3	rs78274893	0	180543615	C	T
3	rs12634070	0	180544880	C	T
3	rs4854992	0	180545384	C	T
3	rs6786975	0	180546916	G	A
3	rs181506712	0	180547217	C	A
3	rs7618914	0	180548023	G	C
3	rs73173864	0	180548034	C	G
3	rs6800229	0	180549309	A	G
3	rs6782299	0	180550702	G	T
3	rs1879248	0	180551214	C	T
3	rs4854994	0	180552153	A	G
3	rs6789762	0	180553294	C	T
3	rs6443723	0	180554282	C	G
3	rs55696860	0	180555866	T	G
3	rs75334485	0	180556216	T	A
3	rs75769354	0	180556236	G	C
3	rs1915104	0	180556904	C	A
3	rs76670159	0	180558072	G	T
3	rs138790516	0	180558231	T	C
3	rs13067678	0	180559330	A	G
3	rs79910360	0	180560850	T	G
3	rs35769354	0	180561371	G	A
3	rs12054396	0	180563084	A	C
3	rs73173875	0	180563228	G	T
3	rs6443724	0	180565309	T	A
3	rs6767560	0	180566221	G	T
3	rs12634168	0	180566334	T	G
3	rs11710238	0	180566933	C	T
3	rs2176817	0	180567642	T	C
3	rs11919131	0	180567837	C	T
3	rs6804505	0	180568052	C	T
3	rs2337742	0	180568799	T	C
3	rs9841774	0	180568995	G	A
3	rs6763214	0	180570315	G	A
3	rs6763026	0	180570320	C	T
3	rs6443725	0	180571369	A	G
3	rs6782100	0	180571624	T	G
3	rs80286986	0	180571862	G	A
3	rs1401974	0	180572731	G	A
3	rs2139552	0	180573845	G	A
3	rs2176818	0	180574033	C	G
3	rs6443726	0	180574056	C	T
3	rs9869598	0	180574827	G	C
3	rs6443727	0	180575169	C	A
3	rs9866342	0	180575699	T	C
3	rs12106669	0	180575785	A	G
3	rs9870330	0	180575896	T	C
3	rs2337743	0	180576673	T	A
3	rs145927283	0	180577140	C	T
3	rs2337744	0	180577422	G	A
3	rs2337745	0	180577458	C	T
3	rs13322827	0	180577588	C	T
3	rs10937050	0	180578261	T	C
3	rs7643631	0	180578829	A	G
3	rs7621694	0	180578880	C	T
3	rs2139553	0	180579452	T	C
3	rs11926464	0	180579805	G	A
3	rs11918710	0	180579810	A	G
3	rs9872344	0	180580126	G	T
3	rs9877011	0	180580843	C	T
3	rs9821815	0	180581039	T	G
3	rs79082534	0	180582058	G	T
3	rs9882698	0	180582101	C	A
3	rs9827601	0	180582313	T	C
3	rs3866226	0	180582654	G	A
3	rs12629579	0	180583081	G	A
3	rs11919290	0	180583256	T	C
3	rs62291379	0	180583855	T	C
3	rs58295666	0	180583963	A	G
3	rs114027682	0	180583988	C	A
3	rs56344891	0	180584478	G	C
3	rs11916345	0	180584571	C	A
3	rs1607678	0	180584718	C	T
3	rs1607677	0	180584955	A	T
3	rs11928153	0	180586448	C	T
3	rs2037370	0	180586485	G	C
3	rs13097891	0	180587012	C	A
3	rs7629795	0	180588184	T	A
3	rs875250	0	180588841	G	T
3	rs75992703	0	180589080	C	A
3	rs2002737	0	180589526	G	C
3	rs62291394	0	180589804	G	A
3	rs34312605	0	180590297	C	T
3	rs13074054	0	180590560	A	G
3	rs7652388	0	180591749	A	G
3	rs7630922	0	180592360	G	C
3	rs184153932	0	180594856	A	G
3	rs10937052	0	180596918	T	C
3	rs11714331	0	180596979	T	C
3	rs6802529	0	180597333	C	T
3	rs28653173	0	180597601	A	G
3	rs73176316	0	180599189	C	G
3	rs13096210	0	180599318	C	T
3	rs6794213	0	180599791	C	T
3	rs34076708	0	180601384	C	T
3	rs35788298	0	180604010	T	C
3	rs16832128	0	180604508	G	A
3	rs12635771	0	180605123	A	T
3	rs35023816	0	180606092	G	A
3	rs55865077	0	180607193	C	T
3	rs62291400	0	180607245	T	C
3	rs116843400	0	180607260	G	A
3	rs140410994	0	180607539	G	A
3	rs62291401	0	180607638	G	A
3	rs62291402	0	180608917	G	A
3	rs62291403	0	180608921	A	T
3	rs13063712	0	180610908	G	A
3	rs34315079	0	180610967	A	C
3	rs6778573	0	180611427	T	A
3	rs4854996	0	180612419	T	G
3	rs141250575	0	180612902	G	T
3	rs13098541	0	180613118	T	C
3	rs62291406	0	180614002	C	A
3	rs62291407	0	180614218	G	T
3	rs139303630	0	180614921	G	A
3	rs34133935	0	180615583	T	C
3	rs35709455	0	180616616	G	A
3	rs117226494	0	180617388	G	A
3	rs55766304	0	180617647	G	C
3	rs11715430	0	180617690	G	A
3	rs7635754	0	180619838	T	C
3	rs13085612	0	180619924	C	T
3	rs13086336	0	180620256	C	T
3	rs7652884	0	180622375	A	G
3	rs71312197	0	180622897	C	T
3	rs34796896	0	180623255	G	A
3	rs2090719	0	180623297	C	G
3	rs7645677	0	180623491	T	G
3	rs11923808	0	180624548	A	G
3	rs62291413	0	180624810	A	T
3	rs62291414	0	180624900	T	C
3	rs35014965	0	180625279	A	G
3	rs76055264	0	180625735	A	T
3	rs4854997	0	180625961	T	C
3	rs502414	0	180626951	C	T
3	rs117044365	0	180627176	G	C
3	rs496250	0	180627303	G	A
3	rs4854998	0	180627452	C	A
3	rs57524798	0	180628040	G	A
3	rs143750238	0	180628311	A	G
3	rs34312705	0	180629092	G	T
3	rs1805562	0	180629399	G	T
3	rs34455584	0	180630191	A	G
3	rs1805579	0	180630565	T	C
3	rs1805584	0	180632030	T	C
3	rs1805563	0	180632126	T	G
3	rs1805585	0	180632315	A	G
3	rs1805564	0	180633485	G	A
3	rs7622390	0	180635474	T	C
3	rs1805565	0	180635936	G	A
3	rs1011927	0	180636744	A	G
3	rs502618	0	180637448	T	C
3	rs11717953	0	180637665	A	G
3	rs512735	0	180638491	G	A
3	rs534630	0	180638648	A	G
3	rs9859769	0	180638885	T	C
3	rs1805567	0	180639252	A	G
3	rs16832165	0	180641664	A	G
3	rs34161981	0	180641807	C	T
3	rs570123	0	180643064	G	A
3	rs1805569	0	180646027	C	T
3	rs565857	0	180646260	A	G
3	rs1805571	0	180646631	G	A
3	rs1805572	0	180647263	T	C
3	rs1805589	0	180647410	C	T
3	rs482840	0	180647762	A	G
3	rs484550	0	180647920	G	A
3	rs117249844	0	180648360	C	T
3	rs3774050	0	180648682	G	A
3	rs549036	0	180649568	A	G
3	rs28544188	0	180649595	T	C
3	rs35080573	0	180649596	A	G
3	rs536127	0	180650962	G	A
3	rs13093137	0	180651723	C	A
3	rs13097727	0	180651870	C	G
3	rs10490806	0	180654807	A	G
3	rs756391	0	180654916	T	C
3	rs117478781	0	180657217	G	A
3	rs77085130	0	180657707	A	G
3	rs567741	0	180657833	C	G
3	rs1805573	0	180657880	C	T
3	rs1805574	0	180658176	T	C
3	rs524005	0	180658544	G	A
3	rs13071004	0	180659905	A	G
3	rs13095562	0	180660778	T	C
3	rs138502074	0	180661836	C	A
3	rs13083851	0	180662287	A	T
3	rs484824	0	180663205	T	C
3	rs9879060	0	180664042	A	G
3	rs12186104	0	180664162	A	G
3	rs117568483	0	180664331	G	A
3	rs1805599	0	180665942	G	A
3	rs1805576	0	180667565	C	G
3	rs1805577	0	180668111	C	G
3	rs9835573	0	180668722	C	T
3	rs143229981	0	180669529	A	C
3	rs12633492	0	180669741	G	C
3	rs741503	0	180670235	G	T
3	rs479475	0	180670598	T	A
3	rs75340650	0	180671759	T	A
3	rs35751112	0	180672927	C	T
3	rs1805603	0	180673354	T	C
3	rs1805604	0	180673936	C	T
3	rs1805605	0	180673962	C	G
3	rs1805615	0	180675214	T	C
3	rs117422607	0	180676155	T	G
3	rs35815802	0	180678965	A	G
3	rs1805620	0	180680013	G	C
3	rs73884124	0	180682385	G	A
3	rs6763069	0	180686365	T	A
3	rs13076860	0	180687597	T	A
3	rs13076861	0	180687598	T	A
3	rs76972704	0	180690255	T	C
3	rs1010471	0	180691092	G	A
3	rs1805606	0	180693504	C	T
3	rs62291435	0	180696550	A	G
3	rs1058382	0	180698128	A	T
3	rs6799476	0	180698130	T	C
3	rs79629055	0	180698438	G	A
3	rs1805607	0	180699321	A	G
3	rs1805631	0	180699601	A	G
3	rs117800767	0	180700083	G	C
3	rs2601	0	180700150	A	G
3	rs1051411	0	180702240	C	T
3	rs1805636	0	180703214	C	T
3	rs3026213	0	180707961	C	T
3	rs78971347	0	180709026	C	T
3	rs6770368	0	180709187	T	G
3	rs6763935	0	180710772	C	G
3	rs6776895	0	180710861	T	C
3	rs6777005	0	180711004	T	C
3	rs62291437	0	180711887	A	G
3	rs13073459	0	180713021	A	G
3	rs7620793	0	180713903	C	T
3	rs9810292	0	180714307	T	G
3	rs74612918	0	180714414	C	G
3	rs4855000	0	180716130	C	G
3	rs150811662	0	180716214	C	T
3	rs115899054	0	180717394	A	G
3	rs112417788	0	180717524	G	A
3	rs4289345	0	180717981	A	G
3	rs140728351	0	180718116	G	A
3	rs9755301	0	180718146	A	G
3	rs141370869	0	180718703	T	A
3	rs4855001	0	180719306	G	C
3	rs4855002	0	180719447	C	T
3	rs4855003	0	180719479	A	G
3	rs4855004	0	180719582	C	T
3	rs117852115	0	180722078	G	A
3	rs7644289	0	180723087	T	C
3	rs28867829	0	180723870	G	A
3	rs7638592	0	180724643	G	A
3	rs7616419	0	180724855	A	G
3	rs183263986	0	180725192	G	T
3	rs35244474	0	180725823	T	C
3	rs34713525	0	180725902	G	A
3	rs10470517	0	180726056	T	C
3	rs61263335	0	180727215	A	G
3	rs34456631	0	180728136	C	T
3	rs11705702	0	180728415	G	C
3	rs71312200	0	180729148	A	T
3	rs113148038	0	180729896	T	G
3	rs117251622	0	180730013	C	G
3	rs7638244	0	180730244	G	A
3	rs62289566	0	180731458	C	T
3	rs77842901	0	180731908	T	A
3	rs16832256	0	180732505	C	A
3	rs7647398	0	180733150	C	T
3	rs6443732	0	180733341	G	A
3	rs11711326	0	180733746	G	C
3	rs77025239	0	180734185	G	A
3	rs11715401	0	180735825	A	T
3	rs9855852	0	180735836	A	G
3	rs10049181	0	180736253	T	C
3	rs34293605	0	180737641	T	G
3	rs4855007	0	180738372	C	G
3	rs13086883	0	180738530	C	T
3	rs11711791	0	180738859	G	A
3	rs4855008	0	180739696	T	C
3	rs4855009	0	180739934	A	T
3	rs1897422	0	180741070	G	A
3	rs13089835	0	180741862	T	C
3	rs80167953	0	180743946	T	A
3	rs1897421	0	180744625	G	A
3	rs144987344	0	180744823	G	A
3	rs79239986	0	180744858	C	G
3	rs16832267	0	180745210	G	C
3	rs876174	0	180748561	T	C
3	rs741501	0	180749249	G	T
3	rs9869030	0	180750277	C	T
3	rs62289571	0	180751175	C	T
3	rs4855011	0	180751651	T	C
3	rs6783677	0	180751808	G	A
3	rs6783597	0	180751892	C	G
3	rs13096176	0	180752138	C	T
3	rs16832272	0	180752365	C	T
3	rs13060352	0	180753383	G	C
3	rs9852289	0	180754046	A	G
3	rs35607144	0	180755882	C	T
3	rs57284276	0	180757059	A	G
3	rs35077784	0	180758644	G	A
3	rs79444704	0	180758859	G	C
3	rs34095791	0	180760431	G	A
3	rs62289575	0	180761638	C	A
3	rs112171696	0	180761900	A	G
3	rs4855013	0	180763497	A	T
3	rs4855014	0	180763555	T	C
3	rs6782579	0	180764204	A	G
3	rs6807057	0	180764312	G	T
3	rs10513778	0	180765374	T	C
3	rs12630851	0	180765861	C	T
3	rs9823323	0	180766698	C	T
3	rs73046190	0	180766952	G	A
3	rs1001416	0	180768320	T	G
3	rs1001417	0	180768642	G	C
3	rs13092557	0	180769147	G	A
3	rs9868636	0	180771036	T	A
3	rs1805608	0	180771973	T	C
3	rs1805609	0	180772171	T	A
3	rs1805610	0	180772241	C	T
3	rs1805201	0	180772747	G	C
3	rs1805645	0	180774428	G	A
3	rs1805646	0	180774673	G	A
3	rs1805206	0	180774847	C	A
3	rs1805611	0	180774987	A	T
3	rs1805207	0	180775134	C	T
3	rs1806190	0	180778763	T	C
3	rs34193500	0	180779152	A	G
3	rs6776369	0	180779547	G	A
3	rs6793047	0	180780842	T	C
3	rs4854912	0	180781100	C	T
3	rs2216427	0	180785697	C	G
3	rs6775889	0	180786608	A	T
3	rs12638820	0	180787494	G	A
3	rs140142764	0	180788483	G	A
3	rs138977875	0	180788614	T	C
3	rs13064866	0	180789706	G	T
3	rs112011743	0	180789970	T	C
3	rs57168014	0	180789980	C	T
3	rs62289594	0	180791065	C	A
3	rs62289595	0	180791117	G	A
3	rs2216428	0	180791551	C	T
3	rs148007111	0	180791701	C	T
3	rs9829172	0	180792196	C	T
3	rs13062475	0	180792579	T	C
3	rs62289596	0	180794914	G	C
3	rs34196661	0	180796379	C	A
3	rs201334713	0	180797248	G	T
3	rs12635178	0	180797921	T	G
3	rs13086700	0	180798672	A	G
3	rs13086738	0	180798727	A	G
3	rs78708083	0	180799585	C	T
3	rs4855015	0	180799879	A	C
3	rs3849428	0	180802537	C	T
3	rs3860517	0	180804471	G	A
3	rs57671339	0	180805770	C	G
3	rs73176356	0	180806268	A	G
3	rs4855017	0	180807615	C	G
3	rs79627787	0	180807838	C	T
3	rs117475574	0	180808337	G	A
3	rs1897424	0	180808344	A	G
3	rs6803773	0	180808921	A	T
3	rs1968217	0	180809911	T	G
3	rs4855018	0	180812691	A	G
3	rs9858313	0	180812993	G	A
3	rs9858365	0	180813165	C	T
3	rs34331582	0	180813831	C	A
3	rs16832296	0	180816509	C	T
3	rs9870874	0	180816853	T	A
3	rs142900284	0	180817692	A	C
3	rs74675191	0	180820584	A	T
3	rs370027739	0	180824649	G	T
3	rs11710991	0	180824830	T	C
3	rs2006786	0	180826524	T	C
3	rs11708192	0	180826998	T	G
3	rs35212830	0	180827808	A	G
3	rs117324695	0	180828181	T	C
3	rs72497168	0	180828668	A	T
3	rs16832299	0	180829255	G	C
3	rs35032109	0	180829652	G	C
3	rs918253	0	180830337	T	C
3	rs9859557	0	180830910	A	T
3	rs118025775	0	180831781	A	G
3	rs2543163	0	180831977	G	A
3	rs6801189	0	180832739	A	G
3	rs9853264	0	180833269	T	A
3	rs12634129	0	180836848	T	C
3	rs375350211	0	180837660	C	T
3	rs139718694	0	180838412	C	T
3	rs4855019	0	180838644	C	T
3	rs62289605	0	180839048	T	G
3	rs80011256	0	180839095	T	C
3	rs4456860	0	180840488	C	T
3	rs191264720	0	180844213	T	G
3	rs13075474	0	180845657	T	A
3	rs147125802	0	180845831	A	C
3	rs11713600	0	180846831	C	G
3	rs12637938	0	180847721	T	C
3	rs149385110	0	180848257	C	T
3	rs13077245	0	180849619	G	A
3	rs13099980	0	180849768	T	A
3	rs13077643	0	180849838	G	A
3	rs11717945	0	180850561	C	A
3	rs72497169	0	180851204	T	C
3	rs4854913	0	180851257	A	T
3	rs13100379	0	180853192	C	A
3	rs62289619	0	180853911	A	G
3	rs12637101	0	180855438	C	T
3	rs6784620	0	180856453	T	A
3	rs11708198	0	180857105	T	A
3	rs73884137	0	180857133	C	T
3	rs12635535	0	180860415	A	G
3	rs55919760	0	180860434	A	G
3	rs9790229	0	180862154	A	G
3	rs117778407	0	180862382	T	C
3	rs3109465	0	180864735	G	A
3	rs141258358	0	180866031	A	G
3	rs2718777	0	180866296	C	T
3	rs73176365	0	180866566	C	T
3	rs76679814	0	180870908	T	C
3	rs76627940	0	180871789	C	T
3	rs13065466	0	180871913	G	A
3	rs13065310	0	180871950	C	T
3	rs55975662	0	180872919	G	A
3	rs13071279	0	180872987	C	A
3	rs13071836	0	180873343	A	G
3	rs7640589	0	180873584	C	T
3	rs13100468	0	180874238	T	G
3	rs117486179	0	180874559	T	G
3	rs3109468	0	180874562	T	C
3	rs13063640	0	180876961	C	T
3	rs4855022	0	180879878	C	G
3	rs12629507	0	180880563	T	C
3	rs12629509	0	180880582	T	C
3	rs12152501	0	180881223	C	T
3	rs2718789	0	180885472	G	A
3	rs2718788	0	180885648	T	C
3	rs2718787	0	180885659	G	A
3	rs144758112	0	180885747	A	G
3	rs76585683	0	180885912	T	G
3	rs150850119	0	180886283	A	G
3	rs2013483	0	180887101	C	A
3	rs57296786	0	180887112	C	T
3	rs2001603	0	180887157	G	A
3	rs34196490	0	180890280	G	A
3	rs2718783	0	180890956	C	T
3	rs2567643	0	180891515	A	G
3	rs3109469	0	180893577	C	T
3	rs144280114	0	180893731	A	T
3	rs74896883	0	180894780	T	C
3	rs2567668	0	180896383	A	G
3	rs117769624	0	180897898	A	T
3	rs12696490	0	180899278	C	A
3	rs4855023	0	180900051	G	A
3	rs34387717	0	180900955	C	G
3	rs3109470	0	180901042	G	A
3	rs3097712	0	180901098	C	G
3	rs2567666	0	180901707	G	A
3	rs2567665	0	180902019	T	C
3	rs2567664	0	180902987	G	T
3	rs13070997	0	180903028	A	G
3	rs11716918	0	180904082	C	A
3	rs2718781	0	180905071	A	C
3	rs2718780	0	180906054	G	A
3	rs2718779	0	180906059	A	G
3	rs16832348	0	180907309	A	G
3	rs79493028	0	180907314	C	T
3	rs2718767	0	180910040	T	G
3	rs2567662	0	180910389	C	G
3	rs2718785	0	180911775	T	G
3	rs76937413	0	180911819	A	G
3	rs117053751	0	180911881	T	C
3	rs2567661	0	180912018	C	G
3	rs2567660	0	180912675	C	G
3	rs2718784	0	180913191	C	A
3	rs117537256	0	180913256	G	A
3	rs2879465	0	180913521	A	G
3	rs78343630	0	180914896	A	G
3	rs2567659	0	180915017	T	A
3	rs2718782	0	180916527	A	C
3	rs2567658	0	180916710	A	G
3	rs12629463	0	180917316	A	G
3	rs2567657	0	180917370	A	G
3	rs150055820	0	180917491	C	G
3	rs3097711	0	180918754	T	G
3	rs13097002	0	180919081	T	G
3	rs117011327	0	180922366	A	T
3	rs7652199	0	180923273	C	T
3	rs62289640	0	180923593	C	T
3	rs10804885	0	180928466	T	C
3	rs2718792	0	180930048	C	G
3	rs117802085	0	180930740	A	G
3	rs2718791	0	180931395	T	C
3	rs2567645	0	180931852	C	G
3	rs2718790	0	180932119	C	A
3	rs2567644	0	180938727	G	T
3	rs3109467	0	180941868	G	A
3	rs2718772	0	180943426	A	G
3	rs2718778	0	180944824	G	A
3	rs60349793	0	180945062	C	T
3	rs2262584	0	180945121	G	A
3	rs2436009	0	180945728	T	G
3	rs13090638	0	180948059	T	A
3	rs2718786	0	180952891	A	G
3	rs35678296	0	180954118	A	T
3	rs2339418	0	180954916	C	T
3	rs75503260	0	180955515	A	G
3	rs143000719	0	180956193	G	A
3	rs2718795	0	180956360	G	A
3	rs2567648	0	180958684	G	C
3	rs2567647	0	180958933	G	A
3	rs116948480	0	180959150	T	G
3	rs140167602	0	180961460	T	G
3	rs2436010	0	180964147	G	A
3	rs79628709	0	180965190	G	T
3	rs77026642	0	180965214	A	G
3	rs2567655	0	180965371	G	A
3	rs74508828	0	180965686	C	T
3	rs141539495	0	180969401	G	T
3	rs2567654	0	180969609	A	G
3	rs2567653	0	180970915	C	A
3	rs2567652	0	180972589	A	G
3	rs144770282	0	180974384	C	T
3	rs77269161	0	180976194	A	G
3	rs60408022	0	180977317	G	A
3	rs6798129	0	180979876	G	A
3	rs9810142	0	180980142	T	G
3	rs11926078	0	180980531	G	T
3	rs4339108	0	180981244	G	A
3	rs7616350	0	180982342	T	A
3	rs6784351	0	180983397	A	G
3	rs9812031	0	180984412	G	A
3	rs16832393	0	180984733	T	C
3	rs73884161	0	180985195	C	T
3	rs939041	0	180986156	G	A
3	rs74617612	0	180986599	G	C
3	rs7653021	0	180989631	T	C
3	rs148153282	0	180991531	T	G
3	rs6443738	0	180991746	A	C
3	rs6443739	0	180991747	T	C
3	rs2008306	0	180991951	A	G
3	rs2008459	0	180992023	T	C
3	rs1807421	0	180992618	G	T
3	rs118072651	0	180993234	C	T
3	rs12632136	0	180993424	G	C
3	rs57824956	0	180993550	A	G
3	rs146312161	0	180993812	A	G
3	rs76349811	0	180995272	A	G
3	rs1518922	0	180995609	T	C
3	rs13092432	0	180996038	T	G
3	rs7619173	0	180996959	C	T
3	rs7617548	0	180998071	T	C
3	rs6443740	0	180998673	G	A
3	rs7653207	0	180998765	G	A
3	rs16832402	0	180999947	C	G
3	rs1518923	0	181002228	G	A
3	rs1518924	0	181002348	A	T
3	rs1518925	0	181002563	T	C
3	rs11916418	0	181003722	A	T
3	rs1518927	0	181005178	G	T
3	rs35443912	0	181005988	A	G
3	rs11922572	0	181008726	T	A
3	rs11919630	0	181009688	G	A
3	rs12633981	0	181011435	C	T
3	rs4608697	0	181011601	T	C
3	rs73884172	0	181011798	G	A
3	rs16832412	0	181012640	C	T
3	rs139043939	0	181013435	C	T
3	rs9822494	0	181014206	A	G
3	rs1464243	0	181015669	G	A
3	rs62289651	0	181016025	T	C
3	rs61214608	0	181016869	T	C
3	rs16832423	0	181018201	T	G
3	rs2139181	0	181020115	T	C
3	rs6443741	0	181022691	A	C
3	rs12633623	0	181023152	A	G
3	rs12639038	0	181023262	C	T
3	rs7651166	0	181023308	C	T
3	rs7651261	0	181023400	C	T
3	rs7426980	0	181024743	C	T
3	rs6778227	0	181033842	C	T
3	rs1878874	0	181035370	A	T
3	rs9817763	0	181036219	G	A
3	rs9823644	0	181037475	G	A
3	rs150098277	0	181038888	A	G
3	rs6777339	0	181039018	C	A
3	rs2879464	0	181045873	G	A
3	rs12633750	0	181046478	C	A
3	rs7648923	0	181047241	G	A
3	rs7648950	0	181047451	C	A
3	rs114392981	0	181048267	A	G
3	rs149293388	0	181050358	A	G
3	rs55672338	0	181051857	T	A
3	rs9848098	0	181054636	A	G
3	rs1518933	0	181055378	G	A
3	rs183944362	0	181055959	C	T
3	rs1464242	0	181057264	T	C
3	rs9827725	0	181058903	T	C
3	rs1980215	0	181061295	A	G
3	rs12630517	0	181061481	G	A
3	rs12185930	0	181061700	C	T
3	rs78799327	0	181061754	A	G
3	rs13098382	0	181061928	T	C
3	rs76412676	0	181062087	G	A
3	rs79548230	0	181062606	A	G
3	rs9866774	0	181062970	A	G
3	rs9849736	0	181063310	T	C
3	rs142245917	0	181063356	C	T
3	rs191081764	0	181063448	C	G
3	rs6802142	0	181063597	A	G
3	rs62291664	0	181063685	A	G
3	rs6791393	0	181063975	T	A
3	rs6778471	0	181064210	C	T
3	rs60371345	0	181064355	C	A
3	rs34253840	0	181064419	A	T
3	rs75373397	0	181067344	T	G
3	rs1518921	0	181067456	A	G
3	rs7635565	0	181069424	T	C
3	rs74284696	0	181070831	A	G
3	rs7629830	0	181071189	C	T
3	rs7630068	0	181071266	G	A
3	rs7431121	0	181073196	C	T
3	rs10937055	0	181073789	T	C
3	rs6807049	0	181073854	T	G
3	rs1518929	0	181074751	T	C
3	rs16832457	0	181075310	C	G
3	rs16832460	0	181078216	C	T
3	rs56315204	0	181079396	T	C
3	rs142522036	0	181079548	G	A
3	rs6796797	0	181079573	G	T
3	rs6796905	0	181079709	G	A
3	rs2339416	0	181080553	T	C
3	rs118012541	0	181080833	G	A
3	rs58571780	0	181083401	A	G
3	rs9812014	0	181086137	T	C
3	rs148455071	0	181088055	A	G
3	rs74446079	0	181088911	C	A
3	rs116365425	0	181089744	G	A
3	rs58908054	0	181089784	A	G
3	rs148978562	0	181092526	C	T
3	rs62291668	0	181093634	T	G
3	rs75345620	0	181094414	C	T
3	rs9848969	0	181094912	A	C
3	rs2037305	0	181097177	T	C
3	rs13081180	0	181098717	C	T
3	rs11718683	0	181099673	A	T
3	rs183906483	0	181100305	A	C
3	rs6767003	0	181100881	C	G
3	rs75307326	0	181101022	G	A
3	rs12485724	0	181102307	A	G
3	rs12636303	0	181104283	G	A
3	rs1518931	0	181105872	A	G
3	rs11707175	0	181105945	G	A
3	rs78644132	0	181106385	T	C
3	rs9836763	0	181106778	T	C
3	rs76277308	0	181107403	G	A
3	rs111568956	0	181107830	G	A
3	rs9863697	0	181107864	A	G
3	rs9826653	0	181108197	C	T
3	rs144977979	0	181108483	T	C
3	rs112296912	0	181108814	A	G
3	rs139025994	0	181109951	C	T
3	rs12632938	0	181110068	G	A
3	rs12632946	0	181110261	C	G
3	rs6799604	0	181111840	T	C
3	rs117058457	0	181112536	T	A
3	rs147867568	0	181113044	T	C
3	rs62291669	0	181114622	T	C
3	rs62291670	0	181114728	C	T
3	rs6809553	0	181114907	T	C
3	rs10937056	0	181115627	C	A
3	rs56266308	0	181116418	G	A
3	rs1568304	0	181116955	G	T
3	rs6804481	0	181117474	G	A
3	rs6801749	0	181117704	T	C
3	rs144122106	0	181117996	T	A
3	rs1518932	0	181119272	G	C
3	rs733422	0	181122050	C	A
3	rs74284699	0	181123267	A	G
3	rs9846082	0	181124253	A	G
3	rs753073	0	181126377	C	T
3	rs11712988	0	181129048	A	C
3	rs9882065	0	181129180	C	T
3	rs17537703	0	181130272	A	G
3	rs57449529	0	181132556	A	G
3	rs4855027	0	181132933	C	G
3	rs16848374	0	181134629	T	C
3	rs79339987	0	181137010	C	T
3	rs9821187	0	181137068	G	T
3	rs9820920	0	181137091	C	T
3	rs115811468	0	181137863	G	C
3	rs1479166	0	181140076	G	A
3	rs1479167	0	181141888	A	G
3	rs1479168	0	181142442	C	T
3	rs144425178	0	181143260	G	A
3	rs17610058	0	181143347	T	C
3	rs373609271	0	181145064	G	T
3	rs1842150	0	181145170	A	G
3	rs1871355	0	181146051	T	C
3	rs186630432	0	181146147	G	C
3	rs55966277	0	181146565	A	G
3	rs77185404	0	181148062	A	G
3	rs9852290	0	181148496	G	A
3	rs137898755	0	181148777	A	G
3	rs10937057	0	181150062	G	A
3	rs9839993	0	181153038	A	G
3	rs79269655	0	181153051	C	G
3	rs7653260	0	181154136	G	A
3	rs9860472	0	181155058	C	T
3	rs118166824	0	181156238	A	G
3	rs1382696	0	181156239	A	T
3	rs73055846	0	181156299	T	G
3	rs62291692	0	181158343	C	T
3	rs6443742	0	181160258	A	G
3	rs9816989	0	181160932	G	A
3	rs1013675	0	181163775	T	C
3	rs143934038	0	181163941	G	T
3	rs12635338	0	181164506	T	C
3	rs139165342	0	181165556	G	A
3	rs2127238	0	181166738	C	T
3	rs1966974	0	181167216	A	G
3	rs9841616	0	181167585	T	A
3	rs17610407	0	181168055	G	A
3	rs16832504	0	181168699	G	A
3	rs1351236	0	181169206	C	T
3	rs77793802	0	181169480	A	T
3	rs1479162	0	181169949	A	G
3	rs9843266	0	181171783	C	A
3	rs77605571	0	181172049	G	A
3	rs78438447	0	181175184	C	A
3	rs9840344	0	181176012	C	T
3	rs77088139	0	181176194	C	A
3	rs1979407	0	181176295	T	G
3	rs1979408	0	181176542	G	A
3	rs1479163	0	181177919	T	C
3	rs79744475	0	181177985	C	T
3	rs1479164	0	181178009	G	A
3	rs9872001	0	181178572	T	C
3	rs7614829	0	181178777	A	G
3	rs9862690	0	181180409	G	A
3	rs9825132	0	181180667	A	G
3	rs984485	0	181181089	A	T
3	rs9873013	0	181182392	C	A
3	rs1479165	0	181182872	T	C
3	rs62291695	0	181183285	A	G
3	rs4854917	0	181183653	C	T
3	rs79937564	0	181183805	A	G
3	rs984032	0	181183848	A	T
3	rs78537682	0	181184388	G	A
3	rs62291697	0	181185538	A	G
3	rs117968593	0	181185862	G	C
3	rs4854918	0	181185968	T	C
3	rs17538643	0	181186304	T	C
3	rs11717567	0	181186359	C	T
3	rs149282043	0	181186533	C	T
3	rs55688640	0	181186794	A	T
3	rs4855029	0	181187118	A	T
3	rs17538705	0	181187581	T	C
3	rs9876513	0	181188066	G	A
3	rs11711948	0	181188505	A	G
3	rs9843646	0	181188948	A	G
3	rs111428484	0	181190014	G	A
3	rs74715670	0	181191029	A	G
3	rs11712595	0	181192127	T	A
3	rs77502708	0	181192900	T	C
3	rs1600296	0	181193810	A	G
3	rs11708101	0	181196892	C	A
3	rs9820600	0	181197074	C	A
3	rs4267641	0	181198242	C	G
3	rs148839107	0	181198250	G	T
3	rs137881043	0	181199347	G	C
3	rs56123417	0	181199938	G	A
3	rs55844174	0	181202358	C	T
3	rs75533053	0	181203176	C	A
3	rs62291700	0	181203292	G	A
3	rs2199718	0	181204102	G	T
3	rs76632732	0	181205758	C	T
3	rs16832517	0	181206567	A	G
3	rs4855030	0	181207203	G	A
3	rs59668317	0	181207851	C	A
3	rs150267400	0	181208500	C	T
3	rs12631415	0	181208602	G	A
3	rs4859120	0	181208850	C	A
3	rs60271973	0	181211021	A	G
3	rs6801673	0	181212727	T	C
3	rs11706935	0	181213827	A	G
3	rs117749955	0	181214365	G	A
3	rs6802408	0	181216629	C	A
3	rs9877541	0	181216631	A	C
3	rs1817425	0	181217910	G	C
3	rs1817424	0	181218016	C	T
3	rs138742518	0	181219230	C	T
3	rs9880954	0	181220392	T	C
3	rs10937058	0	181220743	C	T
3	rs6762456	0	181220879	T	G
3	rs1158707	0	181221339	A	G
3	rs16832533	0	181222668	A	C
3	rs4855031	0	181223661	C	A
3	rs80281612	0	181224440	G	C
3	rs150887045	0	181224633	G	A
3	rs6763477	0	181224844	G	A
3	rs34797639	0	181225030	T	C
3	rs766100	0	181225746	A	G
3	rs1904310	0	181227954	G	A
3	rs1842153	0	181228778	G	C
3	rs2127239	0	181229221	T	A
3	rs2338740	0	181229304	A	G
3	rs746058	0	181229833	G	T
3	rs56400339	0	181233435	A	C
3	rs7622215	0	181233621	G	T
3	rs116212148	0	181233686	A	G
3	rs77943139	0	181233876	C	G
3	rs77770688	0	181233892	A	G
3	rs6800615	0	181234104	A	G
3	rs6776327	0	181234224	C	G
3	rs1600295	0	181234906	C	T
3	rs73180413	0	181235249	C	T
3	rs10937059	0	181235282	G	A
3	rs9290720	0	181237244	G	A
3	rs11916545	0	181237378	C	T
3	rs142160948	0	181238008	G	A
3	rs1479173	0	181238024	G	A
3	rs1479172	0	181238160	A	G
3	rs73180423	0	181239335	T	C
3	rs11719026	0	181240259	A	G
3	rs7631021	0	181242007	G	A
3	rs6788782	0	181242595	G	C
3	rs6789182	0	181242953	G	T
3	rs139106010	0	181243098	G	A
3	rs182415888	0	181243106	T	A
3	rs34098329	0	181243919	T	C
3	rs55793231	0	181245263	G	A
3	rs1842152	0	181245594	A	C
3	rs79490261	0	181245614	G	A
3	rs1479171	0	181246860	G	A
3	rs73180429	0	181247120	A	G
3	rs766743	0	181247797	T	C
3	rs766742	0	181247863	G	C
3	rs735774	0	181248743	A	G
3	rs149300575	0	181249786	A	G
3	rs76166252	0	181250196	C	T
3	rs73887032	0	181250707	T	C
3	rs7609738	0	181250718	T	C
3	rs1479170	0	181251248	C	A
3	rs1842151	0	181251296	G	A
3	rs76186176	0	181251633	T	C
3	rs1351239	0	181251650	T	C
3	rs58906080	0	181251784	C	T
3	rs1351238	0	181251955	A	T
3	rs79195134	0	181252192	G	C
3	rs10513779	0	181254051	T	C
3	rs115550387	0	181254064	C	T
3	rs28445989	0	181254421	A	G
3	rs73057783	0	181254732	T	A
3	rs41330845	0	181254993	C	G
3	rs41429646	0	181255017	C	T
3	rs74410874	0	181255358	C	A
3	rs73180439	0	181255537	C	T
3	rs6779474	0	181255808	T	C
3	rs6766621	0	181255823	C	G
3	rs11924871	0	181255836	G	A
3	rs11917886	0	181256027	A	T
3	rs11917999	0	181256247	A	G
3	rs2338739	0	181256254	A	G
3	rs9790226	0	181256285	G	A
3	rs4855032	0	181256521	G	C
3	rs6770358	0	181256966	G	A
3	rs13084889	0	181257119	G	A
3	rs10937060	0	181257196	T	C
3	rs10937061	0	181257270	T	C
3	rs62289974	0	181257734	G	C
3	rs62289975	0	181258030	C	G
3	rs62289976	0	181259675	A	C
3	rs16832535	0	181260177	G	A
3	rs77129856	0	181262706	T	C
3	rs57363469	0	181263472	G	A
3	rs6775873	0	181263702	G	A
3	rs6776298	0	181264122	G	A
3	rs62289978	0	181268302	G	A
3	rs76938559	0	181269016	T	G
3	rs6775284	0	181269043	G	A
3	rs6788442	0	181269397	T	C
3	rs60644369	0	181270670	A	G
3	rs6443744	0	181271872	G	A
3	rs57224030	0	181272114	T	G
3	rs144402705	0	181272192	C	T
3	rs9883966	0	181272465	A	T
3	rs16832543	0	181272496	C	G
3	rs61401493	0	181273181	G	A
3	rs6763311	0	181277913	A	G
3	rs139222707	0	181278317	G	T
3	rs6443745	0	181278376	T	G
3	rs6443746	0	181278496	C	T
3	rs16832551	0	181280007	T	C
3	rs73061213	0	181280047	G	A
3	rs16832554	0	181280297	G	A
3	rs16832560	0	181282573	T	C
3	rs12497008	0	181283743	G	A
3	rs2291062	0	181284625	A	T
3	rs139110825	0	181284914	G	A
3	rs16832561	0	181285422	C	T
3	rs16832564	0	181287324	A	G
3	rs73061215	0	181287811	A	G
3	rs9875784	0	181288682	G	A
3	rs73061218	0	181288737	G	A
3	rs6769439	0	181290031	A	C
3	rs75191032	0	181292389	A	G
3	rs75585123	0	181292423	G	T
3	rs73180451	0	181293370	G	A
3	rs79879633	0	181293463	G	A
3	rs142969166	0	181293580	A	C
3	rs6443747	0	181294155	A	T
3	rs73061225	0	181294226	C	T
3	rs78832581	0	181295788	G	T
3	rs6769562	0	181297295	C	T
3	rs188028246	0	181297366	G	T
3	rs12690590	0	181297473	T	G
3	rs77122555	0	181298524	T	C
3	rs7427829	0	181298565	T	C
3	rs56173166	0	181298758	A	G
3	rs76014561	0	181298791	C	T
3	rs80076035	0	181299414	T	C
3	rs75072684	0	181299567	G	C
3	rs146218906	0	181300494	G	A
3	rs10937062	0	181301097	T	C
3	rs59515788	0	181301166	A	G
3	rs59516818	0	181301434	A	C
3	rs142963396	0	181302227	G	A
3	rs74571695	0	181303532	T	C
3	rs7430555	0	181303702	T	C
3	rs143197812	0	181304172	C	T
3	rs4855033	0	181305465	G	A
3	rs4854921	0	181305503	C	G
3	rs7429703	0	181305996	C	G
3	rs7430197	0	181306669	G	A
3	rs13068871	0	181307219	C	A
3	rs149077809	0	181307468	C	T
3	rs143086381	0	181307548	G	A
3	rs139391314	0	181308011	C	T
3	rs112126546	0	181308379	A	G
3	rs7620465	0	181308858	C	T
3	rs7642475	0	181308916	A	G
3	rs7620577	0	181308997	C	T
3	rs4855034	0	181309473	T	C
3	rs3964729	0	181309561	A	C
3	rs75541400	0	181310372	G	A
3	rs79655699	0	181310404	G	A
3	rs9854461	0	181310591	T	C
3	rs77950386	0	181310662	G	A
3	rs74583045	0	181311082	A	T
3	rs9839776	0	181311567	C	T
3	rs6797094	0	181311585	T	G
3	rs9844139	0	181311915	C	G
3	rs9844882	0	181312192	G	A
3	rs73061246	0	181313659	C	G
3	rs74285510	0	181313912	C	T
3	rs150666970	0	181316967	G	A
3	rs143681139	0	181317241	T	C
3	rs76812636	0	181317659	A	C
3	rs78363889	0	181317914	T	A
3	rs76971514	0	181318361	G	A
3	rs7613532	0	181319286	A	G
3	rs79232365	0	181319332	A	G
3	rs113277715	0	181319640	G	A
3	rs13067618	0	181319659	C	G
3	rs113388712	0	181319690	T	C
3	rs114910465	0	181319939	G	A
3	rs61432191	0	181320163	A	G
3	rs6414490	0	181320396	C	T
3	rs6443748	0	181320679	G	A
3	rs76782611	0	181320817	G	A
3	rs75824135	0	181320970	T	C
3	rs79980961	0	181321140	C	T
3	rs6443749	0	181321265	T	C
3	rs79748014	0	181321579	A	C
3	rs75304040	0	181322339	A	G
3	rs79750838	0	181322527	G	A
3	rs111637271	0	181322701	T	C
3	rs142060736	0	181322733	C	T
3	rs113690129	0	181322751	A	G
3	rs9842957	0	181324494	A	G
3	rs72497172	0	181324890	G	A
3	rs34977120	0	181324894	G	A
3	rs73883949	0	181325216	A	G
3	rs6414491	0	181325772	G	T
3	rs78648766	0	181326187	A	G
3	rs79496189	0	181326825	T	C
3	rs142484523	0	181327538	T	G
3	rs9818320	0	181328435	T	C
3	rs9290723	0	181330688	A	T
3	rs73883951	0	181330701	A	C
3	rs4103351	0	181333513	T	A
3	rs73061265	0	181334193	A	G
3	rs6443751	0	181334964	C	T
3	rs144530943	0	181335285	A	G
3	rs6803277	0	181335509	A	C
3	rs28712864	0	181335796	A	T
3	rs34417062	0	181337070	G	C
3	rs9823623	0	181338494	C	T
3	rs13081234	0	181339395	C	A
3	rs76637803	0	181339662	T	C
3	rs13082254	0	181339765	G	A
3	rs13086529	0	181340141	A	G
3	rs10212364	0	181342108	G	T
3	rs9845058	0	181342415	G	A
3	rs146354982	0	181342869	G	A
3	rs9290724	0	181343701	G	A
3	rs6443753	0	181344253	C	G
3	rs9290725	0	181344496	T	A
3	rs6443754	0	181344912	G	A
3	rs6443755	0	181345020	T	A
3	rs6443756	0	181346209	A	G
3	rs6798994	0	181346499	G	T
3	rs9838604	0	181346790	G	A
3	rs9842371	0	181346937	C	T
3	rs61694877	0	181349219	T	G
3	rs9853606	0	181349281	C	T
3	rs9873743	0	181349392	T	A
3	rs28385478	0	181349613	A	G
3	rs28597681	0	181349714	C	T
3	rs6769626	0	181350353	A	G
3	rs56981758	0	181350822	C	T
3	rs6800420	0	181351544	G	C
3	rs9870296	0	181352573	G	A
3	rs9837662	0	181353699	A	G
3	rs9842796	0	181354483	A	T
3	rs6443757	0	181355783	A	G
3	rs9882028	0	181355889	T	C
3	rs7355851	0	181359231	T	C
3	rs9828446	0	181360176	T	C
3	rs7426901	0	181361312	C	G
3	rs6792477	0	181361973	A	C
3	rs6414493	0	181364589	G	A
3	rs6803157	0	181365474	A	G
3	rs57968739	0	181367024	A	C
3	rs9823068	0	181368077	G	A
3	rs7617815	0	181368431	G	A
3	rs9865240	0	181368853	A	G
3	rs150925732	0	181369675	C	T
3	rs140676139	0	181369774	C	A
3	rs9871081	0	181370182	A	T
3	rs73061567	0	181370904	C	A
3	rs66715101	0	181371116	C	T
3	rs28650487	0	181371454	A	G
3	rs57362482	0	181371674	G	A
3	rs73061572	0	181371823	T	C
3	rs6784538	0	181372001	G	A
3	rs6808295	0	181372008	A	G
3	rs6784562	0	181372172	C	T
3	rs35392718	0	181372482	C	T
3	rs12634701	0	181373135	C	T
3	rs3923072	0	181373702	T	G
3	rs3923173	0	181375381	A	G
3	rs3923172	0	181375474	C	A
3	rs6773690	0	181376040	A	C
3	rs9837502	0	181376235	G	C
3	rs4499648	0	181376666	C	A
3	rs4327434	0	181376675	C	T
3	rs6800127	0	181378350	T	A
3	rs4855035	0	181378692	T	G
3	rs77356515	0	181378930	G	T
3	rs11924735	0	181380708	C	T
3	rs9836348	0	181382950	A	G
3	rs11927844	0	181383366	C	T
3	rs6804544	0	181383531	G	C
3	rs57466566	0	181385359	T	C
3	rs4855036	0	181385676	T	A
3	rs4558808	0	181386530	C	A
3	rs80318295	0	181387146	T	C
3	rs4854922	0	181387240	G	A
3	rs78081751	0	181388194	G	A
3	rs79373861	0	181389302	G	A
3	rs61689356	0	181389743	T	A
3	rs77753232	0	181390972	A	G
3	rs66492443	0	181392520	A	G
3	rs76317796	0	181393781	C	T
3	rs79693747	0	181394310	A	G
3	rs10937065	0	181394551	A	T
3	rs76953462	0	181395175	G	A
3	rs117926559	0	181396717	G	A
3	rs78418354	0	181398630	C	T
3	rs149770414	0	181399019	A	G
3	rs11923447	0	181400102	T	G
3	rs77685909	0	181400935	G	A
3	rs13092271	0	181401005	C	T
3	rs9844617	0	181402480	C	A
3	rs116126097	0	181403356	G	A
3	rs78592962	0	181404662	C	T
3	rs77382051	0	181405422	C	T
3	rs57146472	0	181406274	A	G
3	rs60650353	0	181406452	T	C
3	rs114751586	0	181408655	C	T
3	rs7631379	0	181409057	T	C
3	rs7619688	0	181409068	C	G
3	rs58746842	0	181410183	C	G
3	rs77565521	0	181410451	C	G
3	rs73182303	0	181411413	G	A
3	rs76234275	0	181411855	G	A
3	rs4549321	0	181413522	A	C
3	rs4510419	0	181414946	G	C
3	rs144240425	0	181418421	C	T
3	rs118153593	0	181418882	T	G
3	rs114600294	0	181419367	G	C
3	rs75907840	0	181420180	T	G
3	rs10470352	0	181422197	G	A
3	rs4434184	0	181422854	A	G
3	rs77255733	0	181423423	C	T
3	rs12496378	0	181423602	C	G
3	rs78043310	0	181423734	G	A
3	rs79454424	0	181427778	G	A
3	rs11915160	0	181431571	C	A
3	rs77677339	0	181431659	G	A
3	rs4575941	0	181435148	A	G
3	rs4459940	0	181435290	T	A
3	rs117674383	0	181436711	A	T
3	rs9815225	0	181443952	A	C
3	rs12491867	0	181448558	G	A
3	rs6764999	0	181449229	A	G
3	rs58567301	0	181449591	G	A
3	rs75363174	0	181450110	G	A
3	rs61489040	0	181452428	C	T
3	rs7614325	0	181452982	T	C
3	rs73047533	0	181454527	G	A
3	rs12054399	0	181455466	T	C
3	rs7653630	0	181455519	C	T
3	rs73047536	0	181455676	A	G
3	rs7633815	0	181455914	A	C
3	rs6765739	0	181457601	T	C
3	rs73182316	0	181458105	G	A
3	rs187203610	0	181459315	C	T
3	rs7610679	0	181460587	C	T
3	rs75008341	0	181461626	G	C
3	rs1345416	0	181462046	A	G
3	rs11707593	0	181462478	C	T
3	rs7614809	0	181462507	G	T
3	rs79482719	0	181462703	A	T
3	rs7620021	0	181463638	C	T
3	rs78961209	0	181464052	T	C
3	rs6790065	0	181464694	T	C
3	rs16832631	0	181464896	G	A
3	rs58758530	0	181465929	C	T
3	rs4855037	0	181466810	G	T
3	rs1558797	0	181466890	A	G
3	rs1558798	0	181466976	G	T
3	rs12489879	0	181467235	T	C
3	rs72622580	0	181467480	G	A
3	rs77863599	0	181467860	G	A
3	rs79596540	0	181468005	A	C
3	rs74925134	0	181468324	T	G
3	rs4854923	0	181468459	A	T
3	rs11708435	0	181468536	G	C
3	rs4854924	0	181468727	A	G
3	rs4855038	0	181468876	C	A
3	rs72622581	0	181469129	A	C
3	rs16832636	0	181469346	A	G
3	rs74930825	0	181469553	A	T
3	rs12494855	0	181469599	A	G
3	rs4855039	0	181470951	T	A
3	rs6443761	0	181472392	T	A
3	rs6443762	0	181472396	T	C
3	rs7631680	0	181472605	G	A
3	rs12636757	0	181472750	T	C
3	rs78501211	0	181472845	G	A
3	rs7609683	0	181472854	A	G
3	rs12634404	0	181472901	G	A
3	rs59417114	0	181472939	C	T
3	rs6793883	0	181475226	C	T
3	rs74811931	0	181475408	C	A
3	rs1420636	0	181475631	G	C
3	rs9840716	0	181476863	G	A
3	rs111999576	0	181476906	C	T
3	rs1345415	0	181477410	T	C
3	rs77514042	0	181477440	T	C
3	rs60892027	0	181478065	G	C
3	rs6799101	0	181478414	T	C
3	rs9846964	0	181478416	G	A
3	rs28591565	0	181478849	A	T
3	rs12492564	0	181478898	G	A
3	rs9871930	0	181479377	T	C
3	rs6804868	0	181479546	T	C
3	rs6792695	0	181479864	G	A
3	rs78635816	0	181479954	G	C
3	rs181331116	0	181480157	G	A
3	rs4855040	0	181480361	T	C
3	rs200454953	0	181481346	A	C
3	rs74624852	0	181481643	G	A
3	rs12495315	0	181482075	C	T
3	rs112082539	0	181482077	C	T
3	rs6799631	0	181482084	C	T
3	rs9867994	0	181482289	G	A
3	rs9812595	0	181482350	T	A
3	rs9868748	0	181482803	G	A
3	rs9836014	0	181483782	A	G
3	rs9840545	0	181484270	A	C
3	rs4855041	0	181484567	C	G
3	rs4855042	0	181485184	G	A
3	rs6443763	0	181487629	G	A
3	rs148898614	0	181487640	C	T
3	rs78349912	0	181487746	T	C
3	rs6785445	0	181488504	C	A
3	rs4855043	0	181488608	T	C
3	rs2111181	0	181489406	G	A
3	rs16832646	0	181489595	G	A
3	rs9881855	0	181490092	C	T
3	rs16832650	0	181490205	C	A
3	rs13327557	0	181490224	G	C
3	rs9812973	0	181491628	G	A
3	rs75218934	0	181491795	G	A
3	rs9817079	0	181491937	G	A
3	rs59520472	0	181492085	C	T
3	rs11923857	0	181492405	A	G
3	rs117517446	0	181492569	T	A
3	rs143484503	0	181492875	C	T
3	rs12491011	0	181493006	T	C
3	rs11921285	0	181493253	T	G
3	rs16832653	0	181493630	C	G
3	rs74515363	0	181493969	G	A
3	rs78111420	0	181494010	T	C
3	rs78920239	0	181494195	A	G
3	rs76215800	0	181494814	G	A
3	rs6784550	0	181494963	A	G
3	rs56690288	0	181495367	G	A
3	rs57131224	0	181495577	A	T
3	rs4855044	0	181495612	G	A
3	rs16832660	0	181496101	A	C
3	rs74744009	0	181496214	G	A
3	rs60955053	0	181496339	G	T
3	rs6779908	0	181496925	T	C
3	rs61187712	0	181497027	T	C
3	rs75295920	0	181497311	G	A
3	rs1420638	0	181497374	G	A
3	rs1833241	0	181497546	G	A
3	rs143491767	0	181498064	C	G
```
