## Supplementary material for "Characterization of shared and ancestry-specific signals driving complex traits using multi-ancestry fine-mapping": susiex_nc3.cs80.cs

```
CS_ID	SNP	BP	REF_ALLELE	ALT_ALLELE	REF_FRQ	BETA	SE	-LOG10P	CS_PIP	OVRL_PIP
1	rs7647398	180733150	T,T	C,C	0.797217,0.844246	-0.0349622,-0.0582544	0.0049174,0.0117882	11.9351,6.11109	0.0369342	0.0369343
1	rs62289566	180731458	T,T	C,C	0.797217,0.844246	-0.0349163,-0.0578918	0.0049174,0.0117882	11.9057,6.04275	0.0361996	0.0361998
1	rs11711791	180738859	A,A	G,G	0.797217,0.845238	-0.0347367,-0.0585887	0.0049174,0.011819	11.7912,6.14549	0.0298196	0.0298198
1	rs4855007	180738372	G,G	C,C	0.797217,0.845238	-0.0347367,-0.058451	0.0049174,0.011819	11.7912,6.11949	0.0282482	0.0282483
1	rs80167953	180743946	A,A	T,T	0.797217,0.844246	-0.034649,-0.0584361	0.0049174,0.0117882	11.7355,6.14549	0.02684	0.0268401
1	rs1897421	180744625	A,A	G,G	0.797217,0.844246	-0.034649,-0.0584361	0.0049174,0.0117882	11.7355,6.14549	0.02684	0.0268401
1	rs11711326	180733746	C,C	G,G	0.796223,0.844246	-0.0348111,-0.0578421	0.00490845,0.0117882	11.879,6.03343	0.0260352	0.0260354
1	rs71312200	180729148	T,T	A,A	0.797217,0.844246	-0.0348745,-0.0575319	0.0049174,0.0117882	11.879,5.97532	0.024948	0.0249481
1	rs11715401	180735825	T,T	A,A	0.796223,0.844246	-0.0347194,-0.0579311	0.00490845,0.0117882	11.8205,6.05015	0.02404	0.0240402
1	rs34456631	180728136	T,T	C,C	0.797217,0.844246	-0.0348745,-0.0573473	0.0049174,0.0117882	11.879,5.9409	0.0232245	0.0232247
1	rs7638244	180730244	A,A	G,G	0.797217,0.844246	-0.0348745,-0.0572956	0.0049174,0.0117882	11.879,5.93127	0.0227642	0.0227643
1	rs4855008	180739696	C,C	T,T	0.796223,0.844246	-0.0346277,-0.0580685	0.00490845,0.0117882	11.762,6.07601	0.0226322	0.0226324
1	rs11705702	180728415	C,C	G,G	0.797217,0.844246	-0.0348286,-0.0573473	0.0049174,0.0117882	11.8497,5.9409	0.0219288	0.0219289
1	rs34293605	180737641	G,G	T,T	0.796223,0.844246	-0.0346277,-0.0579311	0.00490845,0.0117882	11.762,6.05015	0.0214459	0.0214461
1	rs13096176	180752138	T,T	C,C	0.796223,0.845238	-0.0343607,-0.0586794	0.00490845,0.011819	11.5928,6.16264	0.0194062	0.0194064
1	rs13089835	180741862	C,C	T,T	0.797217,0.844246	-0.034603,-0.0580685	0.0049174,0.0117882	11.7064,6.07601	0.0179508	0.017951
1	rs1805646	180774673	A,A	G,G	0.798211,0.845238	-0.0343022,-0.0590045	0.00492643,0.011819	11.4771,6.22436	0.0168627	0.0168628
1	rs13092557	180769147	A,A	G,G	0.798211,0.845238	-0.0342603,-0.0589557	0.00492643,0.011819	11.4509,6.21509	0.0157172	0.0157173
1	rs1001417	180768642	C,C	G,G	0.798211,0.845238	-0.0342603,-0.0589557	0.00492643,0.011819	11.4509,6.21509	0.0157172	0.0157173
1	rs13060352	180753383	C,C	G,G	0.796223,0.844246	-0.0340894,-0.0587576	0.00490845,0.0117882	11.4221,6.20659	0.0153055	0.0153056
1	rs12152501	180881223	T,T	C,C	0.795229,0.856151	-0.0340278,-0.0606686	0.00489958,0.0121808	11.4221,6.1982	0.0148277	0.0148278
1	rs35077784	180758644	A,A	G,G	0.798211,0.844246	-0.0342142,-0.0587576	0.00492643,0.0117882	11.4221,6.20659	0.0146556	0.0146557
1	rs35607144	180755882	T,T	C,C	0.797217,0.844246	-0.0342394,-0.0585712	0.0049174,0.0117882	11.4771,6.17111	0.0140371	0.0140373
1	rs4854912	180781100	T,T	C,C	0.798211,0.845238	-0.0341221,-0.0590045	0.00492643,0.011819	11.3646,6.22436	0.0135471	0.0135473
1	rs4855013	180763497	T,T	A,A	0.797217,0.844246	-0.0341516,-0.0586198	0.0049174,0.0117882	11.4221,6.18036	0.01286	0.0128601
1	rs6807057	180764312	T,T	G,G	0.797217,0.844246	-0.0341516,-0.0586198	0.0049174,0.0117882	11.4221,6.18036	0.01286	0.0128601
1	rs10513778	180765374	C,C	T,T	0.797217,0.844246	-0.0341516,-0.0586198	0.0049174,0.0117882	11.4221,6.18036	0.01286	0.0128601
1	rs34095791	180760431	A,A	G,G	0.798211,0.844246	-0.0342142,-0.0583887	0.00492643,0.0117882	11.4221,6.1365	0.0126645	0.0126646
1	rs1001416	180768320	G,G	T,T	0.798211,0.844246	-0.0342142,-0.0582953	0.00492643,0.0117882	11.4221,6.11884	0.0122072	0.0122073
1	rs112171696	180761900	G,G	A,A	0.798211,0.844246	-0.0342142,-0.0582507	0.00492643,0.0117882	11.4221,6.1104	0.0119946	0.0119947
1	rs1805609	180772171	A,A	T,T	0.797217,0.845238	-0.0339229,-0.0590492	0.0049174,0.011819	11.2795,6.23287	0.0104711	0.0104712
1	rs1897422	180741070	A,A	G,G	0.796223,0.844246	-0.0339558,-0.0582507	0.00490845,0.0117882	11.3385,6.1104	0.0102827	0.0102828
1	rs34196490	180890280	A,A	G,G	0.793241,0.860119	-0.0337734,-0.0599676	0.00488208,0.0123238	11.3385,5.94356	0.00978341	0.00978356
1	rs61263335	180727215	G,G	A,A	0.791252,0.842262	-0.0336943,-0.0568648	0.00486487,0.0117277	11.3637,5.90579	0.00964365	0.00964379
1	rs34331582	180813831	A,A	C,C	0.796223,0.855159	-0.0344024,-0.0584237	0.00490845,0.012146	11.6192,5.82146	0.00959095	0.00959109
1	rs62289575	180761638	A,A	C,C	0.797217,0.844246	-0.0338764,-0.0587576	0.0049174,0.0117882	11.2507,6.20659	0.0094096	0.00940974
1	rs6775889	180786608	T,T	A,A	0.796223,0.855159	-0.0343148,-0.0586969	0.00490845,0.012146	11.5638,5.87045	0.00925961	0.00925975
1	rs34193500	180779152	G,G	A,A	0.797217,0.844246	-0.0339257,-0.058344	0.0049174,0.0117882	11.2812,6.12805	0.00877359	0.00877373
1	rs62289595	180791117	A,A	G,G	0.795229,0.855159	-0.0342528,-0.0586969	0.00489958,0.012146	11.5638,5.87045	0.00857604	0.00857618
1	rs112011743	180789970	C,C	T,T	0.795229,0.855159	-0.034207,-0.058747	0.00489958,0.012146	11.5349,5.87945	0.00825958	0.00825973
1	rs13077245	180849619	A,A	G,G	0.796223,0.857143	-0.034223,-0.058948	0.00490845,0.0122159	11.506,5.85498	0.00814204	0.00814218
1	rs4855018	180812691	G,G	A,A	0.796223,0.855159	-0.0343148,-0.0582365	0.00490845,0.012146	11.5638,5.78803	0.00803338	0.00803352
1	rs13062475	180792579	C,C	T,T	0.795229,0.854167	-0.0342528,-0.0583436	0.00489958,0.0121117	11.5638,5.83674	0.00802909	0.00802923
1	rs138977875	180788614	C,C	T,T	0.795229,0.855159	-0.0342528,-0.0585091	0.00489958,0.012146	11.5638,5.83674	0.00799735	0.00799749
1	rs12638820	180787494	A,A	G,G	0.796223,0.855159	-0.034223,-0.0586051	0.00490845,0.012146	11.506,5.85396	0.0079949	0.00799504
1	rs1897424	180808344	G,G	A,A	0.796223,0.854167	-0.0343148,-0.0581062	0.00490845,0.0121117	11.5638,5.79418	0.00793706	0.0079372
1	rs16832256	180732505	A,A	C,C	0.786282,0.844246	-0.0336715,-0.0579796	0.00482314,0.0117882	11.5337,6.05927	0.00771791	0.00771806
1	rs4854913	180851257	T,T	A,A	0.796223,0.857143	-0.0341771,-0.058948	0.00490845,0.0122159	11.4771,5.85498	0.00769693	0.00769707
1	rs13100379	180853192	A,A	C,C	0.797217,0.857143	-0.0341976,-0.0587704	0.0049174,0.0122159	11.4509,5.82333	0.00768084	0.00768099
1	rs74896883	180894780	C,C	T,T	0.792247,0.861111	-0.033444,-0.0600508	0.00487344,0.0123606	11.1696,5.92652	0.00760747	0.00760762
1	rs13065310	180871950	T,T	C,C	0.795229,0.858135	-0.0339361,-0.059459	0.00489958,0.0122515	11.3646,5.91551	0.00730744	0.00730759
1	rs11716918	180904082	A,A	C,C	0.794235,0.862103	-0.0335631,-0.0598508	0.00489079,0.0123978	11.1696,5.85934	0.00722183	0.00722199
1	rs13077643	180849838	A,A	G,G	0.796223,0.857143	-0.0341353,-0.058902	0.00490845,0.0122159	11.4509,5.84678	0.00719058	0.00719072
1	rs34196661	180796379	A,A	C,C	0.795229,0.854167	-0.0342528,-0.0579645	0.00489958,0.0121117	11.5638,5.76885	0.00697538	0.00697552
2	rs6762456	181220879	G,G	T,T	0.195825,0.049603	0.0326283,0.0435308	0.0049823,0.0196878	10.2367,1.56812	0.278971	0.278972
2	rs1600295	181234906	T,T	C,C	0.195825,0.049603	0.0319214,0.0451077	0.0049823,0.0196878	9.82842,1.65848	0.137334	0.137334
2	rs1842152	181245594	C,C	A,A	0.196819,0.048611	0.0303166,0.0518535	0.00497278,0.0198773	8.96492,2.04148	0.0373605	0.0373608
2	rs7611361	181195182	A,NA	G,NA	0.843936,NA	-0.0310054,NA	0.00544795,NA	7.8991,NA	0.0268415	0.0268423
2	rs1479176	181201428	C,NA	T,NA	0.842942,NA	-0.03088,NA	0.00543389,NA	7.8779,NA	0.0238014	0.0238022
2	rs11920810	181196948	C,NA	T,NA	0.843936,NA	-0.0308278,NA	0.00544795,NA	7.81639,NA	0.0228267	0.0228274
2	rs28673348	181183665	G,NA	A,NA	0.847913,NA	-0.0306385,NA	0.00550577,NA	7.58095,NA	0.0189626	0.0189633
2	rs9820216	181113861	G,NA	A,NA	0.843936,NA	-0.0303914,NA	0.00544795,NA	7.61509,NA	0.0188696	0.0188704
2	rs7374899	181183496	T,NA	C,NA	0.847913,NA	-0.0305017,NA	0.00550577,NA	7.51921,NA	0.0167874	0.0167881
2	rs7372592	181183748	C,NA	T,NA	0.847913,NA	-0.0305017,NA	0.00550577,NA	7.51921,NA	0.0167874	0.0167881
2	rs35242340	181185336	C,NA	T,NA	0.846918,NA	-0.0305112,NA	0.00549107,NA	7.56035,NA	0.0167609	0.0167616
2	rs7373337	181183727	C,NA	A,NA	0.847913,NA	-0.0304603,NA	0.00550577,NA	7.50055,NA	0.0161807	0.0161814
2	rs9816542	181127531	C,NA	T,NA	0.846918,NA	-0.03065,NA	0.00549107,NA	7.62331,NA	0.0156175	0.0156182
2	rs13326904	181183388	A,NA	G,NA	0.847913,NA	-0.0304147,NA	0.00550577,NA	7.48005,NA	0.0155395	0.0155402
2	rs9828917	181184823	C,NA	T,NA	0.846918,NA	-0.0304203,NA	0.00549107,NA	7.51921,NA	0.0154585	0.0154592
2	rs6782970	181101544	C,NA	T,NA	0.84493,NA	-0.0301541,NA	0.00546217,NA	7.47112,NA	0.0153602	0.0153609
2	rs9815642	181105974	T,NA	C,NA	0.84493,NA	-0.0301541,NA	0.00546217,NA	7.47112,NA	0.0153602	0.0153609
2	rs6779538	181130641	A,NA	T,NA	0.846918,NA	-0.0306079,NA	0.00549107,NA	7.6042,NA	0.0150454	0.0150461
2	rs9846262	181184575	C,NA	A,NA	0.846918,NA	-0.0303789,NA	0.00549107,NA	7.50055,NA	0.0149017	0.0149024
2	rs9835927	181196540	A,NA	T,NA	0.856859,NA	-0.0323635,NA	0.00564551,NA	8.00484,NA	0.0144903	0.014491
2	rs1351235	181166485	C,NA	T,NA	0.845924,NA	-0.0301415,NA	0.00547654,NA	7.42968,NA	0.0142857	0.0142864
2	rs9838464	181061017	C,NA	T,NA	0.845924,NA	-0.03028,NA	0.00547654,NA	7.49215,NA	0.0140666	0.0140674
2	rs4854914	181122223	A,NA	G,NA	0.847913,NA	-0.0303735,NA	0.00550577,NA	7.46159,NA	0.012306	0.0123067
2	rs7627267	181182757	T,NA	A,NA	0.848907,NA	-0.0303179,NA	0.00552061,NA	7.40017,NA	0.0116554	0.0116561
3	rs9858483	180325487	C,NA	T,NA	0.895626,NA	-0.0302367,NA	0.00646666,NA	5.53337,NA	0.0750338	0.0750339
3	rs9857489	180324883	C,NA	T,NA	0.895626,NA	-0.0302367,NA	0.00646666,NA	5.53337,NA	0.0750338	0.0750339
3	rs1532485	180319981	T,NA	G,NA	0.895626,NA	-0.0300158,NA	0.00646666,NA	5.46131,NA	0.0636905	0.0636905
3	rs62291048	180317450	T,NA	C,NA	0.895626,NA	-0.0297029,NA	0.00646666,NA	5.3601,NA	0.0505982	0.0505982
3	rs9876153	180267593	A,NA	G,NA	0.895626,NA	-0.0296402,NA	0.00646666,NA	5.33994,NA	0.0483308	0.0483309
3	rs9837678	180237325	C,NA	A,NA	0.895626,NA	-0.0296402,NA	0.00646666,NA	5.33994,NA	0.0483308	0.0483309
3	rs62291013	180245485	C,NA	T,NA	0.895626,NA	-0.0296402,NA	0.00646666,NA	5.33994,NA	0.0483308	0.0483309
3	rs77983968	180271621	A,NA	G,NA	0.895626,NA	-0.0296402,NA	0.00646666,NA	5.33994,NA	0.0483308	0.0483309
3	rs9840699	180270923	C,NA	T,NA	0.895626,NA	-0.0296402,NA	0.00646666,NA	5.33994,NA	0.0483308	0.0483309
3	rs9877497	180292736	T,NA	C,NA	0.895626,NA	-0.029594,NA	0.00646666,NA	5.32509,NA	0.0467265	0.0467266
3	rs62291043	180293970	T,NA	A,NA	0.895626,NA	-0.029594,NA	0.00646666,NA	5.32509,NA	0.0467265	0.0467266
3	rs114130892	180248276	G,NA	A,NA	0.895626,NA	-0.029594,NA	0.00646666,NA	5.32509,NA	0.0467265	0.0467266
3	rs6770664	180293942	T,NA	A,NA	0.895626,NA	-0.029594,NA	0.00646666,NA	5.32509,NA	0.0467265	0.0467266
3	rs1603658	180248725	C,NA	T,NA	0.895626,NA	-0.029594,NA	0.00646666,NA	5.32509,NA	0.0467265	0.0467266
3	rs9852338	180275442	G,NA	A,NA	0.895626,NA	-0.029594,NA	0.00646666,NA	5.32509,NA	0.0467265	0.0467266
3	rs6774942	180288329	A,NA	G,NA	0.895626,NA	-0.0295477,NA	0.00646666,NA	5.31026,NA	0.0451776	0.0451777
```
