## Supplementary material for "Characterization of shared and ancestry-specific signals driving complex traits using multi-ancestry fine-mapping": susiex_nc3.cs80.snp

```
BP	SNP	PIP(CS1)	LogBF(CS1,Pop1)	LogBF(CS1,Pop2)	PIP(CS2)	LogBF(CS2,Pop1)	LogBF(CS2,Pop2)	PIP(CS3)	LogBF(CS3,Pop1)	LogBF(CS3,Pop2)
180233208	rs4490359	3.47048e-14	-0.755694	-4.78913e-10	1.11141e-07	-1.70157	-4.78913e-10	0.000202727	3.92379	-4.78913e-10
180233837	rs77022980	1.82522e-14	-1.39829	-4.78913e-10	1.00594e-07	-1.80128	-4.78913e-10	5.5944e-07	-1.96889	-4.78913e-10
180234393	rs7633440	3.18058e-14	-0.842923	-4.78913e-10	1.08233e-07	-1.72809	-4.78913e-10	0.00017048	3.75055	-4.78913e-10
180234399	rs7611683	3.36766e-14	-0.78577	-4.78913e-10	1.07562e-07	-1.73431	-4.78913e-10	0.000187767	3.84714	-4.78913e-10
180235852	rs118032143	1.06038e-13	-1.97609e-10	0.361226	4.19097e-07	-1.97609e-10	-0.374271	2.91091e-06	-1.97609e-10	-0.319603
180236725	rs77219721	1.05083e-14	-1.9504	-4.78913e-10	8.51248e-08	-1.96825	-4.78913e-10	0.0362778	9.11089	-4.78913e-10
180237325	rs9837678	1.0528e-14	-1.94854	-4.78913e-10	8.50879e-08	-1.96869	-4.78913e-10	0.0483308	9.39776	-4.78913e-10
180237372	rs140442087	1.50647e-14	-1.97609e-10	-1.59022	1.17419e-07	-1.97609e-10	-1.64662	7.73223e-07	-1.97609e-10	-1.64526
180238212	rs55688049	5.477e-15	-1.30176	-1.30026	4.10268e-08	-1.71329	-0.984857	2.44005e-07	-1.79476	-1.00387
180239037	rs111836222	1.66309e-14	-1.49131	-4.78913e-10	9.11413e-08	-1.89996	-4.78913e-10	5.97302e-07	-1.9034	-4.78913e-10
180241553	rs78475365	3.035e-14	-1.97609e-10	-0.889777	2.17054e-07	-1.97609e-10	-1.03223	1.42562e-06	-1.97609e-10	-1.03346
180243180	rs13085166	2.58856e-14	-1.04889	-4.78913e-10	1.27284e-07	-1.56595	-4.78913e-10	2.52671e-06	-0.461148	-4.78913e-10
180244208	rs7647982	1.87851e-14	-1.36951	-4.78913e-10	9.51881e-08	-1.85652	-4.78913e-10	0.000550068	4.92197	-4.78913e-10
180245485	rs62291013	1.0528e-14	-1.94854	-4.78913e-10	8.50879e-08	-1.96869	-4.78913e-10	0.0483308	9.39776	-4.78913e-10
180245856	rs117506242	3.25264e-14	-1.97609e-10	-0.820522	5.03483e-07	-1.97609e-10	-0.190823	3.28878e-06	-1.97609e-10	-0.197551
180247046	rs146749205	1.56066e-14	-1.97609e-10	-1.55488	1.26413e-07	-1.97609e-10	-1.57282	8.405e-07	-1.97609e-10	-1.56183
180247073	rs117809947	5.75998e-14	-1.97609e-10	-0.249054	1.03587e-06	-1.97609e-10	0.530626	6.76406e-06	-1.97609e-10	0.523557
180247468	rs75684627	2.04473e-14	-1.28472	-4.78913e-10	1.07268e-07	-1.73704	-4.78913e-10	5.66559e-07	-1.95624	-4.78913e-10
180248276	rs114130892	1.05122e-14	-1.95004	-4.78913e-10	8.51363e-08	-1.96812	-4.78913e-10	0.0467265	9.364	-4.78913e-10
180248665	rs138691419	4.46863e-14	-0.502907	-4.78913e-10	4.1749e-07	-0.378112	-4.78913e-10	3.85732e-06	-0.0380943	-4.78913e-10
180248725	rs1603658	1.05122e-14	-1.95004	-4.78913e-10	8.51363e-08	-1.96812	-4.78913e-10	0.0467265	9.364	-4.78913e-10
180249043	rs7647003	1.80501e-14	-1.40942	-4.78913e-10	9.3319e-08	-1.87635	-4.78913e-10	0.000470026	4.76472	-4.78913e-10
180249239	rs188734876	2.24774e-14	-1.97609e-10	-1.19006	3.61979e-07	-1.97609e-10	-0.520787	2.38042e-06	-1.97609e-10	-0.520791
180249531	rs7637098	1.87851e-14	-1.36951	-4.78913e-10	9.51881e-08	-1.85652	-4.78913e-10	0.000550068	4.92197	-4.78913e-10
180249622	rs149409096	1.20474e-13	-1.97609e-10	0.488858	2.63352e-06	-1.97609e-10	1.4637	1.77917e-05	-1.97609e-10	1.49067
180249628	rs11711462	1.90516e-14	-1.35542	-4.78913e-10	1.03009e-07	-1.77756	-4.78913e-10	5.61509e-07	-1.9652	-4.78913e-10
180249861	rs9840876	1.96001e-14	-1.32704	-4.78913e-10	9.95144e-08	-1.81207	-4.78913e-10	0.00131533	5.79378	-4.78913e-10
180250119	rs114393628	5.9177e-14	-0.222041	-4.78913e-10	7.0669e-07	0.148218	-4.78913e-10	2.92185e-06	-0.315851	-4.78913e-10
180250511	rs11925131	1.83856e-14	-1.391	-4.78913e-10	9.40375e-08	-1.86868	-4.78913e-10	0.000500782	4.8281	-4.78913e-10
180250572	rs10804884	1.96001e-14	-1.32704	-4.78913e-10	9.95144e-08	-1.81207	-4.78913e-10	0.00131533	5.79378	-4.78913e-10
180250646	rs10937041	3.62299e-14	-0.712689	-4.78913e-10	1.13439e-07	-1.68111	-4.78913e-10	0.000222762	4.01804	-4.78913e-10
180251192	rs1846159	3.01891e-14	-1.97609e-10	-0.895092	1.88337e-07	-1.97609e-10	-1.17414	1.25862e-06	-1.97609e-10	-1.15805
180251239	rs9866405	1.89555e-14	-1.36048	-4.78913e-10	9.55667e-08	-1.85255	-4.78913e-10	0.000567098	4.95247	-4.78913e-10
180253736	rs9877903	1.87851e-14	-1.36951	-4.78913e-10	9.51881e-08	-1.85652	-4.78913e-10	0.000550068	4.92197	-4.78913e-10
180253948	rs62291015	1.83856e-14	-1.391	-4.78913e-10	9.40375e-08	-1.86868	-4.78913e-10	0.000500782	4.8281	-4.78913e-10
180254527	rs9862971	1.83856e-14	-1.391	-4.78913e-10	9.40375e-08	-1.86868	-4.78913e-10	0.000500782	4.8281	-4.78913e-10
180255350	rs118075655	1.7146e-14	-1.97609e-10	-1.46081	1.29101e-07	-1.97609e-10	-1.55178	8.42797e-07	-1.97609e-10	-1.5591
180255644	rs115057072	2.04473e-14	-1.28472	-4.78913e-10	1.07268e-07	-1.73704	-4.78913e-10	5.66559e-07	-1.95624	-4.78913e-10
180255790	rs111309237	1.56013e-14	-1.55522	-4.78913e-10	8.92409e-08	-1.92103	-4.78913e-10	6.03541e-07	-1.89301	-4.78913e-10
180256225	rs7624754	1.9421e-14	-1.33622	-4.78913e-10	9.90624e-08	-1.81662	-4.78913e-10	0.00127397	5.76183	-4.78913e-10
180257644	rs142000329	1.23122e-14	-1.79199	-4.78913e-10	5.985e-07	-0.0179466	-4.78913e-10	5.78532e-07	-1.93533	-4.78913e-10
180257910	rs28722789	1.93228e-14	-1.34129	-4.78913e-10	9.63876e-08	-1.844	-4.78913e-10	0.000604724	5.01671	-4.78913e-10
180258864	rs577161805	1.45796e-14	-1.97609e-10	-1.62295	1.1712e-07	-1.97609e-10	-1.64918	7.69432e-07	-1.97609e-10	-1.65017
180259804	rs145114814	1.20903e-14	-1.81017	-4.78913e-10	1.07804e-07	-1.73206	-4.78913e-10	6.83481e-07	-1.76862	-4.78913e-10
180260179	rs4519701	1.85495e-14	-1.38213	-4.78913e-10	9.43914e-08	-1.86492	-4.78913e-10	0.000516179	4.85839	-4.78913e-10
180260455	rs11926211	1.95426e-14	-1.32998	-4.78913e-10	1.04502e-07	-1.76317	-4.78913e-10	5.63102e-07	-1.96236	-4.78913e-10
180261034	rs75660550	1.94208e-14	-1.33623	-4.78913e-10	1.04131e-07	-1.76673	-4.78913e-10	5.62686e-07	-1.9631	-4.78913e-10
180261222	rs73185978	1.48805e-14	-1.60252	-4.78913e-10	1.32177e-07	-1.52823	-4.78913e-10	6.99822e-07	-1.745	-4.78913e-10
180261410	rs80194748	3.83272e-14	-1.97609e-10	-0.656413	2.55106e-07	-1.97609e-10	-0.870695	1.59006e-06	-1.97609e-10	-0.924296
180262041	rs11928223	2.05999e-14	-1.27729	-4.78913e-10	1.02056e-07	-1.78686	-4.78913e-10	0.00155967	5.96416	-4.78913e-10
180262311	rs116920932	1.52794e-14	-1.97609e-10	-1.57607	1.24035e-07	-1.97609e-10	-1.59181	8.23559e-07	-1.97609e-10	-1.58219
180262535	rs62291039	1.94718e-14	-1.3336	-4.78913e-10	9.5836e-08	-1.84973	-4.78913e-10	0.000549583	4.92109	-4.78913e-10
180263709	rs13327745	1.89555e-14	-1.36048	-4.78913e-10	9.55667e-08	-1.85255	-4.78913e-10	0.000567098	4.95247	-4.78913e-10
180264120	rs2338543	1.89555e-14	-1.36048	-4.78913e-10	9.55667e-08	-1.85255	-4.78913e-10	0.000567098	4.95247	-4.78913e-10
180264743	rs904241	1.89555e-14	-1.36048	-4.78913e-10	9.55667e-08	-1.85255	-4.78913e-10	0.000567098	4.95247	-4.78913e-10
180265134	rs74897296	2.75043e-14	-1.97609e-10	-0.98823	4.09439e-07	-1.97609e-10	-0.397584	2.75624e-06	-1.97609e-10	-0.374201
180265483	rs79796882	1.56013e-14	-1.55522	-4.78913e-10	8.92409e-08	-1.92103	-4.78913e-10	6.03541e-07	-1.89301	-4.78913e-10
180267593	rs9876153	1.0528e-14	-1.94854	-4.78913e-10	8.50879e-08	-1.96869	-4.78913e-10	0.0483308	9.39776	-4.78913e-10
180267910	rs79986313	1.86889e-14	-1.37464	-4.78913e-10	9.60485e-08	-1.84752	-4.78913e-10	5.71127e-07	-1.94821	-4.78913e-10
180268361	rs13097806	1.98657e-14	-1.31358	-4.78913e-10	1.64728e-07	-1.30808	-4.78913e-10	2.59032e-06	-0.436288	-4.78913e-10
180269197	rs115754811	1.09693e-14	-1.90747	-4.78913e-10	9.39867e-08	-1.86922	-4.78913e-10	5.8654e-07	-1.92158	-4.78913e-10
180269537	rs80205600	5.88503e-14	-0.227577	-4.78913e-10	1.49517e-07	-1.40496	-4.78913e-10	6.12914e-07	-1.8776	-4.78913e-10
180269548	rs79768371	2.95039e-14	-1.97609e-10	-0.918051	2.06045e-07	-1.97609e-10	-1.08428	1.39184e-06	-1.97609e-10	-1.05744
180269822	rs73185980	1.48774e-14	-1.60273	-4.78913e-10	1.32147e-07	-1.52846	-4.78913e-10	6.99707e-07	-1.74516	-4.78913e-10
180270260	rs74859800	1.63138e-14	-1.51056	-4.78913e-10	9.07081e-08	-1.90473	-4.78913e-10	5.92909e-07	-1.91078	-4.78913e-10
180270656	rs74374333	1.63138e-14	-1.51056	-4.78913e-10	9.07081e-08	-1.90473	-4.78913e-10	5.92909e-07	-1.91078	-4.78913e-10
180270923	rs9840699	1.0528e-14	-1.94854	-4.78913e-10	8.50879e-08	-1.96869	-4.78913e-10	0.0483308	9.39776	-4.78913e-10
180271043	rs111962506	1.63808e-14	-1.50646	-4.78913e-10	9.08504e-08	-1.90316	-4.78913e-10	5.92034e-07	-1.91226	-4.78913e-10
180271621	rs77983968	1.0528e-14	-1.94854	-4.78913e-10	8.50879e-08	-1.96869	-4.78913e-10	0.0483308	9.39776	-4.78913e-10
180272237	rs76221585	1.47711e-14	-1.6099	-4.78913e-10	1.12074e-07	-1.69321	-4.78913e-10	1.38953e-06	-1.0591	-4.78913e-10
180272499	rs956360	1.89555e-14	-1.36048	-4.78913e-10	9.55667e-08	-1.85255	-4.78913e-10	0.000567098	4.95247	-4.78913e-10
180272879	rs118124400	1.68234e-14	-1.97609e-10	-1.4798	1.27358e-07	-1.97609e-10	-1.56537	8.31855e-07	-1.97609e-10	-1.57216
180272958	rs151047510	4.24604e-14	-0.554002	-4.78913e-10	3.49152e-07	-0.556866	-4.78913e-10	2.07015e-06	-0.660447	-4.78913e-10
180274101	rs145425522	2.80182e-14	-1.97609e-10	-0.96972	2.53778e-07	-1.97609e-10	-0.875913	1.68037e-06	-1.97609e-10	-0.869053
180274393	rs115275191	1.02964e-14	-1.97078	-4.78913e-10	8.51595e-08	-1.96785	-4.78913e-10	5.91627e-07	-1.91295	-4.78913e-10
180274656	rs9857971	1.89555e-14	-1.36048	-4.78913e-10	9.55667e-08	-1.85255	-4.78913e-10	0.000567098	4.95247	-4.78913e-10
180274671	rs142496070	1.7352e-14	-1.97609e-10	-1.44887	1.69407e-07	-1.97609e-10	-1.28007	1.13802e-06	-1.97609e-10	-1.25878
180275104	rs111859862	1.97903e-14	-1.31738	-4.78913e-10	1.05258e-07	-1.75596	-4.78913e-10	5.63986e-07	-1.96079	-4.78913e-10
180275442	rs9852338	1.05122e-14	-1.95004	-4.78913e-10	8.51363e-08	-1.96812	-4.78913e-10	0.0467265	9.364	-4.78913e-10
180275791	rs6799472	3.6999e-14	-0.691681	-4.78913e-10	1.14595e-07	-1.67097	-4.78913e-10	0.000233183	4.06376	-4.78913e-10
180275808	rs112687622	1.66358e-14	-1.49102	-4.78913e-10	9.13975e-08	-1.89716	-4.78913e-10	5.88877e-07	-1.91761	-4.78913e-10
180276265	rs11715723	3.81756e-14	-0.660377	-4.78913e-10	1.1668e-07	-1.65294	-4.78913e-10	0.000254966	4.15306	-4.78913e-10
180276396	rs11712120	1.89555e-14	-1.36048	-4.78913e-10	9.55667e-08	-1.85255	-4.78913e-10	0.000567098	4.95247	-4.78913e-10
180276572	rs79135719	2.42317e-14	-1.97609e-10	-1.11491	3.85177e-07	-1.97609e-10	-0.45867	2.79165e-06	-1.97609e-10	-0.361435
180276817	rs9820582	2.03081e-14	-1.29155	-4.78913e-10	9.86202e-08	-1.8211	-4.78913e-10	0.000712061	5.1801	-4.78913e-10
180276822	rs9820840	2.10205e-14	-1.25707	-4.78913e-10	1.03133e-07	-1.77636	-4.78913e-10	0.00166941	6.03216	-4.78913e-10
180277675	rs6787912	1.98006e-14	-1.31686	-4.78913e-10	1.00021e-07	-1.80699	-4.78913e-10	0.00136248	5.829	-4.78913e-10
180277770	rs34454235	1.12391e-14	-1.88317	-4.78913e-10	8.48915e-08	-1.971	-4.78913e-10	0.000553536	4.92826	-4.78913e-10
180277923	rs34127127	3.32629e-14	0.718749	-1.51688	9.05088e-08	-0.385086	-1.52184	5.58291e-06	1.87256	-1.54092
180278177	rs28766343	1.04836e-14	-1.95276	-4.78913e-10	8.52408e-08	-1.96689	-4.78913e-10	0.0438159	9.29969	-4.78913e-10
180278207	rs150645546	2.10031e-14	-1.2579	-4.78913e-10	1.08974e-07	-1.72126	-4.78913e-10	5.68962e-07	-1.95201	-4.78913e-10
180278858	rs113878616	1.89555e-14	-1.36048	-4.78913e-10	9.55667e-08	-1.85255	-4.78913e-10	0.000567098	4.95247	-4.78913e-10
180278947	rs114191321	1.66358e-14	-1.49102	-4.78913e-10	9.13975e-08	-1.89716	-4.78913e-10	5.88877e-07	-1.91761	-4.78913e-10
180279172	rs146512210	1.42869e-14	-1.97609e-10	-1.64323	1.19895e-07	-1.97609e-10	-1.62576	7.89452e-07	-1.97609e-10	-1.62448
180279407	rs6443699	3.6999e-14	-0.691681	-4.78913e-10	1.14595e-07	-1.67097	-4.78913e-10	0.000233183	4.06376	-4.78913e-10
180279496	rs141023596	1.29497e-14	-1.7415	-4.78913e-10	9.61465e-08	-1.8465	-4.78913e-10	5.97583e-07	-1.90293	-4.78913e-10
180279893	rs141535252	1.70302e-14	-1.46759	-4.78913e-10	9.226e-08	-1.88776	-4.78913e-10	5.84486e-07	-1.92509	-4.78913e-10
180281446	rs9866700	1.98006e-14	-1.31686	-4.78913e-10	1.00021e-07	-1.80699	-4.78913e-10	0.00136248	5.829	-4.78913e-10
180282289	rs9851773	1.87328e-14	-1.37229	-4.78913e-10	9.47895e-08	-1.86072	-4.78913e-10	0.000533703	4.89177	-4.78913e-10
180282599	rs115388973	1.16723e-14	-1.84536	-4.78913e-10	1.03233e-07	-1.77539	-4.78913e-10	6.56869e-07	-1.80834	-4.78913e-10
180282620	rs4854980	2.6568e-15	-1.80774	-1.5177	1.86343e-08	-1.91379	-1.57358	1.65098e-07	-1.61952	-1.56976
180283444	rs57668336	1.93613e-14	-1.3393	-4.78913e-10	9.46454e-08	-1.86224	-4.78913e-10	0.000528205	4.88142	-4.78913e-10
180283568	rs79692654	1.29822e-14	-1.73899	-4.78913e-10	1.23625e-07	-1.59512	-4.78913e-10	7.50714e-07	-1.6748	-4.78913e-10
180283869	rs76756791	1.76483e-14	-1.43194	-4.78913e-10	1.85848e-07	-1.18744	-4.78913e-10	9.56123e-07	-1.43294	-4.78913e-10
180284461	rs1353679	1.02942e-14	-1.97099	-4.78913e-10	8.91986e-08	-1.92151	-4.78913e-10	0.00501519	7.13216	-4.78913e-10
180284626	rs79882989	1.02941e-14	-1.971	-4.78913e-10	8.70863e-08	-1.94547	-4.78913e-10	5.59908e-07	-1.96805	-4.78913e-10
180284747	rs12497999	1.15466e-14	-0.984508	-0.871671	1.40484e-07	-1.50376	0.036483	1.3414e-05	1.12135	0.0868817
180285741	rs79339074	2.2306e-14	-1.19772	-4.78913e-10	1.08486e-07	-1.72576	-4.78913e-10	5.73094e-07	-1.94477	-4.78913e-10
180286015	rs76876212	1.97264e-14	-1.32062	-4.78913e-10	1.41188e-07	-1.46228	-4.78913e-10	6.21779e-07	-1.86324	-4.78913e-10
180286072	rs142787884	1.02943e-14	-1.97098	-4.78913e-10	8.50524e-08	-1.96911	-4.78913e-10	5.63104e-07	-1.96236	-4.78913e-10
180286225	rs76932985	1.17743e-14	-1.83665	-4.78913e-10	9.61177e-08	-1.8468	-4.78913e-10	7.41356e-07	-1.68734	-4.78913e-10
180286516	rs77513189	1.37404e-14	-1.68223	-4.78913e-10	1.06464e-07	-1.74457	-4.78913e-10	8.40824e-07	-1.56144	-4.78913e-10
180286830	rs11713314	1.9703e-14	-1.3218	-4.78913e-10	9.72443e-08	-1.83515	-4.78913e-10	0.00064503	5.08123	-4.78913e-10
180287458	rs142032179	1.8454e-14	-1.97609e-10	-1.38729	2.59041e-07	-1.97609e-10	-0.855389	1.69666e-06	-1.97609e-10	-0.859407
180288329	rs6774942	1.0497e-14	-1.95148	-4.78913e-10	8.51891e-08	-1.9675	-4.78913e-10	0.0451776	9.33029	-4.78913e-10
180289788	rs7627008	3.9884e-14	-0.616598	-4.78913e-10	1.18908e-07	-1.63403	-4.78913e-10	0.000274133	4.22555	-4.78913e-10
180290553	rs73185984	1.09589e-14	-1.90842	-4.78913e-10	8.68468e-08	-1.94823	-4.78913e-10	5.70853e-07	-1.94869	-4.78913e-10
180291037	rs11718627	2.05805e-14	-1.27823	-4.78913e-10	1.07677e-07	-1.73324	-4.78913e-10	5.67117e-07	-1.95526	-4.78913e-10
180291292	rs145255973	1.61603e-14	-1.52002	-4.78913e-10	1.46597e-07	-1.42469	-4.78913e-10	7.76159e-07	-1.64146	-4.78913e-10
180291634	rs7633153	1.99074e-14	-1.31148	-4.78913e-10	9.77076e-08	-1.83039	-4.78913e-10	0.000667279	5.11514	-4.78913e-10
180292055	rs7633630	2.07984e-14	-1.2677	-4.78913e-10	1.02563e-07	-1.78189	-4.78913e-10	0.00161094	5.99651	-4.78913e-10
180292736	rs9877497	1.05122e-14	-1.95004	-4.78913e-10	8.51363e-08	-1.96812	-4.78913e-10	0.0467265	9.364	-4.78913e-10
180292831	rs11708495	1.99162e-14	-1.31104	-4.78913e-10	1.05642e-07	-1.75232	-4.78913e-10	5.64454e-07	-1.95996	-4.78913e-10
180293187	rs7636793	1.48941e-14	-1.60161	-4.78913e-10	8.60963e-08	-1.95691	-4.78913e-10	0.000251608	4.1398	-4.78913e-10
180293505	rs145885411	1.16371e-14	-1.84838	-4.78913e-10	1.02845e-07	-1.77915	-4.78913e-10	6.54617e-07	-1.81177	-4.78913e-10
180293942	rs6770664	1.05122e-14	-1.95004	-4.78913e-10	8.51363e-08	-1.96812	-4.78913e-10	0.0467265	9.364	-4.78913e-10
180293970	rs62291043	1.05122e-14	-1.95004	-4.78913e-10	8.51363e-08	-1.96812	-4.78913e-10	0.0467265	9.364	-4.78913e-10
180296240	rs147212537	1.03957e-14	-1.96118	-4.78913e-10	9.22447e-08	-1.88793	-4.78913e-10	5.6046e-07	-1.96706	-4.78913e-10
180296459	rs13085325	7.42181e-15	-0.64713	-1.65102	2.79065e-08	-1.43972	-1.6438	1.33913e-06	0.544958	-1.64101
180297243	rs76941164	1.16275e-14	-1.8492	-4.78913e-10	8.60198e-08	-1.9578	-4.78913e-10	6.42431e-07	-1.83056	-4.78913e-10
180297944	rs80042172	2.98944e-14	-0.904901	-4.78913e-10	1.66575e-07	-1.29692	-4.78913e-10	1.33261e-06	-1.10093	-4.78913e-10
180298478	rs6791597	1.50739e-14	-1.58961	-4.78913e-10	8.64214e-08	-1.95314	-4.78913e-10	0.000268608	4.20519	-4.78913e-10
180298537	rs146633205	1.06599e-14	-1.93608	-4.78913e-10	9.30439e-08	-1.8793	-4.78913e-10	6.72928e-07	-1.78418	-4.78913e-10
180299533	rs78240864	2.41421e-14	-1.97609e-10	-1.11862	2.7021e-07	-1.97609e-10	-0.813174	1.80596e-06	-1.97609e-10	-0.796977
180299822	rs74903199	2.05065e-14	-1.97609e-10	-1.28183	2.62492e-07	-1.97609e-10	-0.842154	1.73438e-06	-1.97609e-10	-0.837418
180300803	rs6443700	1.73158e-14	0.193428	-1.64438	4.48878e-08	-1.05318	-1.55503	0.00022723	5.59702	-1.55912
180303403	rs17765815	1.31366e-14	-1.72717	-4.78913e-10	1.06918e-07	-1.74032	-4.78913e-10	7.84583e-07	-1.63067	-4.78913e-10
180303819	rs75071640	1.35798e-14	-1.69399	-4.78913e-10	8.5028e-08	-1.96939	-4.78913e-10	7.18476e-07	-1.71869	-4.78913e-10
180304277	rs12496529	1.19254e-14	-0.991185	-0.83272	1.56174e-07	-1.50457	0.143168	1.48442e-05	1.11817	0.19137
180305106	rs146525652	4.0272e-14	-0.606918	-4.78913e-10	2.11915e-07	-1.05619	-4.78913e-10	1.7474e-06	-0.829941	-4.78913e-10
180305988	rs79182052	1.03856e-14	-1.96216	-4.78913e-10	8.85189e-08	-1.92916	-4.78913e-10	6.02296e-07	-1.89507	-4.78913e-10
180308259	rs7650672	1.53797e-14	-1.56953	-4.78913e-10	8.66954e-08	-1.94997	-4.78913e-10	0.000286058	4.26813	-4.78913e-10
180308924	rs62291045	1.04892e-14	-1.95222	-4.78913e-10	8.52185e-08	-1.96716	-4.78913e-10	0.0443869	9.31263	-4.78913e-10
180309012	rs116652829	1.07286e-14	-1.92966	-4.78913e-10	8.49913e-08	-1.96982	-4.78913e-10	9.38324e-07	-1.45173	-4.78913e-10
180309753	rs7612275	1.53508e-14	-1.57141	-4.78913e-10	8.67826e-08	-1.94897	-4.78913e-10	0.000288822	4.27774	-4.78913e-10
180310582	rs113856559	3.43308e-14	-0.766531	-4.78913e-10	1.67154e-07	-1.29346	-4.78913e-10	7.17038e-07	-1.72069	-4.78913e-10
180310697	rs147325315	1.437e-14	-1.63743	-4.78913e-10	8.63728e-08	-1.9537	-4.78913e-10	6.28187e-07	-1.85298	-4.78913e-10
180311261	rs12493606	1.41202e-14	-1.65497	-4.78913e-10	1.09621e-07	-1.71535	-4.78913e-10	8.81702e-07	-1.51397	-4.78913e-10
180311503	rs146753391	5.23265e-14	-1.97609e-10	-0.34507	3.02427e-07	-1.97609e-10	-0.700533	2.0868e-06	-1.97609e-10	-0.652435
180313572	rs144767879	1.02894e-14	-1.97146	-4.78913e-10	2.25583e-07	-0.993684	-4.78913e-10	5.82264e-07	-1.9289	-4.78913e-10
180313846	rs111931049	3.57565e-14	-0.725841	-4.78913e-10	1.72349e-07	-1.26285	-4.78913e-10	7.3061e-07	-1.70194	-4.78913e-10
180313934	rs76386720	1.43744e-14	-1.63712	-4.78913e-10	8.51976e-08	-1.9674	-4.78913e-10	7.23125e-07	-1.71224	-4.78913e-10
180314195	rs76505808	4.32398e-14	-0.535813	-4.78913e-10	1.38768e-06	0.823016	-4.78913e-10	2.44765e-05	1.80965	-4.78913e-10
180314279	rs7647210	1.50238e-14	-1.59294	-4.78913e-10	8.63586e-08	-1.95386	-4.78913e-10	0.000265034	4.19179	-4.78913e-10
180314912	rs9832393	1.53797e-14	-1.56953	-4.78913e-10	8.66954e-08	-1.94997	-4.78913e-10	0.000286058	4.26813	-4.78913e-10
180316003	rs141129753	1.67219e-13	-1.97609e-10	0.816732	1.17293e-06	-1.97609e-10	0.654889	7.73744e-06	-1.97609e-10	0.658004
180316128	rs114984939	1.50265e-14	-1.59276	-4.78913e-10	8.9218e-08	-1.92129	-4.78913e-10	5.64158e-07	-1.96049	-4.78913e-10
180317395	rs62291047	1.59798e-14	-1.53125	-4.78913e-10	8.88003e-08	-1.92598	-4.78913e-10	0.000733681	5.21001	-4.78913e-10
180317450	rs62291048	1.05502e-14	-1.94643	-4.78913e-10	8.5029e-08	-1.96938	-4.78913e-10	0.0505982	9.4436	-4.78913e-10
180317553	rs62291049	1.03038e-14	-1.97006	-4.78913e-10	1.07206e-07	-1.73762	-4.78913e-10	1.87218e-06	-0.760966	-4.78913e-10
180318014	rs114202330	3.30783e-14	-0.803697	-4.78913e-10	3.98156e-07	-0.425528	-4.78913e-10	6.58729e-06	0.497075	-4.78913e-10
180318552	rs141976772	9.35352e-14	-0.51316	0.748924	4.36854e-07	-0.972985	0.64021	3.72941e-06	-0.718522	0.646704
180319436	rs78284878	1.16913e-13	0.458854	-4.78913e-10	1.03985e-06	0.534459	-4.78913e-10	4.20391e-06	0.0479479	-4.78913e-10
180319466	rs114982085	1.69188e-14	-1.47415	-4.78913e-10	9.10579e-08	-1.90088	-4.78913e-10	5.94278e-07	-1.90847	-4.78913e-10
180319981	rs1532485	1.06766e-14	-1.93452	-4.78913e-10	8.48529e-08	-1.97145	-4.78913e-10	0.0636905	9.67372	-4.78913e-10
180320394	rs141044571	2.5329e-13	-1.97609e-10	1.23196	6.70574e-06	-1.97609e-10	2.39835	4.35674e-05	-1.97609e-10	2.38624
180324590	rs2338574	1.78708e-14	-1.97609e-10	-1.4194	1.98458e-07	-1.97609e-10	-1.1218	1.31454e-06	-1.97609e-10	-1.11458
180324670	rs75235030	1.63611e-14	-1.50767	-4.78913e-10	1.69534e-07	-1.27932	-4.78913e-10	8.86455e-07	-1.50859	-4.78913e-10
180324883	rs9857489	1.07817e-14	-1.92472	-4.78913e-10	8.48461e-08	-1.97153	-4.78913e-10	0.0750338	9.83763	-4.78913e-10
180325487	rs9858483	1.07817e-14	-1.92472	-4.78913e-10	8.48461e-08	-1.97153	-4.78913e-10	0.0750338	9.83763	-4.78913e-10
180325754	rs7645817	1.69753e-14	-1.47081	-4.78913e-10	9.05439e-08	-1.90654	-4.78913e-10	0.00053408	4.89248	-4.78913e-10
180327404	rs78443925	2.50284e-14	-1.97609e-10	-1.08256	2.14709e-07	-1.97609e-10	-1.04309	1.41434e-06	-1.97609e-10	-1.0414
180327501	rs118079716	1.41903e-14	-1.97609e-10	-1.65001	1.26563e-07	-1.97609e-10	-1.57163	8.27471e-07	-1.97609e-10	-1.57745
180328027	rs34873940	1.37254e-14	-1.68333	-4.78913e-10	8.55705e-08	-1.96303	-4.78913e-10	6.4735e-07	-1.82293	-4.78913e-10
180331435	rs28502565	9.45688e-15	-0.406404	-1.64943	2.3238e-08	-1.85231	-1.41428	1.22817e-05	2.54546	-1.42541
180331795	rs116918398	1.60914e-14	-1.97609e-10	-1.52429	1.30522e-07	-1.97609e-10	-1.54083	8.48198e-07	-1.97609e-10	-1.55271
180332134	rs79349285	1.06455e-13	0.365154	-4.78913e-10	2.26029e-07	-0.99171	-4.78913e-10	7.73279e-07	-1.64518	-4.78913e-10
180332210	rs59016311	1.03246e-14	-1.96804	-4.78913e-10	8.80247e-08	-1.93476	-4.78913e-10	5.67987e-07	-1.95372	-4.78913e-10
180332955	rs11712658	1.16789e-13	0.367603	0.0901955	6.13743e-07	-0.45655	0.463752	5.63793e-06	-0.0871742	0.428624
180332991	rs6807767	1.09207e-14	-1.91191	-4.78913e-10	9.30153e-08	-1.87961	-4.78913e-10	1.40998e-06	-1.04449	-4.78913e-10
180333625	rs138159788	1.89033e-14	-1.36324	-4.78913e-10	1.63457e-07	-1.31582	-4.78913e-10	7.70384e-06	0.653651	-4.78913e-10
180333722	rs76953596	1.54353e-14	-1.56592	-4.78913e-10	8.5627e-08	-1.96237	-4.78913e-10	7.53062e-07	-1.67167	-4.78913e-10
180333876	rs58774466	3.02156e-14	-0.894214	-4.78913e-10	9.07186e-08	-1.90461	-4.78913e-10	0.000158272	3.67625	-4.78913e-10
180334458	rs61733583	4.80641e-14	-1.97609e-10	-0.430038	6.83603e-07	-1.97609e-10	0.115004	4.6984e-06	-1.97609e-10	0.159156
180334623	rs7612917	3.02524e-14	-0.892996	-4.78913e-10	9.08906e-08	-1.90272	-4.78913e-10	0.000161898	3.6989	-4.78913e-10
180334719	rs11914833	1.43405e-14	-1.63949	-4.78913e-10	8.49449e-08	-1.97037	-4.78913e-10	8.07745e-07	-1.60158	-4.78913e-10
180335693	rs77320124	1.08262e-14	-1.92061	-4.78913e-10	9.40967e-08	-1.86805	-4.78913e-10	1.46159e-06	-1.00854	-4.78913e-10
180335972	rs74536799	1.08175e-14	-1.92141	-4.78913e-10	9.42052e-08	-1.8669	-4.78913e-10	1.46672e-06	-1.00504	-4.78913e-10
180336785	rs114342703	1.10467e-14	-1.90044	-4.78913e-10	9.68954e-08	-1.83874	-4.78913e-10	1.48425e-06	-0.993157	-4.78913e-10
180336997	rs59219887	1.43815e-14	-1.97609e-10	-1.63663	1.22975e-07	-1.97609e-10	-1.60039	8.00579e-07	-1.97609e-10	-1.61049
180337169	rs147028259	8.25219e-14	0.11049	-4.78913e-10	7.89157e-07	0.258592	-4.78913e-10	7.73614e-06	0.657836	-4.78913e-10
180338486	rs7628538	8.29213e-15	-1.68033	-0.506939	3.77278e-08	-1.86695	-0.915024	3.05811e-07	-1.66611	-0.906745
180338746	rs78195164	2.93977e-14	-0.921658	-4.78913e-10	9.29299e-08	-1.88053	-4.78913e-10	0.000482507	4.79093	-4.78913e-10
180341199	rs60931741	1.08778e-14	-1.91585	-4.78913e-10	9.34856e-08	-1.87457	-4.78913e-10	1.43253e-06	-1.02863	-4.78913e-10
180341961	rs145432061	4.92726e-14	-1.97609e-10	-0.405206	3.67088e-07	-1.97609e-10	-0.506772	2.40741e-06	-1.97609e-10	-0.509516
180342293	rs2173303	8.65277e-14	0.113926	0.0439652	4.92552e-07	-0.659285	0.446512	4.40575e-06	-0.314115	0.408959
180342478	rs150169897	2.09655e-14	-1.25969	-4.78913e-10	1.62914e-07	-1.31915	-4.78913e-10	9.36147e-07	-1.45405	-4.78913e-10
180344382	rs112019530	1.8687e-13	0.927838	-4.78913e-10	1.65413e-06	0.998659	-4.78913e-10	2.71468e-06	-0.389395	-4.78913e-10
180344433	rs75359536	3.3981e-14	-0.776772	-4.78913e-10	2.31687e-07	-0.966985	-4.78913e-10	2.88445e-06	-0.328733	-4.78913e-10
180344594	rs77277134	1.64608e-14	-1.97609e-10	-1.50159	1.57095e-07	-1.97609e-10	-1.35552	1.00428e-06	-1.97609e-10	-1.3838
180344679	rs62292365	4.04207e-14	-0.603231	-4.78913e-10	9.83847e-08	-1.82349	-4.78913e-10	0.000283621	4.25957	-4.78913e-10
180344797	rs60177071	1.15108e-14	-1.85929	-4.78913e-10	8.88617e-08	-1.92529	-4.78913e-10	1.12856e-06	-1.26712	-4.78913e-10
180347392	rs117784101	1.84569e-14	-1.97609e-10	-1.38714	1.57785e-07	-1.97609e-10	-1.35114	1.04076e-06	-1.97609e-10	-1.34811
180347418	rs78650919	1.12326e-14	-1.88375	-4.78913e-10	9.03674e-08	-1.90849	-4.78913e-10	1.27892e-06	-1.14205	-4.78913e-10
180347883	rs79891944	1.0301e-14	-1.97034	-4.78913e-10	9.08603e-08	-1.90305	-4.78913e-10	5.64588e-07	-1.95973	-4.78913e-10
180347917	rs6798564	2.80773e-14	-0.967613	-4.78913e-10	8.88897e-08	-1.92498	-4.78913e-10	0.000128075	3.46455	-4.78913e-10
180348422	rs76010718	3.67125e-14	-1.97609e-10	-0.699457	2.07151e-07	-1.97609e-10	-1.07892	1.39131e-06	-1.97609e-10	-1.05782
180348821	rs80084238	5.60455e-14	-0.276409	-4.78913e-10	1.20122e-07	-1.62386	-4.78913e-10	6.07441e-07	-1.88657	-4.78913e-10
180348965	rs869889	3.08981e-15	-1.97103	-1.20343	2.60419e-08	-1.82773	-1.32494	1.54507e-07	-1.95508	-1.3005
180350515	rs73185990	4.95383e-14	-0.399827	-4.78913e-10	3.62197e-07	-0.520185	-4.78913e-10	1.73273e-06	-0.838371	-4.78913e-10
180350754	rs16831798	2.92383e-14	-0.927093	-4.78913e-10	8.98114e-08	-1.91466	-4.78913e-10	0.000143743	3.57996	-4.78913e-10
180351338	rs189101815	1.05136e-14	-1.9499	-4.78913e-10	8.50869e-08	-1.9687	-4.78913e-10	5.65959e-07	-1.9573	-4.78913e-10
180351381	rs9864971	1.46163e-14	-1.62043	-4.78913e-10	8.57899e-08	-1.96047	-4.78913e-10	7.55332e-07	-1.66867	-4.78913e-10
180351804	rs9846084	6.57741e-14	-0.116348	-4.78913e-10	9.53254e-08	-1.85508	-4.78913e-10	2.25873e-05	1.72932	-4.78913e-10
180351808	rs60226914	1.14508e-14	-1.86451	-4.78913e-10	8.90623e-08	-1.92304	-4.78913e-10	1.21021e-06	-1.19727	-4.78913e-10
180352048	rs149454708	1.38325e-14	-1.67555	-4.78913e-10	9.21248e-08	-1.88923	-4.78913e-10	7.8361e-07	-1.63191	-4.78913e-10
180352144	rs62292366	2.80909e-14	-0.967126	-4.78913e-10	9.19946e-08	-1.89064	-4.78913e-10	0.000406272	4.61895	-4.78913e-10
180352746	rs6766929	6.83719e-14	-0.0776116	-4.78913e-10	9.62699e-08	-1.84522	-4.78913e-10	2.38555e-05	1.78395	-4.78913e-10
180353078	rs55969409	2.74266e-14	-0.99106	-4.78913e-10	9.13809e-08	-1.89734	-4.78913e-10	0.000382027	4.55742	-4.78913e-10
180353214	rs111781953	1.1982e-14	-1.81917	-4.78913e-10	8.70371e-08	-1.94604	-4.78913e-10	1.03169e-06	-1.35687	-4.78913e-10
180353238	rs4854982	2.87795e-14	-0.942908	-4.78913e-10	9.26389e-08	-1.88366	-4.78913e-10	0.000432174	4.68076	-4.78913e-10
180353274	rs116816332	1.03572e-14	-1.96489	-4.78913e-10	9.80277e-08	-1.82712	-4.78913e-10	5.87512e-07	-1.91993	-4.78913e-10
180353691	rs58906660	6.83719e-14	-0.0776116	-4.78913e-10	9.62699e-08	-1.84522	-4.78913e-10	2.38555e-05	1.78395	-4.78913e-10
180353768	rs143518252	1.04989e-14	-1.95131	-4.78913e-10	8.51336e-08	-1.96815	-4.78913e-10	5.66629e-07	-1.95612	-4.78913e-10
180354043	rs115054558	1.03882e-14	-1.9619	-4.78913e-10	8.91325e-08	-1.92225	-4.78913e-10	6.17844e-07	-1.86959	-4.78913e-10
180354461	rs140732231	1.41932e-14	-1.97609e-10	-1.64981	1.27214e-07	-1.97609e-10	-1.5665	8.34911e-07	-1.97609e-10	-1.5685
180355042	rs34373335	3.00459e-14	-0.899848	-4.78913e-10	9.03969e-08	-1.90816	-4.78913e-10	0.000153026	3.64254	-4.78913e-10
180356303	rs142779602	1.08039e-14	-1.92267	-4.78913e-10	9.95024e-08	-1.81219	-4.78913e-10	6.39475e-07	-1.83518	-4.78913e-10
180356667	rs140011878	2.74839e-14	-1.97609e-10	-0.988973	3.25195e-07	-1.97609e-10	-0.627948	2.08983e-06	-1.97609e-10	-0.650987
180357070	rs139151387	3.03493e-14	-1.97609e-10	-0.889801	2.31236e-07	-1.97609e-10	-0.968933	1.54163e-06	-1.97609e-10	-0.955227
180357348	rs62292369	2.77716e-14	-0.978559	-4.78913e-10	9.16985e-08	-1.89387	-4.78913e-10	0.000394527	4.58962	-4.78913e-10
180357882	rs114151668	2.11921e-14	-0.946789	-0.302155	9.57128e-08	-1.51634	-0.334681	8.68069e-07	-1.17796	-0.351588
180358057	rs11923577	1.17462e-14	-1.83904	-4.78913e-10	8.77462e-08	-1.93792	-4.78913e-10	1.13577e-06	-1.26076	-4.78913e-10
180358368	rs138263306	1.05126e-14	-1.95	-4.78913e-10	8.509e-08	-1.96866	-4.78913e-10	5.66003e-07	-1.95722	-4.78913e-10
180359059	rs117642043	1.94342e-14	-1.97609e-10	-1.33554	1.59695e-07	-1.97609e-10	-1.3391	1.0305e-06	-1.97609e-10	-1.35803
180361055	rs9869523	7.11008e-14	-0.0384741	-4.78913e-10	9.72627e-08	-1.83496	-4.78913e-10	2.5205e-05	1.83898	-4.78913e-10
180362088	rs73051767	1.26277e-14	-1.76668	-4.78913e-10	8.56518e-08	-1.96208	-4.78913e-10	9.39378e-07	-1.4506	-4.78913e-10
180363043	rs62292371	4.10713e-14	-0.587264	-4.78913e-10	9.9855e-08	-1.80865	-4.78913e-10	0.000319205	4.37777	-4.78913e-10
180363674	rs141974609	1.05506e-14	-1.94639	-4.78913e-10	8.49146e-08	-1.97073	-4.78913e-10	5.8071e-07	-1.93157	-4.78913e-10
180365441	rs58980055	2.23562e-14	-1.19547	-4.78913e-10	8.49116e-08	-1.97076	-4.78913e-10	7.67301e-05	2.95223	-4.78913e-10
180365956	rs6769457	5.64426e-14	-0.26935	-4.78913e-10	8.84787e-08	-1.92961	-4.78913e-10	1.55289e-05	1.35464	-4.78913e-10
180366067	rs2338436	1.28882e-14	-1.74626	-4.78913e-10	8.57326e-08	-1.96114	-4.78913e-10	9.0614e-07	-1.48663	-4.78913e-10
180366870	rs6772636	4.94343e-14	-0.401928	-4.78913e-10	8.55902e-08	-1.9628	-4.78913e-10	9.89612e-06	0.904075	-4.78913e-10
180367337	rs61111878	5.16999e-14	-0.357117	-4.78913e-10	8.61237e-08	-1.95659	-4.78913e-10	1.12295e-05	1.03048	-4.78913e-10
180367354	rs74573061	5.83609e-14	-0.235927	-4.78913e-10	1.15877e-07	-1.65984	-4.78913e-10	5.96282e-07	-1.90511	-4.78913e-10
180367745	rs13434282	1.23022e-14	-1.79279	-4.78913e-10	8.68812e-08	-1.94783	-4.78913e-10	9.76599e-07	-1.41175	-4.78913e-10
180367865	rs7627857	1.29706e-14	-1.73989	-4.78913e-10	9.06423e-08	-1.90545	-4.78913e-10	1.15257e-06	-1.24608	-4.78913e-10
180367887	rs2338435	2.71514e-14	-1.00114	-4.78913e-10	8.86853e-08	-1.92728	-4.78913e-10	0.000237413	4.08173	-4.78913e-10
180367935	rs76628642	1.44527e-14	-1.97609e-10	-1.63169	1.40134e-07	-1.97609e-10	-1.46977	9.05312e-07	-1.97609e-10	-1.48754
180368253	rs3860513	5.14992e-14	-0.361008	-4.78913e-10	8.68293e-08	-1.94843	-4.78913e-10	1.18264e-05	1.08227	-4.78913e-10
180368626	rs78794519	3.47321e-14	-1.97609e-10	-0.754909	2.85035e-07	-1.97609e-10	-0.759761	1.78866e-06	-1.97609e-10	-0.806603
180368737	rs3849427	1.14055e-13	0.434112	-4.78913e-10	1.79116e-07	-1.22434	-4.78913e-10	5.63714e-07	-1.96128	-4.78913e-10
180369552	rs9647370	8.17831e-15	-0.857257	-1.34383	6.01795e-08	-0.913471	-1.40157	2.16311e-07	-1.53878	-1.38032
180369553	rs12629097	9.48668e-15	-1.14513	-0.907557	4.41221e-08	-1.313	-1.31241	2.08435e-07	-1.65186	-1.30433
180369750	rs7633995	2.28653e-14	-1.17295	-4.78913e-10	1.14722e-07	-1.66986	-4.78913e-10	7.03031e-07	-1.74042	-4.78913e-10
180369977	rs79329972	9.63937e-14	-1.97609e-10	0.265868	5.60546e-07	-1.97609e-10	-0.0834625	3.6315e-06	-1.97609e-10	-0.0984221
180371629	rs149144656	1.0426e-14	-1.95827	-4.78913e-10	9.15156e-08	-1.89586	-4.78913e-10	5.65521e-07	-1.95808	-4.78913e-10
180372455	rs1401334	3.98802e-15	-1.71165	-1.20763	4.01483e-08	-1.71991	-0.999882	2.37417e-07	-1.83664	-0.989365
180373531	rs13083700	2.81999e-14	-0.963255	-4.78913e-10	1.55514e-07	-1.36564	-4.78913e-10	6.42748e-07	-1.83007	-4.78913e-10
180375284	rs116957997	1.73109e-14	-1.97609e-10	-1.45124	1.241e-07	-1.97609e-10	-1.59129	8.12121e-07	-1.97609e-10	-1.59617
180376309	rs7631194	5.27974e-15	-1.35864	-1.28006	5.33383e-08	-1.28625	-1.14947	1.78609e-07	-1.96697	-1.14365
180377071	rs1356606	5.07979e-15	-1.38765	-1.28965	5.11515e-08	-1.31694	-1.16064	1.7713e-07	-1.96405	-1.15489
180377529	rs112738198	1.32092e-14	-1.72166	-4.78913e-10	9.43866e-08	-1.86497	-4.78913e-10	5.98013e-07	-1.90221	-4.78913e-10
180380774	rs145334516	2.07087e-14	-1.97609e-10	-1.27202	1.7227e-07	-1.97609e-10	-1.26331	1.12414e-06	-1.97609e-10	-1.27105
180380960	rs76392337	1.06275e-14	-1.93913	-4.78913e-10	8.49015e-08	-1.97088	-4.78913e-10	5.72818e-07	-1.94525	-4.78913e-10
180381232	rs74929734	2.9172e-15	-1.95164	-1.28031	2.68132e-08	-1.94681	-1.17667	1.78258e-07	-1.94467	-1.16792
180382629	rs7647648	5.1561e-15	-1.43981	-1.22259	5.23075e-08	-1.37224	-1.08299	1.92918e-07	-1.95675	-1.07681
180384223	rs145432209	2.06464e-14	-1.27503	-4.78913e-10	4.85203e-07	-0.227806	-4.78913e-10	3.9166e-06	-0.0228427	-4.78913e-10
180385704	rs12496770	5.13023e-15	-1.41914	-1.24828	5.17131e-08	-1.34598	-1.12068	1.8484e-07	-1.96118	-1.11515
180386060	rs146482405	1.92603e-14	-1.34452	-4.78913e-10	4.34222e-07	-0.338816	-4.78913e-10	3.48256e-06	-0.1403	-4.78913e-10
180386119	rs73185995	3.14184e-15	-1.93033	-1.22743	2.84714e-08	-1.96197	-1.10151	1.89558e-07	-1.95998	-1.09115
180386213	rs13097883	2.78679e-14	-0.975098	-4.78913e-10	1.52339e-07	-1.38626	-4.78913e-10	6.62337e-07	-1.80005	-4.78913e-10
180386328	rs16831833	1.02983e-14	-1.9706	-4.78913e-10	9.07731e-08	-1.90401	-4.78913e-10	6.31665e-07	-1.84746	-4.78913e-10
180386672	rs114188045	1.0609e-14	-1.94087	-4.78913e-10	8.62239e-08	-1.95543	-4.78913e-10	5.79721e-07	-1.93328	-4.78913e-10
180387623	rs79612183	1.06754e-14	-1.93464	-4.78913e-10	1.02238e-07	-1.78507	-4.78913e-10	6.44395e-07	-1.82751	-4.78913e-10
180388047	rs114284964	1.29195e-14	-1.74383	-4.78913e-10	8.48657e-08	-1.9713	-4.78913e-10	5.70736e-07	-1.9489	-4.78913e-10
180388696	rs73187954	5.04546e-14	-0.3815	-4.78913e-10	7.32653e-07	0.184298	-4.78913e-10	3.35485e-06	-0.177661	-4.78913e-10
180388710	rs1607459	5.23448e-15	-1.51655	-1.13076	5.34494e-08	-1.52226	-0.911376	2.35892e-07	-1.93621	-0.896238
180388953	rs35602991	9.59611e-14	0.26137	-4.78913e-10	1.76175e-06	1.06169	-4.78913e-10	6.30138e-06	0.452702	-4.78913e-10
180389056	rs1518864	5.09649e-15	-1.52628	-1.14774	5.55545e-08	-1.46336	-0.931651	2.3126e-07	-1.93556	-0.91672
180389279	rs1518865	5.34121e-15	-1.53059	-1.09653	5.89796e-08	-1.4645	-0.870678	2.45223e-07	-1.93852	-0.855131
180391226	rs62292374	1.84431e-14	-1.38789	-4.78913e-10	2.22554e-07	-1.0072	-4.78913e-10	5.58244e-07	-1.97103	-4.78913e-10
180392645	rs185213356	1.20476e-13	0.488879	-4.78913e-10	8.7369e-07	0.360352	-4.78913e-10	5.16447e-06	0.253735	-4.78913e-10
180392840	rs4854986	3.28622e-15	-1.95271	-1.16013	3.33286e-08	-1.94474	-0.961219	2.24213e-07	-1.94149	-0.94174
180393041	rs192953735	1.05265e-14	-1.94868	-4.78913e-10	8.81222e-08	-1.93365	-4.78913e-10	5.69185e-07	-1.95162	-4.78913e-10
180393136	rs4854909	5.07166e-15	-1.58284	-1.09606	5.56086e-08	-1.52392	-0.87012	2.50701e-07	-1.91699	-0.854568
180394783	rs13061813	5.03114e-15	-1.55643	-1.1305	5.13888e-08	-1.56189	-0.911064	2.38886e-07	-1.92391	-0.895923
180396500	rs13083968	4.36717e-15	-1.74973	-1.07873	4.53342e-08	-1.74872	-0.849589	2.82644e-07	-1.8178	-0.833835
180396688	rs77242036	1.15772e-13	-1.97609e-10	0.449052	6.71086e-07	-1.97609e-10	0.0965236	4.29022e-06	-1.97609e-10	0.0682706
180396865	rs113891181	1.53342e-14	-1.57249	-4.78913e-10	8.67934e-08	-1.94884	-4.78913e-10	6.07587e-07	-1.88633	-4.78913e-10
180396974	rs2292896	4.96785e-15	-1.54655	-1.15303	5.22506e-08	-1.51834	-0.937978	2.32698e-07	-1.92297	-0.923113
180397886	rs372648291	1.79506e-14	-1.97609e-10	-1.41495	1.27569e-07	-1.97609e-10	-1.56371	8.4205e-07	-1.97609e-10	-1.55998
180398348	rs6790342	4.55064e-15	-1.59078	-1.19652	4.8658e-08	-1.52924	-0.998315	2.17531e-07	-1.9289	-0.984584
180399184	rs76992756	1.82267e-14	-1.97609e-10	-1.39968	1.66421e-07	-1.97609e-10	-1.29786	1.11901e-06	-1.97609e-10	-1.27562
180399599	rs12485400	4.45883e-15	-1.57433	-1.23336	4.33288e-08	-1.51478	-1.12877	1.92299e-07	-1.92012	-1.11665
180400321	rs62292376	1.05386e-14	-1.94753	-4.78913e-10	9.89869e-08	-1.81739	-4.78913e-10	6.76605e-07	-1.77873	-4.78913e-10
180401172	rs150778710	1.45207e-14	-1.97609e-10	-1.627	1.26749e-07	-1.97609e-10	-1.57016	8.40182e-07	-1.97609e-10	-1.5622
180401426	rs6764611	3.7433e-15	-1.80572	-1.17689	3.80013e-08	-1.80485	-0.969906	2.6363e-07	-1.76374	-0.95754
180401489	rs114690716	3.88246e-14	-0.643518	-4.78913e-10	1.04484e-07	-1.76334	-4.78913e-10	1.17904e-06	-1.22337	-4.78913e-10
180401739	rs144166232	1.70081e-14	-1.46888	-4.78913e-10	8.93744e-08	-1.91954	-4.78913e-10	6.39446e-07	-1.83522	-4.78913e-10
180402098	rs1474112	3.79929e-15	-1.74374	-1.22402	3.81703e-08	-1.74273	-1.02759	2.34465e-07	-1.82271	-1.01581
180403113	rs12152304	3.0265e-15	-1.95641	-1.23875	3.03962e-08	-1.93989	-1.05817	2.03841e-07	-1.93636	-1.04212
180405005	rs13075571	4.04695e-15	-1.74973	-1.15488	4.12672e-08	-1.74872	-0.943585	2.56477e-07	-1.8178	-0.930983
180405065	rs13075439	4.66694e-15	-1.5905	-1.17157	5.02345e-08	-1.53214	-0.963531	2.28297e-07	-1.91407	-0.951107
180405112	rs142779517	1.70144e-14	-1.97609e-10	-1.46851	1.91275e-07	-1.97609e-10	-1.15866	1.29678e-06	-1.97609e-10	-1.12818
180405486	rs2338577	2.72566e-15	-1.89696	-1.4029	1.73055e-08	-1.9125	-1.64885	1.07236e-07	-1.97137	-1.64942
180405674	rs117060827	1.71396e-14	-1.97609e-10	-1.46118	1.24293e-07	-1.97609e-10	-1.58973	8.13683e-07	-1.97609e-10	-1.59425
180406302	rs117245238	2.97228e-14	-1.97609e-10	-0.91066	3.40031e-07	-1.97609e-10	-0.583337	2.31302e-06	-1.97609e-10	-0.549512
180407198	rs2338576	3.97809e-15	-1.80053	-1.12124	4.08212e-08	-1.79965	-0.903522	2.80283e-07	-1.76945	-0.89057
180407319	rs145840067	1.81351e-14	-1.40472	-4.78913e-10	1.16802e-07	-1.65189	-4.78913e-10	6.17802e-07	-1.86965	-4.78913e-10
180407637	rs115440394	1.31052e-14	-1.72957	-4.78913e-10	1.27395e-07	-1.56508	-4.78913e-10	7.39751e-07	-1.68951	-4.78913e-10
180408423	rs12497068	1.79223e-14	-1.41653	-4.78913e-10	3.86074e-07	-0.456344	-4.78913e-10	3.07459e-06	-0.264897	-4.78913e-10
180409040	rs116661692	1.07456e-14	-1.92808	-4.78913e-10	8.49466e-08	-1.97035	-4.78913e-10	5.6321e-07	-1.96217	-4.78913e-10
180409397	rs12497997	4.24519e-15	-1.70734	-1.14944	4.28555e-08	-1.71745	-0.937091	2.50057e-07	-1.8497	-0.924432
180409423	rs12488506	4.18572e-15	-1.72145	-1.14944	4.21523e-08	-1.73399	-0.937091	2.53591e-07	-1.83567	-0.924432
180409432	rs12491569	4.1719e-15	-1.72476	-1.14944	4.25884e-08	-1.7237	-0.937091	2.5316e-07	-1.83737	-0.924432
180409509	rs79563395	1.42712e-14	-1.97609e-10	-1.64433	1.17121e-07	-1.97609e-10	-1.64916	7.69271e-07	-1.97609e-10	-1.65038
180410582	rs1401336	4.10165e-15	-1.85305	-1.03813	4.58263e-08	-1.78213	-0.805382	3.01385e-07	-1.79582	-0.79161
180410618	rs144475394	8.14514e-14	-1.97609e-10	0.097433	5.56369e-07	-1.97609e-10	-0.0909414	3.69252e-06	-1.97609e-10	-0.0817576
180411182	rs1518866	3.36258e-15	-1.96062	-1.12924	3.48568e-08	-1.93297	-0.928149	2.34226e-07	-1.92909	-0.910443
180411430	rs77951253	1.30295e-14	-1.73536	-4.78913e-10	9.35522e-08	-1.87385	-4.78913e-10	5.93767e-07	-1.90934	-4.78913e-10
180411867	rs7617511	4.19354e-15	-1.86815	-1.00088	4.61053e-08	-1.81972	-0.761722	3.16717e-07	-1.79021	-0.747601
180411877	rs79944322	1.65001e-14	-1.97609e-10	-1.49921	1.56367e-07	-1.97609e-10	-1.36017	1.05951e-06	-1.97609e-10	-1.33026
180412030	rs141345159	4.27323e-14	-0.547619	-4.78913e-10	5.15047e-07	-0.168115	-4.78913e-10	5.95944e-06	0.396909	-4.78913e-10
180412373	rs11917390	4.35952e-15	-1.86131	-0.968903	4.91742e-08	-1.79261	-0.724397	3.3043e-07	-1.78544	-0.709984
180412436	rs73187969	3.31194e-15	-1.95961	-1.14543	3.41355e-08	-1.93481	-0.947224	2.29304e-07	-1.93102	-0.929752
180412969	rs112280254	3.46406e-12	3.84762	-4.78913e-10	4.63124e-05	4.33079	-4.78913e-10	0.000127124	3.45709	-4.78913e-10
180413931	rs13087056	5.03604e-15	-1.65992	-1.02603	5.64313e-08	-1.58816	-0.791185	2.68677e-07	-1.92501	-0.777299
180414921	rs2139167	4.09592e-15	-1.89171	-1.00088	4.55427e-08	-1.832	-0.761722	3.32916e-07	-1.74033	-0.747601
180416904	rs76764971	1.03409e-14	-1.96647	-4.78913e-10	8.94793e-08	-1.91837	-4.78913e-10	6.10201e-07	-1.88203	-4.78913e-10
180417613	rs34798700	2.88851e-15	-1.85149	-1.39035	1.79968e-08	-1.87144	-1.65074	1.079e-07	-1.96357	-1.65105
180418207	rs13079402	2.04739e-14	-1.28342	-4.78913e-10	1.2108e-07	-1.61593	-4.78913e-10	7.8366e-07	-1.63185	-4.78913e-10
180418377	rs114962368	1.03129e-14	-1.96918	-4.78913e-10	9.04514e-08	-1.90756	-4.78913e-10	6.18722e-07	-1.86817	-4.78913e-10
180420229	rs112160473	1.03416e-14	-1.9664	-4.78913e-10	8.94604e-08	-1.91858	-4.78913e-10	6.10035e-07	-1.88231	-4.78913e-10
180421400	rs57150666	4.55239e-15	-1.90492	-0.881998	5.13758e-08	-1.84966	-0.623546	3.9198e-07	-1.71624	-0.608372
180421706	rs67423465	5.0249e-15	-1.69237	-0.995793	5.63924e-08	-1.62426	-0.755779	2.82305e-07	-1.91122	-0.741611
180422271	rs62292378	1.05998e-14	-1.94174	-4.78913e-10	1.78509e-07	-1.22773	-4.78913e-10	8.86144e-07	-1.50894	-4.78913e-10
180422846	rs57129833	4.24368e-15	-1.90804	-0.949103	4.73297e-08	-1.85389	-0.701344	3.64688e-07	-1.71003	-0.686754
180422916	rs56238433	3.55417e-15	-1.95641	-1.07804	3.67591e-08	-1.93989	-0.868101	2.47098e-07	-1.93636	-0.84968
180423180	rs77258493	2.69406e-14	-1.97609e-10	-1.00894	1.96747e-07	-1.97609e-10	-1.13046	1.31015e-06	-1.97609e-10	-1.11793
180423235	rs62292379	1.75567e-14	-1.43714	-4.78913e-10	2.88577e-07	-0.747413	-4.78913e-10	5.64844e-07	-1.95927	-4.78913e-10
180424060	rs74910141	5.97738e-14	-1.97609e-10	-0.212007	8.15483e-07	-1.97609e-10	0.291407	5.66714e-06	-1.97609e-10	0.346617
180424324	rs13073010	4.53274e-15	-1.80282	-0.988427	4.77274e-08	-1.79969	-0.747174	3.2575e-07	-1.77675	-0.732938
180424375	rs118186243	1.20418e-13	-1.97609e-10	0.488398	7.71841e-07	-1.97609e-10	0.236405	5.11587e-06	-1.97609e-10	0.244279
180424984	rs77272604	1.52077e-14	-1.97609e-10	-1.58077	1.45968e-07	-1.97609e-10	-1.42899	9.51707e-07	-1.97609e-10	-1.43757
180425009	rs10937044	4.38453e-15	-1.88679	-0.937698	4.94203e-08	-1.82392	-0.688087	3.52144e-07	-1.75839	-0.673396
180425279	rs11711406	3.32659e-14	-0.79804	-4.78913e-10	7.35656e-07	0.188389	-4.78913e-10	4.25307e-06	0.0595734	-4.78913e-10
180425676	rs34130503	4.75553e-15	-1.88679	-0.856473	5.86457e-08	-1.82392	-0.516934	4.18294e-07	-1.75839	-0.501251
180426185	rs76294566	1.69702e-14	-1.97609e-10	-1.47112	1.74086e-07	-1.97609e-10	-1.25283	1.15497e-06	-1.97609e-10	-1.24399
180426426	rs116231465	1.03206e-14	-1.96843	-4.78913e-10	9.01321e-08	-1.9111	-4.78913e-10	6.15939e-07	-1.87267	-4.78913e-10
180427168	rs1464236	6.66776e-15	-1.91247	-0.492816	9.54923e-08	-1.97147	0.118139	9.66451e-07	-1.58973	0.167539
180427774	rs4854910	6.40317e-15	-1.92362	-0.522165	9.21988e-08	-1.97025	0.0818254	9.60232e-07	-1.55937	0.130719
180429542	rs9858253	6.31119e-15	-1.87053	-0.589719	8.46665e-08	-1.97154	-0.00211478	8.73536e-07	-1.56886	0.0455882
180430904	rs145338443	1.50218e-14	-1.59307	-4.78913e-10	8.63854e-08	-1.95355	-4.78913e-10	6.01921e-07	-1.8957	-4.78913e-10
180431621	rs1518857	1.03631e-14	-1.96432	-4.78913e-10	8.89356e-08	-1.92446	-4.78913e-10	6.05364e-07	-1.88999	-4.78913e-10
180432123	rs9835595	6.26281e-15	-1.89448	-0.57346	8.66081e-08	-1.96911	0.0181341	9.39868e-07	-1.51621	0.066127
180432779	rs79468434	1.03063e-14	-1.96982	-4.78913e-10	9.07716e-08	-1.90403	-4.78913e-10	6.21498e-07	-1.86369	-4.78913e-10
180433154	rs16831870	1.0302e-14	-1.97023	-4.78913e-10	9.20375e-08	-1.89018	-4.78913e-10	6.38207e-07	-1.83716	-4.78913e-10
180433381	rs7628371	6.00577e-15	-1.90316	-0.606696	8.32495e-08	-1.96724	-0.0232917	9.21199e-07	-1.49425	0.0241062
180433749	rs1914804	5.04029e-15	-1.95798	-0.72713	7.529e-08	-1.89542	-0.195607	5.05396e-07	-1.92634	-0.144142
180433765	rs1914803	5.54543e-15	-1.94241	-0.64719	8.03024e-08	-1.96434	-0.062233	8.85259e-07	-1.49518	-0.0147607
180433788	rs149976048	3.73087e-14	-1.97609e-10	-0.683347	1.80724e-07	-1.97609e-10	-1.2154	1.18092e-06	-1.97609e-10	-1.22177
180435113	rs75810658	1.76808e-14	-1.97609e-10	-1.43009	1.3795e-07	-1.97609e-10	-1.48548	9.0929e-07	-1.97609e-10	-1.48316
180435199	rs2090579	6.07102e-15	-1.94339	-0.555656	9.00982e-08	-1.96384	0.0523631	9.98444e-07	-1.49117	0.101548
180435217	rs2090578	6.01948e-15	-1.94339	-0.564181	8.52872e-08	-1.96384	-0.0025122	9.44516e-07	-1.49117	0.0460237
180435383	rs6765338	6.68147e-15	-1.94631	-0.456922	1.00749e-07	-1.96218	0.162435	1.12953e-06	-1.47871	0.212444
180435728	rs9862241	6.66467e-15	-1.94883	-0.456922	1.00915e-07	-1.96053	0.162435	1.14255e-06	-1.46725	0.212444
180435983	rs9866624	6.12683e-15	-1.94631	-0.543581	9.05102e-08	-1.96218	0.055268	1.01323e-06	-1.47871	0.103788
180436667	rs6771602	6.70103e-15	-1.94339	-0.456922	1.00582e-07	-1.96384	0.162435	1.11554e-06	-1.49117	0.212444
180436874	rs117034744	3.23134e-14	-1.97609e-10	-0.827091	3.75754e-07	-1.97609e-10	-0.483438	2.55995e-06	-1.97609e-10	-0.448079
180437282	rs78458734	2.12018e-14	-1.24849	-4.78913e-10	1.24174e-07	-1.59069	-4.78913e-10	7.65221e-07	-1.65566	-4.78913e-10
180437487	rs1401337	6.53394e-15	-1.8521	-0.57346	8.67693e-08	-1.96726	0.0181341	7.70484e-07	-1.71493	0.066127
180437629	rs146901083	3.12208e-14	-1.97609e-10	-0.861488	1.55432e-07	-1.97609e-10	-1.36617	1.01416e-06	-1.97609e-10	-1.37401
180437886	rs1518867	6.76245e-15	-1.94339	-0.447797	1.01719e-07	-1.96384	0.173675	1.12832e-06	-1.49117	0.223838
180438321	rs7649567	6.70103e-15	-1.94339	-0.456922	1.00582e-07	-1.96384	0.162435	1.11554e-06	-1.49117	0.212444
180438416	rs118105249	9.5159e-14	-1.97609e-10	0.252976	6.18977e-07	-1.97609e-10	0.0156952	4.10072e-06	-1.97609e-10	0.0230955
180438462	rs7627545	6.68147e-15	-1.94631	-0.456922	1.00749e-07	-1.96218	0.162435	1.12953e-06	-1.47871	0.212444
180439876	rs79045889	1.13683e-14	-1.87174	-4.78913e-10	9.98929e-08	-1.80827	-4.78913e-10	9.10343e-07	-1.482	-4.78913e-10
180440622	rs9833233	6.411e-15	-1.92172	-0.522842	9.51808e-08	-1.97046	0.113861	9.88643e-07	-1.56183	0.162336
180440954	rs7614623	6.03937e-15	-1.9474	-0.556876	9.20879e-08	-1.96086	0.071231	1.04078e-06	-1.46721	0.119122
180440976	rs9817892	6.57343e-15	-1.93932	-0.48022	1.00903e-07	-1.96528	0.167067	1.10903e-06	-1.50085	0.216263
180441172	rs13069244	2.16321e-14	-1.2284	-4.78913e-10	1.32225e-07	-1.52787	-4.78913e-10	7.07323e-07	-1.73434	-4.78913e-10
180441709	rs139330079	1.0313e-14	-1.96917	-4.78913e-10	8.58683e-08	-1.95956	-4.78913e-10	6.0402e-07	-1.89221	-4.78913e-10
180442292	rs74810486	1.03734e-14	-1.96333	-4.78913e-10	8.87215e-08	-1.92687	-4.78913e-10	6.03442e-07	-1.89317	-4.78913e-10
180442939	rs116719653	1.04289e-14	-1.958	-4.78913e-10	8.78214e-08	-1.93707	-4.78913e-10	5.95223e-07	-1.90689	-4.78913e-10
180442993	rs34480923	1.09835e-14	-1.90618	-4.78913e-10	8.55437e-08	-1.96335	-4.78913e-10	1.58416e-06	-0.928011	-4.78913e-10
180443482	rs11918562	1.95537e-14	-1.32941	-4.78913e-10	1.17053e-07	-1.64974	-4.78913e-10	8.56044e-07	-1.5435	-4.78913e-10
180443950	rs28687033	5.40099e-15	-1.92238	-0.693615	2.25875e-08	-1.92563	-1.36934	1.62583e-07	-1.8495	-1.35514
180444073	rs180857405	1.34964e-14	-1.70015	-4.78913e-10	1.32198e-07	-1.52808	-4.78913e-10	6.03515e-07	-1.89305	-4.78913e-10
180444142	rs62289660	1.23922e-14	-1.78551	-4.78913e-10	8.67601e-08	-1.94923	-4.78913e-10	2.08192e-06	-0.654778	-4.78913e-10
180444475	rs9290707	1.58801e-14	-1.96876	0.431257	1.12555e-07	-1.89202	0.203084	8.01792e-07	-1.89058	0.281607
180444632	rs184341890	1.06983e-14	-1.93249	-4.78913e-10	9.43357e-08	-1.86551	-4.78913e-10	5.68702e-07	-1.95247	-4.78913e-10
180445665	rs139563730	2.51181e-14	-1.07898	-4.78913e-10	1.98733e-07	-1.12041	-4.78913e-10	1.33313e-06	-1.10054	-4.78913e-10
180445901	rs6808441	4.50362e-15	-1.94364	-0.854055	5.49659e-08	-1.95495	-0.450707	4.75946e-07	-1.72281	-0.407714
180446249	rs6443703	2.11658e-14	-1.93985	0.689661	1.65598e-07	-1.73435	0.431536	9.36812e-07	-1.96723	0.513886
180446637	rs78523813	1.02963e-14	-1.97079	-4.78913e-10	8.50304e-08	-1.96936	-4.78913e-10	5.88068e-07	-1.91898	-4.78913e-10
180447468	rs6443704	2.48065e-14	-1.81377	0.722299	1.4305e-07	-1.95259	0.503414	1.17519e-06	-1.80609	0.579447
180447544	rs6443705	2.43377e-14	-1.80853	0.697981	1.39528e-07	-1.95435	0.480247	1.14177e-06	-1.81137	0.555874
180448640	rs13079982	4.32084e-15	-1.93608	-0.903038	5.23661e-08	-1.94312	-0.51099	4.30521e-07	-1.76175	-0.469081
180449164	rs79860386	1.2179e-14	-1.80286	-4.78913e-10	1.2982e-07	-1.54622	-4.78913e-10	6.52693e-07	-1.81472	-4.78913e-10
180449589	rs6779680	2.37151e-14	-1.79841	0.661954	1.36545e-07	-1.95745	0.461723	1.11051e-06	-1.82109	0.537841
180449758	rs11714847	5.25778e-15	-1.91525	-0.727617	2.18806e-08	-1.93912	-1.38766	1.56709e-07	-1.86752	-1.37391
180451520	rs145127913	1.03583e-14	-1.96478	-4.78913e-10	8.62253e-08	-1.95541	-4.78913e-10	5.58038e-07	-1.97139	-4.78913e-10
180451879	rs6799873	2.05994e-14	-1.27731	-4.78913e-10	1.20841e-07	-1.6179	-4.78913e-10	8.36434e-07	-1.56667	-4.78913e-10
180452865	rs11714827	5.88094e-15	-1.9538	-0.57706	2.41637e-08	-1.92296	-1.30456	1.72369e-07	-1.85736	-1.28882
180453128	rs62289662	1.03296e-14	-1.96756	-4.78913e-10	1.17089e-07	-1.64944	-4.78913e-10	6.11802e-07	-1.87941	-4.78913e-10
180453249	rs77529675	1.06692e-14	-1.93522	-4.78913e-10	1.01343e-07	-1.79386	-4.78913e-10	5.72826e-07	-1.94524	-4.78913e-10
180453449	rs6791318	1.45277e-14	-1.9544	0.327886	1.03836e-07	-1.93086	0.161298	8.09046e-07	-1.83717	0.237203
180455613	rs7622174	1.65221e-14	-1.95268	0.4548	1.38349e-07	-1.7079	0.225303	7.61121e-07	-1.96532	0.304291
180456300	rs116286883	1.03064e-14	-1.96981	-4.78913e-10	8.52926e-08	-1.96629	-4.78913e-10	5.67157e-07	-1.95519	-4.78913e-10
180456424	rs112458425	1.18077e-14	-1.83382	-4.78913e-10	8.67989e-08	-1.94878	-4.78913e-10	5.58023e-07	-1.97142	-4.78913e-10
180458003	rs75339907	1.42142e-14	-1.97609e-10	-1.64833	1.17407e-07	-1.97609e-10	-1.64673	7.74337e-07	-1.97609e-10	-1.64382
180459623	rs55890811	5.61479e-15	-1.90928	-0.667887	2.25039e-08	-1.94338	-1.3553	1.60742e-07	-1.87527	-1.34075
180459826	rs79198032	1.43974e-14	-1.63552	-4.78913e-10	1.43144e-07	-1.44852	-4.78913e-10	1.29772e-06	-1.12746	-4.78913e-10
180460080	rs146999263	6.31631e-14	-1.97609e-10	-0.156853	3.3429e-07	-1.97609e-10	-0.600363	2.15392e-06	-1.97609e-10	-0.620776
180460240	rs9863132	4.32912e-15	-1.94186	-0.895348	5.3227e-08	-1.94827	-0.489536	4.46973e-07	-1.74683	-0.446493
180460289	rs9863008	2.44683e-14	-1.79288	0.68768	1.39613e-07	-1.95897	0.485479	1.13229e-06	-1.82617	0.562348
180460569	rs147170123	4.58208e-14	-1.97609e-10	-0.477836	2.86677e-07	-1.97609e-10	-0.754017	1.83711e-06	-1.97609e-10	-0.779875
180461213	rs9290708	2.44346e-14	-1.78154	0.674963	1.37541e-07	-1.96177	0.473324	1.10736e-06	-1.83607	0.549976
180461697	rs55826936	1.09287e-14	-1.91118	-4.78913e-10	1.12927e-07	-1.68564	-4.78913e-10	5.78907e-07	-1.93468	-4.78913e-10
180462975	rs13074780	2.08502e-14	-1.26521	-4.78913e-10	1.21891e-07	-1.60925	-4.78913e-10	8.28817e-07	-1.57582	-4.78913e-10
180463838	rs7630871	3.27261e-14	-1.53616	0.721754	1.39307e-07	-1.96164	0.485952	9.93606e-07	-1.95564	0.561154
180463897	rs141005702	1.0428e-14	-1.95808	-4.78913e-10	9.15579e-08	-1.8954	-4.78913e-10	5.65411e-07	-1.95827	-4.78913e-10
180464522	rs10937046	5.82016e-15	-1.90619	-0.635057	2.28695e-08	-1.9454	-1.33717	1.6314e-07	-1.87903	-1.32218
180464920	rs7612133	3.52357e-14	-1.50863	0.768114	1.50863e-07	-1.95587	0.559873	1.06852e-06	-1.96698	0.645187
180465050	rs112128058	1.1675e-11	5.06263	-4.78913e-10	0.000188189	5.73283	-4.78913e-10	0.000482827	4.79159	-4.78913e-10
180466398	rs6768675	3.02467e-14	-1.7515	0.858317	1.66721e-07	-1.95801	0.661955	1.32524e-06	-1.85689	0.750417
180467160	rs9871886	3.44034e-14	-1.52209	0.757678	1.5214e-07	-1.95294	0.565374	1.08407e-06	-1.95934	0.651987
180467191	rs9834032	3.44034e-14	-1.52209	0.757678	1.5214e-07	-1.95294	0.565374	1.08407e-06	-1.95934	0.651987
180468421	rs7649741	2.98504e-14	-1.7515	0.845126	1.64623e-07	-1.95801	0.649291	1.30825e-06	-1.85689	0.737513
180468448	rs7649817	2.98504e-14	-1.7515	0.845126	1.64623e-07	-1.95801	0.649291	1.30825e-06	-1.85689	0.737513
180469529	rs9845302	3.49067e-14	-1.52209	0.772199	1.54275e-07	-1.95294	0.579305	1.09957e-06	-1.95934	0.666188
180469892	rs1518858	3.07163e-14	-1.7515	0.873721	1.69205e-07	-1.95801	0.676745	1.34536e-06	-1.85689	0.765487
180470217	rs1518856	3.07163e-14	-1.7515	0.873721	1.69205e-07	-1.95801	0.676745	1.34536e-06	-1.85689	0.765487
180470287	rs7611551	4.65945e-15	-1.93668	-0.826991	5.74434e-08	-1.96043	-0.401148	5.19905e-07	-1.69116	-0.351017
180470288	rs7611552	4.70872e-15	-1.93363	-0.819528	5.80755e-08	-1.95867	-0.391961	5.20404e-07	-1.69957	-0.341649
180470883	rs62289665	1.47098e-14	-1.61406	-4.78913e-10	8.50941e-08	-1.96862	-4.78913e-10	1.44749e-06	-1.01823	-4.78913e-10
180471326	rs6780442	3.37076e-14	-1.53111	0.746257	1.47935e-07	-1.95475	0.539145	1.05583e-06	-1.95779	0.624048
180471336	rs6780448	3.37076e-14	-1.53111	0.746257	1.47935e-07	-1.95475	0.539145	1.05583e-06	-1.95779	0.624048
180471530	rs73190312	5.86787e-15	-1.90928	-0.623798	2.306e-08	-1.94338	-1.33089	1.6481e-07	-1.87527	-1.31576
180471551	rs1518862	3.44277e-14	-1.51204	0.748331	1.53709e-07	-1.95004	0.572727	1.09039e-06	-1.96185	0.660321
180471706	rs1518863	3.17028e-14	-1.78427	0.938103	1.7859e-07	-1.96586	0.738581	1.46104e-06	-1.8374	0.828483
180471907	rs73190315	5.86787e-15	-1.90928	-0.623798	2.306e-08	-1.94338	-1.33089	1.6481e-07	-1.87527	-1.31576
180472834	rs7620497	3.45619e-14	-1.55515	0.79533	1.60381e-07	-1.93632	0.601498	1.12911e-06	-1.95545	0.688807
180472855	rs7642417	3.37489e-14	-1.53111	0.747481	1.50388e-07	-1.95475	0.555594	1.07497e-06	-1.95779	0.642018
180472974	rs111430898	1.04409e-14	-1.95684	-4.78913e-10	1.02562e-07	-1.7819	-4.78913e-10	5.97839e-07	-1.9025	-4.78913e-10
180472991	rs117195400	2.80866e-14	-1.97609e-10	-0.967281	2.12796e-07	-1.97609e-10	-1.05204	1.41952e-06	-1.97609e-10	-1.03775
180473096	rs1401335	3.45918e-14	-1.50644	0.747481	1.52372e-07	-1.94164	0.555594	1.06646e-06	-1.96574	0.642018
180473189	rs74484471	2.52149e-14	-1.97609e-10	-1.07514	2.40047e-07	-1.97609e-10	-0.931537	1.54738e-06	-1.97609e-10	-0.951506
180473897	rs60581833	2.93752e-14	-1.75765	0.835232	1.63325e-07	-1.95642	0.639793	1.30151e-06	-1.85237	0.727835
180474239	rs6443707	2.93752e-14	-1.75765	0.835232	1.63325e-07	-1.95642	0.639793	1.30151e-06	-1.85237	0.727835
180474523	rs6443708	3.11432e-14	-1.78994	0.925967	1.76705e-07	-1.96482	0.726923	1.45086e-06	-1.83252	0.816607
180474589	rs6443709	2.93752e-14	-1.75765	0.835232	1.63325e-07	-1.95642	0.639793	1.30151e-06	-1.85237	0.727835
180474606	rs56051870	1.06392e-14	-1.93803	-4.78913e-10	8.5788e-08	-1.96049	-4.78913e-10	1.42037e-06	-1.03715	-4.78913e-10
180474699	rs7638264	2.93752e-14	-1.75765	0.835232	1.63325e-07	-1.95642	0.639793	1.30151e-06	-1.85237	0.727835
180474763	rs7648648	2.93752e-14	-1.75765	0.835232	1.63325e-07	-1.95642	0.639793	1.30151e-06	-1.85237	0.727835
180475237	rs62289668	3.07271e-14	-1.78994	0.912518	1.74436e-07	-1.96482	0.714004	1.43189e-06	-1.83252	0.803446
180475257	rs75037168	1.15064e-14	-1.85967	-4.78913e-10	9.29053e-08	-1.88079	-4.78913e-10	6.32041e-07	-1.84687	-4.78913e-10
180475301	rs6794366	3.26368e-14	-1.54003	0.722895	1.46633e-07	-1.95646	0.532013	1.05116e-06	-1.95616	0.617979
180475426	rs7649221	2.90282e-14	-1.75765	0.823349	1.61473e-07	-1.95642	0.628388	1.28647e-06	-1.85237	0.716212
180475828	rs59408164	2.03166e-14	-1.29114	-4.78913e-10	1.09547e-07	-1.71602	-4.78913e-10	1.07387e-06	-1.31679	-4.78913e-10
180476630	rs9854441	3.04902e-14	-1.78427	0.899105	1.72023e-07	-1.96586	0.701121	1.40634e-06	-1.8374	0.790322
180476773	rs9817157	2.90282e-14	-1.75765	0.823349	1.61473e-07	-1.95642	0.628388	1.28647e-06	-1.85237	0.716212
180476961	rs9841235	3.26368e-14	-1.54003	0.722895	1.46633e-07	-1.95646	0.532013	1.05116e-06	-1.95616	0.617979
180477217	rs9821556	2.86485e-14	-1.75765	0.810181	1.59445e-07	-1.95642	0.61575	1.27001e-06	-1.85237	0.703332
180477297	rs9841738	2.86485e-14	-1.75765	0.810181	1.59445e-07	-1.95642	0.61575	1.27001e-06	-1.85237	0.703332
180477423	rs71312125	2.07448e-14	-1.27028	-4.78913e-10	1.10963e-07	-1.70317	-4.78913e-10	1.05245e-06	-1.33694	-4.78913e-10
180477469	rs9822303	3.25076e-14	-1.53111	0.710007	1.4508e-07	-1.95475	0.519656	1.0363e-06	-1.95779	0.60538
180477511	rs150304025	5.43113e-14	-1.97609e-10	-0.30784	3.08193e-07	-1.97609e-10	-0.681648	1.96644e-06	-1.97609e-10	-0.711844
180477551	rs62289673	1.06715e-14	-1.93499	-4.78913e-10	9.70752e-08	-1.83689	-4.78913e-10	6.77772e-07	-1.77701	-4.78913e-10
180477630	rs9859823	3.06664e-14	-1.77851	0.899105	1.71858e-07	-1.96682	0.701121	1.39961e-06	-1.8422	0.790322
180477970	rs13078627	6.05487e-15	-1.89978	-0.601933	2.32087e-08	-1.94922	-1.31863	1.65055e-07	-1.88633	-1.30321
180478190	rs6773452	3.17739e-15	-1.68144	-1.46507	2.67297e-08	-1.7765	-1.3501	4.43396e-07	-0.868741	-1.33262
180478339	rs137900601	1.43065e-14	-1.97609e-10	-1.64186	1.2238e-07	-1.97609e-10	-1.60525	8.00183e-07	-1.97609e-10	-1.61098
180478475	rs1850711	3.42052e-14	-1.4802	0.710007	1.45518e-07	-1.95173	0.519656	1.03518e-06	-1.95887	0.60538
180478688	rs1850712	2.88253e-14	-1.7515	0.810181	1.59193e-07	-1.95801	0.61575	1.26429e-06	-1.85689	0.703332
180478774	rs1518859	2.90113e-14	-1.75824	0.823349	1.61498e-07	-1.95627	0.628388	1.28703e-06	-1.85194	0.716212
180479071	rs6443711	4.64954e-15	-1.94883	-0.816974	5.85106e-08	-1.96708	-0.37609	5.5881e-07	-1.64536	-0.324656
180479157	rs6443712	3.32274e-14	-1.52209	0.722895	1.47148e-07	-1.95294	0.532013	1.04782e-06	-1.95934	0.617979
180479386	rs71312126	1.99461e-14	-1.30954	-4.78913e-10	1.07733e-07	-1.73271	-4.78913e-10	1.12119e-06	-1.27368	-4.78913e-10
180479488	rs4535224	2.90113e-14	-1.75824	0.823349	1.61498e-07	-1.95627	0.628388	1.28703e-06	-1.85194	0.716212
180479705	rs1518860	2.95408e-14	-1.75203	0.835232	1.63088e-07	-1.95788	0.639793	1.29615e-06	-1.85651	0.727835
180480275	rs11927910	4.70237e-15	-1.94508	-0.809423	5.91858e-08	-1.96493	-0.366758	5.53091e-07	-1.66516	-0.315139
180480576	rs9838353	1.40542e-14	-1.44218	-0.217477	5.45803e-08	-1.96927	-0.44343	3.83314e-07	-1.97066	-0.376306
180481281	rs9843328	1.75366e-14	-1.96082	0.522536	1.17749e-07	-1.94404	0.300217	9.80041e-07	-1.79725	0.389021
180481539	rs9290711	2.93761e-14	-1.74574	0.823349	1.60994e-07	-1.9594	0.628388	1.27544e-06	-1.86098	0.716212
180481692	rs11712959	1.0692e-14	-1.93308	-4.78913e-10	9.74296e-08	-1.83324	-4.78913e-10	6.80744e-07	-1.77264	-4.78913e-10
180481935	rs1607456	2.90113e-14	-1.75824	0.823349	1.61498e-07	-1.95627	0.628388	1.28703e-06	-1.85194	0.716212
180482003	rs1607457	1.74224e-14	-1.96696	0.52215	1.1955e-07	-1.92942	0.300782	9.45392e-07	-1.83343	0.389209
180482004	rs1607458	1.74224e-14	-1.96696	0.52215	1.1955e-07	-1.92942	0.300782	9.45392e-07	-1.83343	0.389209
180482364	rs9848585	3.13204e-14	-1.78427	0.925967	1.7652e-07	-1.96586	0.726923	1.44379e-06	-1.8374	0.816607
180482445	rs80278186	1.0433e-14	-1.9576	-4.78913e-10	1.04281e-07	-1.76528	-4.78913e-10	5.8188e-07	-1.92956	-4.78913e-10
180482500	rs6787594	2.90113e-14	-1.75824	0.823349	1.61498e-07	-1.95627	0.628388	1.28703e-06	-1.85194	0.716212
180482706	rs28849464	2.81989e-14	-1.78664	0.823349	1.61721e-07	-1.95489	0.628388	1.29533e-06	-1.84551	0.716212
180482721	rs28842022	3.16385e-14	-1.57109	0.722895	1.46684e-07	-1.95611	0.532013	1.05171e-06	-1.95563	0.617979
180483085	rs62289700	1.07267e-14	-1.92983	-4.78913e-10	1.02844e-07	-1.77916	-4.78913e-10	7.40553e-07	-1.68843	-4.78913e-10
180483105	rs62289701	1.06187e-14	-1.93996	-4.78913e-10	9.89421e-08	-1.81784	-4.78913e-10	7.22729e-07	-1.71279	-4.78913e-10
180483371	rs114030441	1.08192e-14	-1.92125	-4.78913e-10	1.0532e-07	-1.75537	-4.78913e-10	6.42617e-07	-1.83027	-4.78913e-10
180483406	rs6803588	1.77889e-14	-1.95962	0.535621	1.20926e-07	-1.94531	0.328116	1.00379e-06	-1.8026	0.418322
180483429	rs35973538	1.9916e-14	-1.31105	-4.78913e-10	1.08225e-07	-1.72816	-4.78913e-10	1.09538e-06	-1.29697	-4.78913e-10
180483520	rs6791051	2.88595e-14	-1.76435	0.824215	1.64614e-07	-1.95457	0.645803	1.31731e-06	-1.84728	0.73481
180484468	rs190697195	1.56166e-14	-1.55424	-4.78913e-10	1.0276e-07	-1.77997	-4.78913e-10	8.53716e-07	-1.54622	-4.78913e-10
180484597	rs4381936	1.70993e-14	-1.96364	0.500109	1.17653e-07	-1.93897	0.294338	9.63308e-07	-1.80923	0.383779
180484639	rs4381937	3.26236e-14	-1.54003	0.722489	1.46698e-07	-1.95646	0.532457	1.05121e-06	-1.95616	0.618027
180484696	rs147766289	1.53331e-14	-1.57256	-4.78913e-10	8.5534e-08	-1.96346	-4.78913e-10	5.82417e-07	-1.92864	-4.78913e-10
180485014	rs112052937	1.08962e-14	-1.91416	-4.78913e-10	1.2345e-07	-1.59653	-4.78913e-10	5.58239e-07	-1.97104	-4.78913e-10
180485048	rs71312186	2.0462e-14	-1.284	-4.78913e-10	1.10028e-07	-1.71164	-4.78913e-10	1.06642e-06	-1.32376	-4.78913e-10
180485171	rs6810076	2.84341e-14	-1.75203	0.797049	1.5722e-07	-1.95788	0.603148	1.24863e-06	-1.85651	0.690489
180485304	rs6773048	2.82583e-14	-1.75824	0.797049	1.57473e-07	-1.95627	0.603148	1.25435e-06	-1.85194	0.690489
180485417	rs6773150	2.82583e-14	-1.75824	0.797049	1.57473e-07	-1.95627	0.603148	1.25435e-06	-1.85194	0.690489
180485503	rs6761962	2.82583e-14	-1.75824	0.797049	1.57473e-07	-1.95627	0.603148	1.25435e-06	-1.85194	0.690489
180485733	rs141718886	1.03224e-14	-1.96826	-4.78913e-10	8.9247e-08	-1.92097	-4.78913e-10	5.78323e-07	-1.93569	-4.78913e-10
180485890	rs150559042	1.95384e-14	-1.33019	-4.78913e-10	9.1909e-08	-1.89157	-4.78913e-10	1.07016e-06	-1.32026	-4.78913e-10
180486056	rs13323642	3.22189e-14	-1.54003	0.710007	1.44832e-07	-1.95646	0.519656	1.03799e-06	-1.95616	0.60538
180487006	rs35210194	2.11744e-14	-1.24978	-4.78913e-10	1.12386e-07	-1.69043	-4.78913e-10	1.03243e-06	-1.35616	-4.78913e-10
180487035	rs9846714	2.75012e-14	-1.76456	0.776215	1.50495e-07	-1.95186	0.553411	1.18679e-06	-1.84782	0.631009
180487189	rs9846744	2.89861e-14	-1.75824	0.822477	1.68011e-07	-1.95627	0.667924	1.33878e-06	-1.85194	0.75563
180487243	rs4618220	2.11744e-14	-1.24978	-4.78913e-10	1.12386e-07	-1.69043	-4.78913e-10	1.03243e-06	-1.35616	-4.78913e-10
180487291	rs9846886	2.83329e-14	-1.75264	0.794093	1.56083e-07	-1.95836	0.596368	1.2249e-06	-1.87738	0.692174
180487299	rs62289704	3.10056e-14	-1.75459	0.886187	1.66419e-07	-1.96979	0.671927	1.33279e-06	-1.86051	0.759718
180487317	rs9809177	2.81009e-14	-1.75203	0.785262	1.55452e-07	-1.95788	0.591838	1.23432e-06	-1.85651	0.678962
180487464	rs4599307	2.0462e-14	-1.284	-4.78913e-10	1.10028e-07	-1.71164	-4.78913e-10	1.06642e-06	-1.32376	-4.78913e-10
180488123	rs7640975	2.75647e-14	-1.75824	0.772199	1.53763e-07	-1.95627	0.579305	1.22424e-06	-1.85194	0.666188
180488429	rs78696833	7.93394e-14	0.0711611	-4.78913e-10	4.05215e-07	-0.407955	-4.78913e-10	9.49579e-07	-1.4398	-4.78913e-10
180488807	rs4854989	6.27254e-15	-1.91389	-0.552504	2.42559e-08	-1.93317	-1.29054	1.74048e-07	-1.86199	-1.2745
180488885	rs4621329	2.79272e-14	-1.75824	0.785262	1.55702e-07	-1.95627	0.591838	1.23997e-06	-1.85194	0.678962
180489592	rs9858237	2.7208e-14	-1.75824	0.759174	1.51853e-07	-1.95627	0.566809	1.20874e-06	-1.85194	0.65345
180489612	rs9858245	2.73773e-14	-1.75203	0.759174	1.51609e-07	-1.95788	0.566809	1.20323e-06	-1.85651	0.65345
180489705	rs6791949	2.7208e-14	-1.75824	0.759174	1.51853e-07	-1.95627	0.566809	1.20874e-06	-1.85194	0.65345
180489760	rs6792034	2.73773e-14	-1.75203	0.759174	1.51609e-07	-1.95788	0.566809	1.20323e-06	-1.85651	0.65345
180490030	rs6803433	2.77362e-14	-1.75203	0.772199	1.53516e-07	-1.95788	0.579305	1.21866e-06	-1.85651	0.666188
180490109	rs142757393	1.66886e-14	-1.48785	-4.78913e-10	1.44365e-07	-1.44003	-4.78913e-10	1.4095e-06	-1.04483	-4.78913e-10
180490160	rs9290712	3.12838e-14	-1.53111	0.671634	1.37734e-07	-1.95475	0.467696	9.81661e-07	-1.95779	0.551216
180490489	rs9883100	2.7208e-14	-1.75824	0.759174	1.51853e-07	-1.95627	0.566809	1.20874e-06	-1.85194	0.65345
180490519	rs9883116	3.06502e-14	-1.54003	0.660094	1.38065e-07	-1.95646	0.471807	9.88567e-07	-1.95616	0.556591
180490822	rs35341774	2.20797e-14	-1.20791	-4.78913e-10	1.15387e-07	-1.66408	-4.78913e-10	9.94402e-07	-1.39368	-4.78913e-10
180490916	rs4521229	2.91522e-14	-1.77851	0.848469	1.63702e-07	-1.96682	0.652501	1.33196e-06	-1.8422	0.740784
180491014	rs11717889	1.74297e-14	-1.4444	-4.78913e-10	2.51985e-07	-0.883004	-4.78913e-10	1.50845e-06	-0.976987	-4.78913e-10
180491061	rs4277689	2.75501e-14	-1.74574	0.759174	1.51379e-07	-1.9594	0.566809	1.19786e-06	-1.86098	0.65345
180491089	rs71312187	2.07448e-14	-1.27028	-4.78913e-10	1.10963e-07	-1.70317	-4.78913e-10	1.05245e-06	-1.33694	-4.78913e-10
180491847	rs4642124	3.04613e-14	-1.52209	0.635977	1.35385e-07	-1.95294	0.448696	9.62475e-07	-1.95934	0.533022
180492237	rs9681782	3.12048e-14	-1.52209	0.660094	1.38551e-07	-1.95294	0.471807	9.85429e-07	-1.95934	0.556591
180492326	rs9681196	2.71967e-14	-1.74574	0.746263	1.47228e-07	-1.9594	0.539006	1.16299e-06	-1.86098	0.62391
180492329	rs9683052	1.61145e-14	-1.96364	0.44079	1.11202e-07	-1.93897	0.237947	9.09315e-07	-1.80923	0.326098
180492639	rs6789477	2.72298e-14	-1.74574	0.747481	1.49691e-07	-1.9594	0.555594	1.18424e-06	-1.86098	0.642018
180492945	rs6765111	2.72298e-14	-1.74574	0.747481	1.49691e-07	-1.9594	0.555594	1.18424e-06	-1.86098	0.642018
180492979	rs148086844	1.14421e-14	-1.86527	-4.78913e-10	1.00887e-07	-1.79838	-4.78913e-10	5.57923e-07	-1.9716	-4.78913e-10
180493094	rs79077555	1.8047e-14	-1.97609e-10	-1.40959	1.35427e-07	-1.97609e-10	-1.50394	8.93394e-07	-1.97609e-10	-1.50079
180493205	rs9823296	4.3015e-15	-1.94668	-0.896929	5.2304e-08	-1.96767	-0.48763	4.95941e-07	-1.65013	-0.439237
180493373	rs12330476	4.33513e-15	-1.94668	-0.88914	5.34642e-08	-1.96767	-0.46569	5.07561e-07	-1.65013	-0.416078
180493389	rs12330278	3.1132e-14	-1.51299	0.648654	1.373e-07	-1.95105	0.460843	9.73058e-07	-1.96079	0.54541
180493618	rs9879258	2.72298e-14	-1.74574	0.747481	1.49691e-07	-1.9594	0.555594	1.18424e-06	-1.86098	0.642018
180493697	rs9824105	4.16164e-15	-1.95148	-0.925183	5.10187e-08	-1.96943	-0.51075	4.93745e-07	-1.63172	-0.46208
180493828	rs34303682	4.7281e-14	-0.446466	-4.78913e-10	1.66504e-07	-1.29736	-4.78913e-10	7.41754e-07	-1.6868	-4.78913e-10
180494161	rs13101069	6.36271e-15	-1.91091	-0.54121	2.43561e-08	-1.93553	-1.28406	1.74503e-07	-1.86601	-1.26787
180494539	rs149482746	1.42853e-14	-1.97609e-10	-1.64334	1.20537e-07	-1.97609e-10	-1.62042	7.8659e-07	-1.97609e-10	-1.62812
180494952	rs7618630	3.1096e-14	-1.51299	0.647495	1.35151e-07	-1.95105	0.445069	9.56443e-07	-1.96079	0.528188
180494999	rs9822978	2.66701e-14	-1.73936	0.720329	1.45634e-07	-1.96083	0.529553	1.14816e-06	-1.86538	0.61547
180495025	rs116379521	6.67138e-15	-1.90473	-0.500018	2.4832e-08	-1.94004	-1.2602	1.77418e-07	-1.87381	-1.2435
180495084	rs6443715	3.07399e-14	-1.51299	0.635977	1.35642e-07	-1.95105	0.448696	9.61077e-07	-1.96079	0.533022
180495191	rs4287914	4.18166e-15	-1.94668	-0.925183	5.11086e-08	-1.96767	-0.51075	4.84741e-07	-1.65013	-0.46208
180495482	rs6809564	3.03285e-14	-1.51299	0.622503	1.31796e-07	-1.95105	0.419936	9.32534e-07	-1.96079	0.502872
180495725	rs74902896	5.2045e-14	-0.350464	-4.78913e-10	3.03138e-07	-0.698184	-4.78913e-10	1.7747e-06	-0.814434	-4.78913e-10
180495808	rs6775163	2.98036e-14	-1.50472	0.596773	1.28829e-07	-1.94927	0.395382	9.08353e-07	-1.96202	0.47783
180495970	rs6799945	2.60076e-14	-1.73936	0.695176	1.39892e-07	-1.96083	0.489322	1.10111e-06	-1.86538	0.573623
180496278	rs6764407	1.54306e-14	-1.96082	0.3946	1.04318e-07	-1.94404	0.179105	8.65843e-07	-1.79725	0.26513
180496281	rs11709847	1.16955e-13	0.459214	-4.78913e-10	2.20061e-07	-1.01847	-4.78913e-10	6.60015e-07	-1.80356	-4.78913e-10
180496309	rs6775671	2.98036e-14	-1.50472	0.596773	1.28829e-07	-1.94927	0.395382	9.08353e-07	-1.96202	0.47783
180496755	rs73173812	1.05e-14	-1.95119	-4.78913e-10	9.66427e-08	-1.84135	-4.78913e-10	7.00888e-07	-1.74347	-4.78913e-10
180497088	rs9833710	2.58451e-14	-1.73289	0.682438	1.38015e-07	-1.96217	0.477156	1.08286e-06	-1.86968	0.561219
180497113	rs28891799	2.75856e-14	-1.76673	0.781449	1.50754e-07	-1.96848	0.571759	1.21433e-06	-1.85153	0.657652
180497393	rs9816638	2.58451e-14	-1.73289	0.682438	1.38015e-07	-1.96217	0.477156	1.08286e-06	-1.86968	0.561219
180497547	rs9834512	2.58451e-14	-1.73289	0.682438	1.38015e-07	-1.96217	0.477156	1.08286e-06	-1.86968	0.561219
180497559	rs118018536	3.57071e-14	-1.97609e-10	-0.727222	2.1679e-07	-1.97609e-10	-1.03345	1.40629e-06	-1.97609e-10	-1.04712
180497626	rs9816967	2.58451e-14	-1.73289	0.682438	1.38015e-07	-1.96217	0.477156	1.08286e-06	-1.86968	0.561219
180498169	rs146377561	1.03528e-14	-1.96532	-4.78913e-10	1.82432e-07	-1.206	-4.78913e-10	6.08081e-07	-1.88551	-4.78913e-10
180498342	rs9821930	2.55189e-14	-1.73289	0.669736	1.36351e-07	-1.96217	0.465026	1.06955e-06	-1.86968	0.548852
180499212	rs9844639	2.86583e-14	-1.51945	0.572319	1.2299e-07	-1.95666	0.356388	8.76002e-07	-1.95771	0.437259
180499783	rs9827893	1.4736e-14	-1.96082	0.348539	9.98717e-08	-1.94404	0.135551	8.28099e-07	-1.79725	0.220559
180499898	rs9811932	2.55189e-14	-1.73289	0.669736	1.36351e-07	-1.96217	0.465026	1.06955e-06	-1.86968	0.548852
180500038	rs9812381	2.55189e-14	-1.73289	0.669736	1.36351e-07	-1.96217	0.465026	1.06955e-06	-1.86968	0.548852
180500117	rs9812256	2.90529e-14	-1.49544	0.561982	1.24881e-07	-1.9472	0.362192	8.76993e-07	-1.9633	0.443976
180500140	rs9812547	2.55189e-14	-1.73289	0.669736	1.36351e-07	-1.96217	0.465026	1.06955e-06	-1.86968	0.548852
180500156	rs9812671	2.93788e-14	-1.49544	0.573134	1.26217e-07	-1.9472	0.372829	8.86561e-07	-1.9633	0.454827
180500460	rs9812881	2.93788e-14	-1.49544	0.573134	1.26217e-07	-1.9472	0.372829	8.86561e-07	-1.9633	0.454827
180500908	rs9653990	2.93788e-14	-1.49544	0.573134	1.26217e-07	-1.9472	0.372829	8.86561e-07	-1.9633	0.454827
180500965	rs113989163	1.23232e-14	-1.79109	-4.78913e-10	8.75816e-08	-1.9398	-4.78913e-10	5.58479e-07	-1.97061	-4.78913e-10
180501004	rs9290713	2.56869e-14	-1.72633	0.669736	1.3618e-07	-1.96342	0.465026	1.06506e-06	-1.87389	0.548852
180501828	rs145296237	1.51019e-14	-1.58775	-4.78913e-10	8.52457e-08	-1.96684	-4.78913e-10	5.80017e-07	-1.93276	-4.78913e-10
180501971	rs112333317	1.06125e-14	-1.94054	-4.78913e-10	1.05763e-07	-1.75118	-4.78913e-10	5.67605e-07	-1.9544	-4.78913e-10
180502051	rs9290714	2.93265e-14	-1.48606	0.561982	1.25151e-07	-1.94504	0.362192	8.75951e-07	-1.96449	0.443976
180502170	rs6778013	2.93265e-14	-1.48606	0.561982	1.25151e-07	-1.94504	0.362192	8.75951e-07	-1.96449	0.443976
180502193	rs6766757	2.93265e-14	-1.48606	0.561982	1.25151e-07	-1.94504	0.362192	8.75951e-07	-1.96449	0.443976
180502401	rs9823649	2.93265e-14	-1.48606	0.561982	1.25151e-07	-1.94504	0.362192	8.75951e-07	-1.96449	0.443976
180502615	rs9823719	2.93265e-14	-1.48606	0.561982	1.25151e-07	-1.94504	0.362192	8.75951e-07	-1.96449	0.443976
180503287	rs71312191	2.09222e-14	-1.26176	-4.78913e-10	1.11746e-07	-1.69614	-4.78913e-10	1.08424e-06	-1.30719	-4.78913e-10
180504124	rs151000243	1.88947e-14	-1.97609e-10	-1.36369	1.33684e-07	-1.97609e-10	-1.5169	8.75772e-07	-1.97609e-10	-1.52072
180504194	rs7652865	2.85661e-14	-1.4766	0.526245	1.2123e-07	-1.94279	0.328113	8.45092e-07	-1.96559	0.409208
180504294	rs7620120	2.24014e-14	-1.19345	-4.78913e-10	1.16674e-07	-1.65299	-4.78913e-10	1.01804e-06	-1.37019	-4.78913e-10
180504523	rs6443716	2.85661e-14	-1.4766	0.526245	1.2123e-07	-1.94279	0.328113	8.45092e-07	-1.96559	0.409208
180504726	rs6443717	1.39614e-14	-1.95888	0.292599	9.44619e-08	-1.94687	0.0826953	8.03683e-07	-1.77307	0.166451
180505315	rs6764449	2.89461e-14	-1.46338	0.526245	1.2166e-07	-1.93926	0.328113	8.41765e-07	-1.96953	0.409208
180505421	rs71312192	3.93837e-14	-0.629222	-4.78913e-10	9.67144e-07	0.461974	-4.78913e-10	4.47473e-06	0.110379	-4.78913e-10
180505539	rs6791412	2.58746e-14	-1.74211	0.692793	1.38195e-07	-1.97075	0.487046	1.09442e-06	-1.86914	0.571302
180505609	rs34609297	6.5559e-15	-1.90353	-0.51868	2.45441e-08	-1.94085	-1.27105	1.75211e-07	-1.87525	-1.25458
180506092	rs192827617	1.42536e-14	-1.97609e-10	-1.64556	1.17007e-07	-1.97609e-10	-1.65014	7.68857e-07	-1.97609e-10	-1.65092
180506267	rs6767847	2.50086e-14	-1.8003	0.716947	1.43819e-07	-1.95394	0.510118	1.20779e-06	-1.7941	0.594824
180506364	rs6767778	2.82182e-14	-1.4766	0.513992	1.19822e-07	-1.94279	0.316431	8.35079e-07	-1.96559	0.39729
180506546	rs11925675	2.24014e-14	-1.19345	-4.78913e-10	1.16674e-07	-1.65299	-4.78913e-10	1.01804e-06	-1.37019	-4.78913e-10
180506706	rs6783413	2.5549e-14	-1.74211	0.680132	1.36534e-07	-1.97075	0.474954	1.08101e-06	-1.86914	0.558974
180507037	rs4580552	2.2556e-14	-1.18657	-4.78913e-10	1.17189e-07	-1.64858	-4.78913e-10	1.01192e-06	-1.37621	-4.78913e-10
180507064	rs7431781	2.5232e-14	-1.75459	0.680132	1.36665e-07	-1.96979	0.474954	1.09039e-06	-1.86051	0.558974
180507118	rs9868780	2.5102e-14	-1.74839	0.668768	1.35119e-07	-1.97032	0.464102	1.0737e-06	-1.86487	0.54791
180507186	rs9831446	2.75394e-14	-1.4766	0.489642	1.17073e-07	-1.94279	0.293221	8.15534e-07	-1.96559	0.373606
180507355	rs9831744	2.75394e-14	-1.4766	0.489642	1.17073e-07	-1.94279	0.293221	8.15534e-07	-1.96559	0.373606
180507444	rs9851893	2.72396e-14	-1.4766	0.478696	1.17562e-07	-1.94279	0.297384	8.199e-07	-1.96559	0.378945
180507560	rs55655333	1.32263e-14	-1.72037	-4.78913e-10	1.25766e-07	-1.57795	-4.78913e-10	6.51058e-07	-1.81722	-4.78913e-10
180507856	rs9836441	2.747e-14	-1.46704	0.477563	1.16005e-07	-1.94045	0.281711	8.052e-07	-1.96659	0.36186
180508164	rs7626344	2.747e-14	-1.46704	0.477563	1.16005e-07	-1.94045	0.281711	8.052e-07	-1.96659	0.36186
180508340	rs7626547	2.747e-14	-1.46704	0.477563	1.16005e-07	-1.94045	0.281711	8.052e-07	-1.96659	0.36186
180508346	rs7648702	2.747e-14	-1.46704	0.477563	1.16005e-07	-1.94045	0.281711	8.052e-07	-1.96659	0.36186
180509108	rs7629344	2.81814e-14	-1.4766	0.512689	1.19674e-07	-1.94279	0.315188	8.34021e-07	-1.96559	0.396022
180509383	rs7619354	2.67907e-14	-1.49208	0.477563	1.15365e-07	-1.94598	0.281711	8.07409e-07	-1.96385	0.36186
180509595	rs6443718	2.78038e-14	-1.46704	0.489642	1.17348e-07	-1.94045	0.293221	8.14714e-07	-1.96659	0.373606
180510478	rs6763425	2.52603e-14	-1.74211	0.668768	1.3506e-07	-1.97075	0.464102	1.06912e-06	-1.86914	0.54791
180510752	rs6443719	2.747e-14	-1.46704	0.477563	1.16005e-07	-1.94045	0.281711	8.052e-07	-1.96659	0.36186
180511493	rs9815468	2.76124e-14	-1.48606	0.501756	1.18167e-07	-1.94504	0.304767	8.26106e-07	-1.96449	0.385388
180512015	rs116353723	1.09412e-14	-1.91004	-4.78913e-10	1.01669e-07	-1.79065	-4.78913e-10	5.58259e-07	-1.971	-4.78913e-10
180512367	rs4257549	2.6594e-14	-1.4766	0.454711	1.13241e-07	-1.94279	0.259938	7.88298e-07	-1.96559	0.339639
180513363	rs6773765	2.68494e-14	-1.46704	0.454711	1.13506e-07	-1.94045	0.259938	7.87506e-07	-1.96659	0.339639
180513885	rs185144359	8.54354e-14	0.145188	-4.78913e-10	4.32364e-07	-0.343106	-4.78913e-10	9.8645e-07	-1.40171	-4.78913e-10
180513987	rs116135393	1.03556e-13	0.337542	-4.78913e-10	2.04037e-07	-1.09407	-4.78913e-10	6.39969e-07	-1.8344	-4.78913e-10
180514719	rs34824865	2.05406e-14	-1.28017	-4.78913e-10	1.14638e-07	-1.67059	-4.78913e-10	1.03515e-06	-1.35352	-4.78913e-10
180514739	rs9869492	2.25073e-14	-1.79553	0.606797	1.28206e-07	-1.96368	0.404947	1.04928e-06	-1.82755	0.487586
180514892	rs9865325	3.79047e-15	-1.94425	-1.02584	4.45457e-08	-1.96667	-0.649186	4.25742e-07	-1.63774	-0.604252
180515157	rs9865794	2.4979e-14	-1.49324	0.408701	1.08e-07	-1.94636	0.216119	7.59592e-07	-1.95795	0.294911
180515164	rs9846227	2.47726e-14	-1.50154	0.408701	1.07798e-07	-1.94824	0.216119	7.60691e-07	-1.95651	0.294911
180515741	rs9846799	2.41867e-14	-1.47975	0.362979	1.03692e-07	-1.94355	0.172599	7.21309e-07	-1.96523	0.250477
180515852	rs9812962	2.41867e-14	-1.47975	0.362979	1.03692e-07	-1.94355	0.172599	7.21309e-07	-1.96523	0.250477
180515863	rs9870649	2.47299e-14	-1.47975	0.385188	1.05907e-07	-1.94355	0.193735	7.37045e-07	-1.96523	0.272058
180516076	rs9870966	2.4416e-14	-1.47031	0.362979	1.03929e-07	-1.94126	0.172599	7.20569e-07	-1.96626	0.250477
180516410	rs9851803	2.38875e-14	-1.47975	0.350529	1.00964e-07	-1.94355	0.145942	7.01419e-07	-1.96523	0.222515
180516620	rs11927242	2.17466e-14	-1.73573	0.512614	1.16325e-07	-1.9711	0.315117	9.14557e-07	-1.87333	0.395949
180516934	rs6787094	2.38828e-14	-1.47031	0.340897	1.01768e-07	-1.94126	0.151588	7.05273e-07	-1.96626	0.229021
180516983	rs6787189	2.3608e-14	-1.47031	0.329325	1.00654e-07	-1.94126	0.140581	6.97389e-07	-1.96626	0.21778
180517120	rs6787308	2.3608e-14	-1.47031	0.329325	1.00654e-07	-1.94126	0.140581	6.97389e-07	-1.96626	0.21778
180517601	rs6443720	2.30968e-14	-1.47031	0.307435	9.85806e-08	-1.94126	0.119763	6.82717e-07	-1.96626	0.196517
180517701	rs13071173	6.72624e-15	-1.90033	-0.496232	2.48147e-08	-1.94294	-1.25799	1.76902e-07	-1.87898	-1.24125
180518256	rs9862041	2.3052e-14	-1.46079	0.295964	9.77435e-08	-1.93888	0.108856	6.74521e-07	-1.9672	0.185376
180518532	rs112731031	2.20799e-14	-1.46079	0.252882	9.38219e-08	-1.93888	0.0679076	6.46885e-07	-1.9672	0.143541
180518779	rs28767212	1.81332e-14	-1.46079	0.0559555	7.43901e-08	-1.93888	-0.164168	5.07198e-07	-1.9672	-0.0997255
180518812	rs13323966	1.77714e-14	-1.47031	0.0453306	7.34811e-08	-1.94126	-0.174083	5.02558e-07	-1.96626	-0.109854
180519357	rs78205232	1.83444e-14	-1.39325	-4.78913e-10	1.00141e-07	-1.80579	-4.78913e-10	1.23227e-06	-1.17921	-4.78913e-10
180519400	rs9829712	1.92722e-14	-1.51821	0.174303	8.28111e-08	-1.9528	-0.0430067	5.86309e-07	-1.95897	0.0369938
180519404	rs115002265	1.17367e-14	-1.83985	-4.78913e-10	1.11066e-07	-1.70225	-4.78913e-10	5.86926e-07	-1.92092	-4.78913e-10
180519488	rs9867655	1.85973e-14	-1.47975	0.10019	7.79682e-08	-1.94355	-0.112522	5.42584e-07	-1.96523	-0.0342478
180520016	rs6792152	1.58524e-14	-1.45583	-0.08342	3.29698e-08	-1.94302	-0.973759	4.39175e-07	-1.25164	-0.95929
180520101	rs149698418	2.50989e-15	-1.74059	-1.64175	1.97313e-08	-1.85404	-1.57613	1.20506e-07	-1.96568	-1.53844
180520150	rs145494349	1.11539e-14	-1.89079	-4.78913e-10	5.67215e-07	-0.0716347	-4.78913e-10	3.11275e-06	-0.252561	-4.78913e-10
180520486	rs9835161	1.69222e-14	-1.7607	0.28676	9.42038e-08	-1.96918	0.102269	7.57844e-07	-1.85606	0.190716
180520629	rs952758	1.58821e-14	-1.47535	-0.0620297	3.3289e-08	-1.94748	-0.959672	4.56054e-07	-1.22816	-0.945054
180520663	rs6782418	1.84573e-14	-1.38711	-4.78913e-10	1.00472e-07	-1.8025	-4.78913e-10	1.22349e-06	-1.18636	-4.78913e-10
180520800	rs6795421	1.57777e-14	-1.46564	-0.0783395	3.3005e-08	-1.9453	-0.970418	4.45842e-07	-1.23994	-0.955913
180521199	rs9839977	1.75118e-14	-1.46564	0.0259411	3.53694e-08	-1.9453	-0.901231	4.78122e-07	-1.23994	-0.886012
180521624	rs6443721	2.11477e-15	-1.94052	-1.61311	1.85821e-08	-1.96952	-1.52066	1.77954e-07	-1.61077	-1.50353
180522578	rs9828390	1.36543e-14	-1.39192	-0.296596	3.74176e-08	-1.92983	-0.860406	4.77154e-07	-1.295	-0.832983
180522750	rs34691288	5.87896e-15	-1.96519	-0.566006	3.36279e-08	-1.81174	-1.08528	2.5111e-07	-1.71508	-1.05485
180522840	rs77008769	1.20225e-14	-1.81579	-4.78913e-10	8.61552e-08	-1.95622	-4.78913e-10	5.9283e-07	-1.91091	-4.78913e-10
180523095	rs35600279	2.04779e-14	-1.28323	-4.78913e-10	1.06455e-07	-1.74465	-4.78913e-10	1.09469e-06	-1.2976	-4.78913e-10
180523784	rs9851671	2.71258e-15	-1.96553	-1.33914	3.17423e-08	-1.9647	-0.990022	2.23463e-07	-1.89399	-0.992588
180523951	rs16832027	2.60229e-15	-1.82715	-1.51904	6.7255e-07	1.06594	-0.967234	5.45708e-07	-1.00981	-0.983928
180524019	rs77648874	3.02439e-14	-0.893278	-4.78913e-10	1.55359e-07	-1.36663	-4.78913e-10	8.99836e-07	-1.49361	-4.78913e-10
180524108	rs12635682	1.40867e-14	-1.85728	0.199936	5.1785e-08	-1.45908	-1.00619	3.26571e-07	-1.54734	-0.959839
180524222	rs77727304	2.28667e-14	-1.97609e-10	-1.17289	1.18358e-07	-1.97609e-10	-1.63866	7.75604e-07	-1.97609e-10	-1.64218
180524764	rs7640601	9.46213e-08	8.84208	5.22074	3.39976e-08	-1.28051	-1.60558	1.16901e-07	-1.90985	-1.62464
180524807	rs148250564	1.44671e-14	-1.97609e-10	-1.6307	1.35917e-07	-1.97609e-10	-1.50033	9.05809e-07	-1.97609e-10	-1.48699
180527105	rs13078199	3.35066e-14	0.712751	-1.50358	2.77735e-08	-1.9409	-1.14739	3.4893e-07	-1.35419	-1.08676
180530195	rs16832041	2.64439e-15	-1.85964	-1.4705	1.80869e-08	-1.94999	-1.5672	1.39848e-07	-1.77909	-1.57617
180530726	rs1949547	4.25791e-14	-1.23012	0.678914	3.56412e-08	-1.95564	-0.883231	5.39615e-07	-1.12714	-0.877828
180531131	rs9827630	1.04953e-12	4.09933	-1.4458	3.63477e-08	-1.61993	-1.19931	2.13069e-07	-1.79299	-1.14122
180531133	rs117289926	4.25373e-14	-1.97609e-10	-0.552191	1.99118e-07	-1.97609e-10	-1.11848	1.29068e-06	-1.97609e-10	-1.1329
180531338	rs73173853	1.69729e-14	-1.47096	-4.78913e-10	1.69729e-07	-1.27817	-4.78913e-10	1.62918e-06	-0.899993	-4.78913e-10
180531656	rs57526758	9.95669e-14	0.298257	-4.78913e-10	3.44746e-07	-0.569565	-4.78913e-10	1.58712e-06	-0.926149	-4.78913e-10
180531845	rs35819739	3.90953e-14	0.740812	-1.37738	2.48492e-08	-1.93803	-1.26152	3.04264e-07	-1.36879	-1.20914
180531941	rs9869882	1.52876e-12	4.40742	-1.37778	4.29173e-08	-1.38566	-1.26744	1.91901e-07	-1.8239	-1.21494
180532727	rs34713409	3.70036e-11	6.2162	-4.78913e-10	1.57881e-05	3.25464	-4.78913e-10	7.69479e-07	-1.65011	-4.78913e-10
180533251	rs9838229	4.80137e-07	9.11509	6.57192	3.84651e-08	-1.25837	-1.50425	1.24351e-07	-1.92979	-1.54293
180533414	rs79724833	1.12531e-14	-1.88193	-4.78913e-10	9.90413e-08	-1.81684	-4.78913e-10	8.71259e-07	-1.52588	-4.78913e-10
180534672	rs12636858	2.34979e-14	-1.19922	0.0535604	2.74347e-08	-1.9506	-1.14997	4.36127e-07	-1.08025	-1.13764
180535383	rs9840960	1.13173e-13	0.426348	-4.78913e-10	3.81403e-07	-0.468518	-4.78913e-10	1.73224e-06	-0.838652	-4.78913e-10
180535405	rs4488266	2.53568e-12	4.62971	-1.09407	3.70753e-08	-1.35104	-1.44838	1.54134e-07	-1.85337	-1.40462
180536365	rs2139551	3.98739e-07	9.16031	6.34094	3.77797e-08	-1.24687	-1.53373	1.21613e-07	-1.92697	-1.56801
180537317	rs116204049	9.48714e-14	0.249949	-4.78913e-10	8.33441e-07	0.31319	-4.78913e-10	4.35966e-06	0.0843278	-4.78913e-10
180537643	rs139782957	1.7581e-14	-1.43575	-4.78913e-10	8.57924e-08	-1.96044	-4.78913e-10	8.54629e-07	-1.54516	-4.78913e-10
180537946	rs146125941	1.84842e-14	-1.97609e-10	-1.38566	1.45953e-07	-1.97609e-10	-1.42909	9.51006e-07	-1.97609e-10	-1.4383
180538475	rs116699034	1.29491e-14	-1.74155	-4.78913e-10	8.48861e-08	-1.97106	-4.78913e-10	5.58731e-07	-1.97015	-4.78913e-10
180538529	rs78973035	5.71751e-14	-1.97609e-10	-0.256454	1.17713e-07	-1.97609e-10	-1.64412	7.72748e-07	-1.97609e-10	-1.64587
180538650	rs79888892	1.97648e-14	-1.97609e-10	-1.31867	2.43064e-07	-1.97609e-10	-0.919049	1.61931e-06	-1.97609e-10	-0.906065
180538838	rs77021396	5.57159e-13	-1.97609e-10	2.02028	1.72188e-07	-1.97609e-10	-1.26379	1.06824e-06	-1.97609e-10	-1.32205
180538862	rs6807721	1.26035e-13	0.53399	-4.78913e-10	4.15434e-07	-0.383049	-4.78913e-10	1.86596e-06	-0.764293	-4.78913e-10
180538864	rs7651525	2.47239e-14	-1.19922	0.10442	2.85926e-08	-1.9506	-1.10862	4.55223e-07	-1.08025	-1.09479
180539295	rs11925231	1.17885e-13	0.467133	-4.78913e-10	3.93933e-07	-0.436191	-4.78913e-10	1.78158e-06	-0.810564	-4.78913e-10
180539392	rs10937048	2.37611e-12	4.58169	-1.11104	3.82447e-08	-1.33302	-1.43534	1.57221e-07	-1.84812	-1.39005
180540632	rs62291370	1.50384e-13	0.710619	-4.78913e-10	1.25825e-06	0.725101	-4.78913e-10	3.98469e-06	-0.00560724	-4.78913e-10
180540656	rs77727022	4.18061e-14	-0.56953	-4.78913e-10	3.25884e-07	-0.625831	-4.78913e-10	1.50032e-06	-0.982389	-4.78913e-10
180540693	rs191893221	5.11287e-13	1.93436	-4.78913e-10	4.4483e-06	1.9879	-4.78913e-10	4.52283e-05	2.42366	-4.78913e-10
180541200	rs6766499	1.11332e-13	0.409945	-4.78913e-10	3.76484e-07	-0.481499	-4.78913e-10	1.71283e-06	-0.849919	-4.78913e-10
180541475	rs6779666	2.37092e-14	-1.17932	0.0426066	2.71358e-08	-1.94721	-1.16431	4.38925e-07	-1.05888	-1.15262
180541598	rs13066325	5.02547e-14	0.706963	-1.09243	2.05577e-08	-1.94169	-1.44745	2.54511e-07	-1.35228	-1.4042
180541941	rs9819622	1.5285e-13	0.726885	-4.78913e-10	4.91577e-07	-0.214755	-4.78913e-10	1.97634e-06	-0.706819	-4.78913e-10
180542604	rs73884109	1.27382e-13	0.544619	-4.78913e-10	4.24608e-07	-0.361207	-4.78913e-10	1.74625e-06	-0.830598	-4.78913e-10
180542621	rs62291372	1.4045e-13	0.642281	-4.78913e-10	4.59199e-07	-0.282891	-4.78913e-10	1.86552e-06	-0.764528	-4.78913e-10
180543195	rs9883262	1.25392e-13	0.528873	-4.78913e-10	2.86278e-07	-0.75541	-4.78913e-10	1.59542e-06	-0.920931	-4.78913e-10
180543409	rs62291374	3.06874e-07	9.06497	6.17441	3.61673e-08	-1.27104	-1.55317	1.18958e-07	-1.93282	-1.58424
180543615	rs78274893	1.43935e-14	-1.97609e-10	-1.6358	1.22515e-07	-1.97609e-10	-1.60414	8.08527e-07	-1.97609e-10	-1.60061
180544678	rs78939175	2.19073e-14	-1.21575	-4.78913e-10	1.87393e-07	-1.17916	-4.78913e-10	8.17282e-07	-1.58984	-4.78913e-10
180544767	rs114872473	7.76191e-14	0.04924	-4.78913e-10	4.66121e-07	-0.267929	-4.78913e-10	3.93992e-06	-0.0169068	-4.78913e-10
180544852	rs9845584	1.34809e-13	0.601289	-4.78913e-10	3.01155e-07	-0.704749	-4.78913e-10	1.6724e-06	-0.873807	-4.78913e-10
180544880	rs12634070	1.28684e-14	-0.120922	-1.62688	6.77039e-08	-1.28809	-0.909138	2.3998e-07	-1.94153	-0.873741
180545059	rs140215457	1.18681e-14	-1.82872	-4.78913e-10	1.03165e-07	-1.77604	-4.78913e-10	7.19267e-07	-1.71759	-4.78913e-10
180545384	rs4854992	2.80615e-10	2.14656	6.09561	2.53352e-07	0.639956	-1.51755	1.25604e-07	-1.90684	-1.55585
180545403	rs138251180	1.55063e-14	-1.56133	-4.78913e-10	9.00408e-08	-1.91211	-4.78913e-10	5.81668e-07	-1.92992	-4.78913e-10
180546916	rs6786975	6.48347e-14	0.912168	-1.0429	2.06951e-08	-1.90912	-1.47336	2.21828e-07	-1.46131	-1.43261
180547217	rs181506712	1.6442e-14	-1.97609e-10	-1.50273	1.68498e-07	-1.97609e-10	-1.28545	1.11178e-06	-1.97609e-10	-1.28211
180548023	rs7618914	3.29839e-07	9.15244	6.1591	3.74708e-08	-1.23393	-1.55488	1.19586e-07	-1.92613	-1.58565
180548034	rs73173864	1.19851e-14	-0.189362	-1.62955	6.23101e-08	-1.32943	-0.950817	2.28226e-07	-1.9497	-0.915793
180549158	rs183453436	1.30116e-14	-1.73673	-4.78913e-10	8.9219e-08	-1.92128	-4.78913e-10	6.75999e-07	-1.77963	-4.78913e-10
180549309	rs6800229	2.15732e-14	-1.22516	-0.00595805	2.60224e-08	-1.97141	-1.182	3.65902e-07	-1.22338	-1.17007
180549878	rs7625048	1.90186e-13	0.945428	-4.78913e-10	5.86854e-07	-0.0375966	-4.78913e-10	2.29839e-06	-0.555858	-4.78913e-10
180550349	rs147459052	1.84597e-14	-1.38698	-4.78913e-10	8.52933e-08	-1.96628	-4.78913e-10	8.92735e-07	-1.50153	-4.78913e-10
180550398	rs11927413	1.25814e-13	0.532235	-4.78913e-10	4.14854e-07	-0.384446	-4.78913e-10	1.86369e-06	-0.765512	-4.78913e-10
180550675	rs11916144	1.25814e-13	0.532235	-4.78913e-10	4.14854e-07	-0.384446	-4.78913e-10	1.86369e-06	-0.765512	-4.78913e-10
180550702	rs6782299	3.25999e-07	9.10222	6.19761	3.74067e-08	-1.24682	-1.5437	1.20575e-07	-1.92929	-1.57426
180551214	rs1879248	3.19095e-07	9.10222	6.17621	3.70616e-08	-1.24682	-1.55297	1.19397e-07	-1.92929	-1.58407
180551297	rs34356225	1.32547e-13	0.584362	-4.78913e-10	4.32457e-07	-0.342889	-4.78913e-10	1.9325e-06	-0.729251	-4.78913e-10
180552153	rs4854994	5.94692e-14	0.856176	-1.07329	2.0832e-08	-1.91713	-1.45875	2.30858e-07	-1.43736	-1.41666
180552199	rs1520170	3.93812e-14	-0.629284	-4.78913e-10	1.44464e-07	-1.43934	-4.78913e-10	7.84904e-07	-1.63026	-4.78913e-10
180552813	rs142634332	1.61146e-14	-1.52284	-4.78913e-10	1.27177e-07	-1.56679	-4.78913e-10	1.90964e-06	-0.741151	-4.78913e-10
180553294	rs6789762	2.0676e-14	-1.32621	0.0526064	2.69799e-08	-1.9668	-1.15048	3.80152e-07	-1.21709	-1.13816
180554282	rs6443723	2.0044e-14	-1.29644	-0.0082072	2.60707e-08	-1.96836	-1.1832	3.40287e-07	-1.29474	-1.17129
180554891	rs138674384	1.3384e-14	-1.70851	-4.78913e-10	8.51162e-08	-1.96836	-4.78913e-10	5.60787e-07	-1.96648	-4.78913e-10
180555866	rs55696860	1.92608e-14	-1.40538	0.0608801	2.69799e-08	-1.97129	-1.14599	3.50479e-07	-1.30291	-1.13362
180556216	rs75334485	1.41718e-14	-1.97609e-10	-1.65132	1.22356e-07	-1.97609e-10	-1.60544	8.11625e-07	-1.97609e-10	-1.59678
180556236	rs75769354	1.41708e-14	-1.97609e-10	-1.65139	1.2219e-07	-1.97609e-10	-1.60679	8.1043e-07	-1.97609e-10	-1.59826
180556688	rs1915107	1.76161e-13	0.868824	-4.78913e-10	5.5142e-07	-0.0998765	-4.78913e-10	2.17929e-06	-0.609071	-4.78913e-10
180556904	rs1915104	2.91293e-07	9.05712	6.13015	3.64511e-08	-1.25832	-1.55808	1.18569e-07	-1.93204	-1.58828
180558072	rs76670159	1.41758e-14	-1.97609e-10	-1.65104	1.19381e-07	-1.97609e-10	-1.63005	7.84196e-07	-1.97609e-10	-1.63116
180558231	rs138790516	4.3384e-14	-1.97609e-10	-0.532482	2.19316e-07	-1.97609e-10	-1.02186	1.4462e-06	-1.97609e-10	-1.01913
180559330	rs13067678	5.14823e-14	0.72408	-1.08542	2.07693e-08	-1.93411	-1.44479	2.48955e-07	-1.37768	-1.40087
180560850	rs79910360	1.6447e-14	-1.97609e-10	-1.50243	1.22151e-07	-1.97609e-10	-1.60712	7.99942e-07	-1.97609e-10	-1.61128
180561371	rs35769354	5.41233e-14	0.748602	-1.05991	2.0386e-08	-1.93117	-1.46636	2.40244e-07	-1.38911	-1.42506
180561530	rs143135479	1.80749e-14	-1.40805	-4.78913e-10	8.54837e-08	-1.96405	-4.78913e-10	8.76047e-07	-1.5204	-4.78913e-10
180561544	rs9827990	1.89913e-13	0.94399	-4.78913e-10	5.86168e-07	-0.0387669	-4.78913e-10	2.29609e-06	-0.556859	-4.78913e-10
180562936	rs6805286	1.56815e-13	0.752493	-4.78913e-10	4.44904e-07	-0.314515	-4.78913e-10	2.14961e-06	-0.622779	-4.78913e-10
180563084	rs12054396	5.21825e-14	0.700325	-1.04815	1.97006e-08	-1.93333	-1.4984	2.3707e-07	-1.36696	-1.46051
180563228	rs73173875	2.40265e-14	0.386773	-1.51019	7.59501e-08	-0.55519	-1.52711	1.87052e-07	-1.54324	-1.5212
180563528	rs62291375	1.71621e-13	0.842714	-4.78913e-10	5.32174e-07	-0.135402	-4.78913e-10	2.31826e-06	-0.547249	-4.78913e-10
180563547	rs9838828	1.57314e-13	0.755667	-4.78913e-10	4.96107e-07	-0.205582	-4.78913e-10	2.17949e-06	-0.608978	-4.78913e-10
180565309	rs6443724	2.93377e-07	8.96222	6.23217	3.67339e-08	-1.28231	-1.52637	1.21013e-07	-1.93753	-1.56239
180566221	rs6767560	3.21199e-12	4.89351	-1.12143	3.56855e-08	-1.41718	-1.42045	1.56173e-07	-1.87047	-1.37439
180566334	rs12634168	4.42589e-14	0.566126	-1.07864	2.02082e-08	-1.95064	-1.45564	2.65752e-07	-1.30003	-1.41323
180566933	rs11710238	4.33299e-14	0.542459	-1.07619	2.02241e-08	-1.95275	-1.45275	2.70545e-07	-1.28777	-1.40761
180567642	rs2176817	2.88722e-14	-0.951654	0.0119599	2.88442e-08	-1.87806	-1.17241	4.38312e-07	-1.05253	-1.16036
180567837	rs11919131	2.91257e-14	-0.942911	0.0119599	2.87686e-08	-1.88068	-1.17241	4.41965e-07	-1.04423	-1.16036
180568052	rs6804505	2.93598e-14	-0.942911	0.019963	2.88925e-08	-1.88068	-1.16811	4.43893e-07	-1.04423	-1.15601
180568056	rs115896554	1.24263e-13	0.51983	-4.78913e-10	1.05034e-06	0.544494	-4.78913e-10	5.23968e-06	0.268194	-4.78913e-10
180568799	rs2337742	3.30541e-13	1.79098	-0.292823	4.06659e-08	-1.36603	-1.34095	1.59006e-06	0.408388	-1.33269
180568995	rs9841774	3.7145e-13	1.79098	-0.176139	4.33707e-08	-1.36603	-1.27656	1.69787e-06	0.408388	-1.26708
180569498	rs146847616	1.619e-12	3.08699	-4.78913e-10	1.81061e-05	3.39163	-4.78913e-10	0.000241029	4.09685	-4.78913e-10
180570315	rs6763214	3.9255e-13	1.88346	-0.21337	4.41933e-08	-1.32859	-1.29521	1.79347e-06	0.482056	-1.28597
180570320	rs6763026	3.96297e-13	1.88346	-0.20387	4.44031e-08	-1.32859	-1.29047	1.8021e-06	0.482056	-1.28117
180570599	rs11926392	2.02431e-13	1.00783	-4.78913e-10	6.08376e-07	-0.0015807	-4.78913e-10	2.60899e-06	-0.429106	-4.78913e-10
180570791	rs62291376	2.11715e-13	1.05267	-4.78913e-10	6.30989e-07	0.0349153	-4.78913e-10	2.69467e-06	-0.396792	-4.78913e-10
180571369	rs6443725	3.80322e-13	1.81458	-0.176139	4.37843e-08	-1.35654	-1.27656	1.73006e-06	0.427168	-1.26708
180571624	rs6782100	3.20967e-07	9.21721	6.06706	2.42132e-08	-1.66584	-1.55964	1.16395e-07	-1.9476	-1.59123
180571862	rs80286986	6.89339e-13	0.0743342	2.15883	1.62034e-06	-1.53101	2.50903	3.24925e-05	-0.39447	2.48741
180572423	rs13071747	1.03847e-14	-1.96224	-4.78913e-10	8.67888e-08	-1.9489	-4.78913e-10	5.94099e-07	-1.90878	-4.78913e-10
180572441	rs56220321	2.11715e-13	1.05267	-4.78913e-10	6.30989e-07	0.0349153	-4.78913e-10	2.69467e-06	-0.396792	-4.78913e-10
180572731	rs1401974	3.9792e-14	0.464385	-1.08329	2.03747e-08	-1.95895	-1.43913	2.86514e-07	-1.24612	-1.39192
180573845	rs2139552	3.80322e-13	1.81458	-0.176139	4.37843e-08	-1.35654	-1.27656	1.73006e-06	0.427168	-1.26708
180574033	rs2176818	2.79766e-14	-0.951654	-0.0195505	2.83625e-08	-1.87806	-1.18925	4.30901e-07	-1.05253	-1.17741
180574056	rs6443726	2.88952e-14	-0.919348	-0.0195505	2.79718e-08	-1.89193	-1.18925	4.74582e-07	-0.955974	-1.17741
180574461	rs139663057	1.25337e-14	-1.77415	-4.78913e-10	1.56155e-07	-1.36153	-4.78913e-10	6.08491e-07	-1.88484	-4.78913e-10
180574827	rs9869598	3.94942e-13	1.81458	-0.138417	4.46301e-08	-1.35654	-1.25743	1.7639e-06	0.427168	-1.24771
180575169	rs6443727	4.21332e-13	1.90736	-0.166513	4.56894e-08	-1.31881	-1.2717	1.87206e-06	0.501131	-1.26216
180575270	rs9845803	2.05362e-13	1.0222	-4.78913e-10	6.15531e-07	0.0101125	-4.78913e-10	2.63613e-06	-0.418757	-4.78913e-10
180575699	rs9866342	3.87352e-13	1.81458	-0.157823	4.41917e-08	-1.35654	-1.2673	1.74636e-06	0.427168	-1.2577
180575773	rs34234720	1.58047e-14	-1.54227	-4.78913e-10	1.08089e-06	0.573169	-4.78913e-10	2.59981e-06	-0.432628	-4.78913e-10
180575785	rs12106669	2.79898e-14	-0.960359	-0.0103749	2.84501e-08	-1.8754	-1.18882	4.27331e-07	-1.06079	-1.17747
180575896	rs9870330	3.35699e-07	9.26358	6.06557	2.43965e-08	-1.65813	-1.5598	1.16636e-07	-1.94541	-1.59136
180576295	rs9851362	1.96234e-13	0.976736	-4.78913e-10	5.93197e-07	-0.0268463	-4.78913e-10	2.55133e-06	-0.451453	-4.78913e-10
180576673	rs2337743	3.25418e-07	9.21721	6.08084	2.42497e-08	-1.66584	-1.55813	1.16538e-07	-1.9476	-1.59
180577140	rs145927283	1.55442e-14	-1.97609e-10	-1.55888	1.27377e-07	-1.97609e-10	-1.56523	8.3358e-07	-1.97609e-10	-1.57009
180577195	rs116540366	1.50212e-14	-1.59311	-4.78913e-10	8.70259e-08	-1.94617	-4.78913e-10	5.75075e-07	-1.94132	-4.78913e-10
180577422	rs2337744	3.46114e-07	9.26358	6.09612	2.44786e-08	-1.65813	-1.55644	1.16954e-07	-1.94541	-1.58863
180577458	rs2337745	3.80774e-13	1.81458	-0.174949	4.36363e-08	-1.35654	-1.27995	1.72338e-06	0.427168	-1.27095
180577588	rs13322827	5.58894e-14	0.779781	-1.05898	2.00207e-08	-1.96202	-1.45358	2.6821e-07	-1.29613	-1.40792
180578261	rs10937050	3.74675e-07	9.21721	6.22178	2.48149e-08	-1.66584	-1.53509	1.18799e-07	-1.9476	-1.57078
180578829	rs7643631	3.7221e-13	1.79098	-0.174095	4.34154e-08	-1.36603	-1.27553	1.69964e-06	0.408388	-1.26604
180578880	rs7621694	3.40704e-07	9.21721	6.12674	2.43738e-08	-1.66584	-1.55303	1.17023e-07	-1.9476	-1.58585
180579452	rs2139553	3.84768e-13	1.81458	-0.164514	4.40421e-08	-1.35654	-1.27069	1.74037e-06	0.427168	-1.26114
180579805	rs11926464	2.77279e-14	-0.942911	-0.0372237	2.8024e-08	-1.88068	-1.19863	4.30383e-07	-1.04423	-1.18692
180579810	rs11918710	3.77838e-13	1.81458	-0.182691	4.36401e-08	-1.35654	-1.27986	1.72429e-06	0.427168	-1.27042
180580126	rs9872344	3.77838e-13	1.81458	-0.182691	4.36401e-08	-1.35654	-1.27986	1.72429e-06	0.427168	-1.27042
180580305	rs140589966	2.82804e-14	-0.960406	-4.78913e-10	4.53095e-07	-0.296272	-4.78913e-10	3.44296e-06	-0.151737	-4.78913e-10
180580785	rs77923911	1.65687e-14	-1.49506	-4.78913e-10	8.52604e-08	-1.96666	-4.78913e-10	5.73515e-07	-1.94404	-4.78913e-10
180580843	rs9877011	3.86891e-13	1.83826	-0.182691	4.40595e-08	-1.34697	-1.27986	1.75711e-06	0.446023	-1.27042
180581039	rs9821815	3.90231e-13	1.83826	-0.174095	4.42507e-08	-1.34697	-1.27553	1.76483e-06	0.446023	-1.26604
180581047	rs73173902	2.66628e-14	-1.0193	-4.78913e-10	1.45967e-07	-1.42899	-4.78913e-10	7.44007e-07	-1.68377	-4.78913e-10
180581146	rs76258838	1.34324e-14	-1.7049	-4.78913e-10	1.68331e-07	-1.28644	-4.78913e-10	8.17893e-07	-1.58909	-4.78913e-10
180582058	rs79082534	1.70576e-14	-1.97609e-10	-1.46598	1.20129e-07	-1.97609e-10	-1.6238	7.90442e-07	-1.97609e-10	-1.62323
180582101	rs9882698	3.83225e-13	1.83826	-0.192211	4.38494e-08	-1.34697	-1.28464	1.74862e-06	0.446023	-1.27526
180582313	rs9827601	3.83225e-13	1.83826	-0.192211	4.38494e-08	-1.34697	-1.28464	1.74862e-06	0.446023	-1.27526
180582496	rs9827910	2.14847e-13	1.06735	-4.78913e-10	6.38582e-07	0.046877	-4.78913e-10	2.72338e-06	-0.386193	-4.78913e-10
180582654	rs3866226	3.62292e-07	9.21721	6.18818	2.45455e-08	-1.66584	-1.54601	1.17698e-07	-1.9476	-1.58009
180582811	rs186098256	1.2233e-14	-1.79843	-4.78913e-10	8.59691e-08	-1.95839	-4.78913e-10	5.60685e-07	-1.96666	-4.78913e-10
180583081	rs12629579	4.16412e-14	0.441207	-1.01469	1.95677e-08	-1.96057	-1.47792	2.77947e-07	-1.23338	-1.43501
180583256	rs11919290	3.65314e-13	1.79988	-0.2017	4.48945e-08	-1.31867	-1.28939	1.81696e-06	0.489169	-1.28007
180583451	rs62291378	2.18322e-13	1.0834	-4.78913e-10	6.4699e-07	0.0599569	-4.78913e-10	2.75514e-06	-0.374598	-4.78913e-10
180583855	rs62291379	3.41023e-13	1.8222	-0.292823	4.2374e-08	-1.32488	-1.34095	1.63963e-06	0.43909	-1.33269
180583963	rs58295666	3.73559e-13	1.8222	-0.2017	4.46164e-08	-1.32488	-1.28939	1.72821e-06	0.43909	-1.28007
180583988	rs114027682	9.9094e-15	-1.71822	-0.290872	5.88171e-08	-1.31984	-1.0181	2.53933e-07	-1.72725	-1.0315
180584478	rs56344891	6.51175e-13	3.82761	-1.6514	1.70459e-06	2.67916	-1.65045	8.43372e-07	0.0925002	-1.65091
180584571	rs11916345	3.89925e-13	1.83826	-0.174881	4.39087e-08	-1.34697	-1.28329	1.75033e-06	0.446023	-1.27429
180584718	rs1607678	3.67926e-07	9.17094	6.24988	2.4537e-08	-1.67345	-1.53874	1.18158e-07	-1.9497	-1.5741
180584955	rs1607677	4.281e-13	1.92209	-0.165303	4.64525e-08	-1.29545	-1.2785	2.04205e-06	0.595324	-1.26944
180586448	rs11928153	4.2302e-13	1.90736	-0.162514	4.57813e-08	-1.31881	-1.26969	1.87591e-06	0.501131	-1.26011
180586485	rs2037370	4.92938e-14	0.67381	-1.07858	1.9705e-08	-1.96731	-1.46419	2.79904e-07	-1.24206	-1.41931
180587012	rs13097891	3.05717e-10	2.33937	5.98847	1.89927e-08	-1.95081	-1.51751	1.52279e-07	-1.71494	-1.55516
180587628	rs116822561	4.01514e-14	-0.609916	-4.78913e-10	4.0626e-07	-0.405379	-4.78913e-10	2.32649e-06	-0.543707	-4.78913e-10
180587964	rs75649630	2.51902e-14	-1.07612	-4.78913e-10	1.86806e-07	-1.1823	-4.78913e-10	1.11833e-06	-1.27623	-4.78913e-10
180588178	rs62291393	1.14196e-12	2.73793	-4.78913e-10	1.05574e-07	-1.75297	-4.78913e-10	1.93135e-06	-0.729847	-4.78913e-10
180588184	rs7629795	2.60574e-14	-0.507587	-0.534686	2.07676e-08	-1.92143	-1.45755	1.99333e-07	-1.55137	-1.44947
180588385	rs6796092	6.60146e-14	-0.112698	-4.78913e-10	6.63972e-07	0.0858659	-4.78913e-10	2.65323e-06	-0.41229	-4.78913e-10
180588561	rs115927085	1.87223e-14	-1.37286	-4.78913e-10	8.51859e-08	-1.96754	-4.78913e-10	9.0412e-07	-1.48886	-4.78913e-10
180588841	rs875250	4.853e-05	15.0737	5.2292	3.18842e-08	-1.31166	-1.6386	1.12681e-07	-1.92291	-1.64835
180589080	rs75992703	7.29444e-13	-1.97609e-10	2.28971	7.25028e-06	-1.97609e-10	2.47642	4.62912e-05	-1.97609e-10	2.44688
180589526	rs2002737	2.58015e-14	-0.548673	-0.503468	2.11499e-08	-1.91342	-1.44731	1.98008e-07	-1.56815	-1.43936
180589804	rs62291394	7.24969e-05	15.0737	5.63056	3.26196e-08	-1.31166	-1.6158	1.14284e-07	-1.92291	-1.63423
180589861	rs9821651	1.03438e-14	-1.96619	-4.78913e-10	1.22797e-07	-1.60184	-4.78913e-10	6.81064e-07	-1.77217	-4.78913e-10
180590297	rs34312605	7.99997e-05	15.1285	5.67422	3.30775e-08	-1.30084	-1.61268	1.14875e-07	-1.91994	-1.63204
180590560	rs13074054	1.82327e-05	13.7632	5.56075	3.3616e-08	-1.28064	-1.61674	1.13099e-07	-1.93282	-1.63474
180590993	rs62291395	2.03702e-13	1.01409	-4.78913e-10	1.70571e-06	1.02936	-4.78913e-10	5.17293e-06	0.255372	-4.78913e-10
180591749	rs7652388	2.45917e-14	-0.576658	-0.523508	2.10955e-08	-1.9076	-1.45572	1.93428e-07	-1.58299	-1.44793
180592360	rs7630922	1.82263e-05	13.7632	5.5604	3.36151e-08	-1.28064	-1.61676	1.13097e-07	-1.93282	-1.63476
180594154	rs62291396	2.22326e-13	1.10157	-4.78913e-10	1.86207e-06	1.11707	-4.78913e-10	5.57941e-06	0.331015	-4.78913e-10
180594856	rs184153932	1.43377e-14	-1.97609e-10	-1.63968	1.17515e-07	-1.97609e-10	-1.64581	7.75645e-07	-1.97609e-10	-1.64213
180595241	rs187120510	1.90432e-14	-1.35586	-4.78913e-10	1.01185e-07	-1.79542	-4.78913e-10	6.31308e-07	-1.84803	-4.78913e-10
180596918	rs10937052	2.57303e-14	-0.563365	-0.491537	2.13212e-08	-1.91041	-1.44227	1.97482e-07	-1.57596	-1.43422
180596979	rs11714331	2.57303e-14	-0.563365	-0.491537	2.13212e-08	-1.91041	-1.44227	1.97482e-07	-1.57596	-1.43422
180597333	rs6802529	8.49487e-14	0.988966	-0.849492	1.81025e-08	-1.95722	-1.5591	2.78351e-07	-1.13965	-1.52729
180597442	rs183780310	1.31698e-14	-1.72464	-4.78913e-10	9.14644e-08	-1.89642	-4.78913e-10	5.93743e-07	-1.90938	-4.78913e-10
180597601	rs28653173	1.53737e-05	13.447	5.70638	3.18422e-08	-1.34563	-1.60595	1.12369e-07	-1.947	-1.62704
180597614	rs4558753	4.49474e-14	-0.49708	-4.78913e-10	1.69714e-07	-1.27826	-4.78913e-10	8.53944e-07	-1.54596	-4.78913e-10
180599189	rs73176316	1.15895e-14	-0.547817	-1.30466	6.51953e-08	-1.08111	-1.15388	1.94715e-07	-1.88016	-1.14413
180599318	rs13096210	2.81966e-07	8.95044	6.20428	3.95981e-06	3.41416	-1.54258	1.61695e-07	-1.63205	-1.57806
180599791	rs6794213	7.71179e-05	14.9147	5.85136	3.21661e-08	-1.34265	-1.59881	1.14761e-07	-1.93106	-1.62191
180600033	rs115280551	1.25132e-14	-1.77579	-4.78913e-10	9.20602e-08	-1.88993	-4.78913e-10	5.64957e-07	-1.95907	-4.78913e-10
180601384	rs34076708	9.56561e-05	14.9643	6.01717	3.29582e-08	-1.33304	-1.58409	1.16347e-07	-1.9286	-1.61065
180601814	rs78749860	3.77344e-13	1.63058	-4.78913e-10	8.64687e-08	-1.95259	-4.78913e-10	7.34894e-07	-1.6961	-4.78913e-10
180604010	rs35788298	9.57191e-05	14.95	6.03212	3.29133e-08	-1.33581	-1.58268	1.16391e-07	-1.92931	-1.60955
180604183	rs62291398	5.47998e-13	2.0037	-4.78913e-10	8.55607e-08	-1.96315	-4.78913e-10	1.03713e-06	-1.35161	-4.78913e-10
180604508	rs16832128	8.6674e-13	-1.97609e-10	2.46217	7.01104e-06	-1.97609e-10	2.44287	4.38463e-05	-1.97609e-10	2.39262
180605123	rs12635771	1.04317e-14	-0.316142	-1.64158	4.17137e-08	-1.38926	-1.29229	1.58921e-07	-1.95626	-1.27116
180606092	rs35023816	0.000126157	15.1662	6.09203	3.45398e-08	-1.29335	-1.57691	1.18268e-07	-1.91785	-1.60502
180607193	rs55865077	1.04863e-14	-0.316142	-1.63636	4.05804e-08	-1.38926	-1.31983	1.54478e-07	-1.95626	-1.29952
180607245	rs62291400	0.000140982	15.2773	6.09203	3.53168e-08	-1.27111	-1.57691	1.19027e-07	-1.91146	-1.60502
180607260	rs116843400	1.41813e-14	-1.97609e-10	-1.65065	1.20846e-07	-1.97609e-10	-1.61785	7.79477e-07	-1.97609e-10	-1.6372
180607539	rs140410994	1.41794e-14	-1.97609e-10	-1.65078	1.21718e-07	-1.97609e-10	-1.61067	8.03494e-07	-1.97609e-10	-1.60685
180607638	rs62291401	0.000126157	15.1662	6.09203	3.45398e-08	-1.29335	-1.57691	1.18268e-07	-1.91785	-1.60502
180608243	rs181734212	1.55582e-14	-1.55799	-4.78913e-10	3.18304e-07	-0.649366	-4.78913e-10	1.91579e-06	-0.737935	-4.78913e-10
180608917	rs62291402	0.000119354	15.1108	6.09203	3.41622e-08	-1.30435	-1.57691	1.17906e-07	-1.92091	-1.60502
180608921	rs62291403	8.79783e-05	14.8058	6.09203	3.21992e-08	-1.36353	-1.57691	1.16113e-07	-1.93623	-1.60502
180610785	rs9847050	1.17482e-14	-1.83887	-4.78913e-10	8.87839e-08	-1.92617	-4.78913e-10	5.84825e-07	-1.92451	-4.78913e-10
180610908	rs13063712	2.57211e-05	13.8121	5.85593	3.4762e-08	-1.27036	-1.59349	1.15326e-07	-1.93035	-1.61771
180610967	rs34315079	2.57211e-05	13.8121	5.85593	3.4762e-08	-1.27036	-1.59349	1.15326e-07	-1.93035	-1.61771
180611427	rs6778573	9.59934e-15	-0.53891	-1.50197	2.66623e-08	-1.93181	-1.19731	2.08413e-07	-1.81907	-1.13723
180612419	rs4854996	2.80738e-14	-0.518865	-0.448872	2.13202e-08	-1.91927	-1.43345	2.03481e-07	-1.55221	-1.42804
180612902	rs141250575	1.43891e-14	-1.97609e-10	-1.6361	1.17762e-07	-1.97609e-10	-1.6437	7.68879e-07	-1.97609e-10	-1.65089
180613081	rs60265689	2.1166e-13	1.05241	-4.78913e-10	1.95819e-06	1.1674	-4.78913e-10	6.27725e-06	0.448865	-4.78913e-10
180613118	rs13098541	0.000119354	15.1108	6.09203	3.41622e-08	-1.30435	-1.57691	1.17906e-07	-1.92091	-1.60502
180613300	rs62291405	5.33887e-13	1.97761	-4.78913e-10	8.50386e-08	-1.96927	-4.78913e-10	8.13606e-07	-1.59435	-4.78913e-10
180614002	rs62291406	0.000168548	15.4395	6.10841	3.65605e-08	-1.23811	-1.57529	1.20369e-07	-1.90152	-1.60374
180614218	rs62291407	0.00016581	15.4395	6.09203	3.65015e-08	-1.23811	-1.57691	1.20216e-07	-1.90152	-1.60502
180614921	rs139303630	1.84207e-14	0.0877143	-1.47681	6.52775e-08	-0.738045	-1.49568	1.80536e-07	-1.61082	-1.48908
180615583	rs34133935	0.000166894	15.3837	6.15439	3.63124e-08	-1.24954	-1.57067	1.20389e-07	-1.90502	-1.60007
180615958	rs188570130	4.67457e-14	-0.457852	-4.78913e-10	9.47964e-08	-1.86064	-4.78913e-10	5.88141e-07	-1.91886	-4.78913e-10
180616567	rs73176324	1.77605e-13	0.876991	-4.78913e-10	1.63763e-06	0.988632	-4.78913e-10	5.36701e-06	0.292203	-4.78913e-10
180616616	rs35709455	0.000179416	15.4395	6.1709	3.67917e-08	-1.23811	-1.56899	1.20974e-07	-1.90152	-1.59873
180617388	rs117226494	1.43094e-14	-1.97609e-10	-1.64166	1.33266e-07	-1.97609e-10	-1.52003	8.91044e-07	-1.97609e-10	-1.50343
180617647	rs55766304	1.30941e-14	-0.0874502	-1.64296	4.822e-08	-1.25302	-1.28358	1.64778e-07	-1.92902	-1.2622
180617690	rs11715430	2.40995e-05	13.7807	5.82215	3.42177e-08	-1.2784	-1.60123	1.15394e-07	-1.92375	-1.62372
180619240	rs62291409	2.01302e-13	1.00223	-4.78913e-10	1.86059e-06	1.11628	-4.78913e-10	6.00183e-06	0.403997	-4.78913e-10
180619698	rs114074831	1.21749e-14	-1.80319	-4.78913e-10	1.05815e-07	-1.75068	-4.78913e-10	1.09057e-06	-1.30137	-4.78913e-10
180619838	rs7635754	2.99185e-05	13.8875	5.93163	3.59168e-08	-1.2445	-1.58667	1.1671e-07	-1.92368	-1.61245
180619924	rs13085612	0.000133122	15.1108	6.2012	3.45421e-08	-1.30435	-1.56585	1.18949e-07	-1.92091	-1.59621
180620256	rs13086336	0.000134655	15.1662	6.15722	3.49779e-08	-1.29335	-1.5643	1.19491e-07	-1.91785	-1.59473
180620903	rs115732650	1.05263e-14	-1.9487	-4.78913e-10	8.48406e-08	-1.9716	-4.78913e-10	6.49302e-07	-1.81992	-4.78913e-10
180620954	rs77966654	1.61071e-14	-1.52331	-4.78913e-10	1.13767e-07	-1.67822	-4.78913e-10	7.11412e-07	-1.72857	-4.78913e-10
180621415	rs62291410	2.91224e-12	3.6741	-4.78913e-10	1.97061e-07	-1.12886	-4.78913e-10	5.58373e-07	-1.9708	-4.78913e-10
180622375	rs7652884	0.000129149	15.1108	6.1709	3.44339e-08	-1.30435	-1.56899	1.18651e-07	-1.92091	-1.59873
180622897	rs71312197	0.000123475	15.0052	6.23156	3.39415e-08	-1.32508	-1.56265	1.1859e-07	-1.92651	-1.59364
180623081	rs2019549	2.2099e-14	-1.20704	-4.78913e-10	8.99818e-08	-1.91277	-4.78913e-10	5.70228e-07	-1.94979	-4.78913e-10
180623255	rs34796896	0.000135157	15.1108	6.21637	3.45971e-08	-1.30435	-1.56426	1.19102e-07	-1.92091	-1.59493
180623297	rs2090719	2.30322e-12	4.38608	-0.946587	3.72953e-08	-1.27012	-1.52339	1.44183e-07	-1.83657	-1.48817
180623491	rs7645677	2.95177e-05	13.9013	5.90441	3.57686e-08	-1.25145	-1.58385	1.16757e-07	-1.92567	-1.61006
180623505	rs55986129	1.76093e-13	0.868441	-4.78913e-10	1.62342e-06	0.979916	-4.78913e-10	5.32626e-06	0.284582	-4.78913e-10
180624548	rs11923808	3.85749e-14	-0.111382	-0.538589	1.87041e-08	-1.96849	-1.51514	2.24016e-07	-1.37154	-1.51257
180624810	rs62291413	0.000105662	14.8949	6.18604	3.30655e-08	-1.34646	-1.56742	1.17486e-07	-1.93203	-1.59748
180624900	rs62291414	2.38012e-05	13.6888	5.90166	3.40151e-08	-1.29616	-1.58941	1.14987e-07	-1.93643	-1.61458
180625279	rs35014965	2.39216e-05	13.6888	5.90671	3.4109e-08	-1.29616	-1.58666	1.15274e-07	-1.93643	-1.61208
180625735	rs76055264	9.42039e-13	-1.97609e-10	2.54547	7.32754e-06	-1.97609e-10	2.48702	4.5722e-05	-1.97609e-10	2.43451
180625961	rs4854997	2.39403e-05	13.6346	5.96164	3.3823e-08	-1.30737	-1.58387	1.15192e-07	-1.93895	-1.61027
180626951	rs502414	1.51184e-12	3.82542	-0.806907	2.73508e-08	-1.49196	-1.61167	1.46055e-07	-1.71881	-1.59304
180627176	rs117044365	1.9212e-14	-1.97609e-10	-1.34704	1.37939e-07	-1.97609e-10	-1.48556	8.90865e-07	-1.97609e-10	-1.50363
180627303	rs496250	3.77756e-14	-0.135124	-0.535787	1.81899e-08	-1.96576	-1.54575	2.17485e-07	-1.36848	-1.54522
180627452	rs4854998	0.000131048	14.8949	6.40136	3.36265e-08	-1.34646	-1.5506	1.19068e-07	-1.93203	-1.5841
180627758	rs114568979	3.84505e-14	-0.653202	-4.78913e-10	3.87822e-07	-0.451827	-4.78913e-10	2.2256e-06	-0.588041	-4.78913e-10
180628040	rs57524798	3.04307e-13	-1.97609e-10	1.41546	2.12658e-06	-1.97609e-10	1.2499	1.33024e-05	-1.97609e-10	1.19987
180628311	rs143750238	1.43203e-14	-1.97609e-10	-1.64089	1.18838e-07	-1.97609e-10	-1.63461	7.82326e-07	-1.97609e-10	-1.63355
180629092	rs34312705	0.000132591	14.8449	6.46309	3.35396e-08	-1.35606	-1.54359	1.19469e-07	-1.93442	-1.57835
180629399	rs1805562	0.000120656	14.7351	6.47855	3.2906e-08	-1.37692	-1.5418	1.19049e-07	-1.93941	-1.57687
180630191	rs34455584	2.53653e-05	13.2027	6.45141	3.05098e-08	-1.42338	-1.57094	1.13755e-07	-1.96033	-1.60144
180630565	rs1805579	0.000173358	14.8949	6.68116	3.35277e-08	-1.34646	-1.55354	1.18627e-07	-1.93203	-1.58781
180630661	rs114504511	1.65106e-14	-1.49857	-4.78913e-10	1.76625e-07	-1.23834	-4.78913e-10	8.46389e-07	-1.55484	-4.78913e-10
180630672	rs80057905	3.24355e-14	-0.823321	-4.78913e-10	3.22939e-07	-0.63491	-4.78913e-10	1.86939e-06	-0.762457	-4.78913e-10
180631536	rs114020431	1.48004e-14	-1.60792	-4.78913e-10	9.17292e-08	-1.89353	-4.78913e-10	5.93793e-07	-1.90929	-4.78913e-10
180632030	rs1805584	0.00014301	14.8449	6.53873	3.27165e-08	-1.35606	-1.56844	1.16946e-07	-1.93442	-1.5997
180632107	rs115725483	1.34316e-14	-1.70496	-4.78913e-10	1.90053e-07	-1.16507	-4.78913e-10	1.21723e-06	-1.19149	-4.78913e-10
180632126	rs1805563	3.39695e-05	13.6346	6.31154	3.3807e-08	-1.30737	-1.58434	1.15008e-07	-1.93895	-1.61187
180632315	rs1805585	2.63668e-15	-1.94149	-1.39156	3.23547e-08	-1.41325	-1.52236	6.15867e-07	-0.370676	-1.50212
180633485	rs1805564	0.000130378	14.8449	6.44625	3.24209e-08	-1.35606	-1.57751	1.16117e-07	-1.93442	-1.60681
180635474	rs7622390	3.12113e-05	13.5806	6.28092	3.33403e-08	-1.31848	-1.58713	1.14484e-07	-1.94138	-1.61401
180635661	rs62291429	5.98593e-13	2.09201	-4.78913e-10	9.53908e-08	-1.85439	-4.78913e-10	1.50008e-06	-0.982546	-4.78913e-10
180635936	rs1805565	3.27114e-14	-0.360855	-0.453994	1.89134e-08	-1.95293	-1.51957	2.16747e-07	-1.39812	-1.51897
180636246	rs62291430	2.16784e-13	1.07633	-4.78913e-10	2.0065e-06	1.19177	-4.78913e-10	6.41307e-06	0.470271	-4.78913e-10
180636744	rs1011927	4.20423e-05	13.6888	6.4706	3.45168e-08	-1.29616	-1.57477	1.16328e-07	-1.93643	-1.60298
180636967	rs78126424	3.14507e-14	-0.854153	-4.78913e-10	2.36701e-07	-0.945576	-4.78913e-10	1.03358e-06	-1.35504	-4.78913e-10
180637281	rs116270642	1.77359e-14	-1.42698	-4.78913e-10	1.93201e-07	-1.14864	-4.78913e-10	3.20351e-06	-0.22382	-4.78913e-10
180637448	rs502618	3.79392e-12	4.46584	-0.527258	3.40712e-08	-1.24346	-1.64046	1.23754e-07	-1.84791	-1.62962
180637665	rs11717953	0.000134417	14.7351	6.58655	3.21977e-08	-1.37692	-1.56356	1.16814e-07	-1.93941	-1.59583
180638491	rs512735	1.89902e-14	-0.605721	-0.752932	1.83003e-08	-1.91643	-1.58902	1.64402e-07	-1.6059	-1.5876
180638648	rs534630	1.7619e-14	-0.680663	-0.752932	1.8925e-08	-1.88287	-1.58902	1.59379e-07	-1.63693	-1.5876
180638885	rs9859769	3.67323e-05	13.6346	6.38973	3.40565e-08	-1.30737	-1.57699	1.15664e-07	-1.93895	-1.60618
180639252	rs1805567	0.000145442	14.8449	6.55559	3.27723e-08	-1.35606	-1.56673	1.17104e-07	-1.93442	-1.59835
180639633	rs114321351	6.37422e-14	-0.147726	-4.78913e-10	1.0604e-07	-1.74855	-4.78913e-10	5.61232e-07	-1.96569	-4.78913e-10
180641664	rs16832165	3.00872e-05	13.5315	6.2933	3.30447e-08	-1.32851	-1.58601	1.14339e-07	-1.94351	-1.61315
180641807	rs34161981	0.000205072	15.0604	6.68361	3.4413e-08	-1.31426	-1.55968	1.19237e-07	-1.92362	-1.59109
180641861	rs75562397	1.16475e-13	0.455106	-4.78913e-10	7.0521e-07	0.146123	-4.78913e-10	2.33276e-06	-0.541015	-4.78913e-10
180643064	rs570123	3.21288e-14	-0.220069	-0.61275	1.82609e-08	-1.95675	-1.55086	1.99938e-07	-1.44937	-1.54845
180643587	rs574769	1.93177e-14	-1.34155	-4.78913e-10	1.40979e-06	0.838823	-4.78913e-10	4.35826e-06	0.0840062	-4.78913e-10
180643659	rs139084015	1.02951e-14	-1.9709	-4.78913e-10	8.56527e-08	-1.96207	-4.78913e-10	5.59639e-07	-1.96853	-4.78913e-10
180643711	rs113605293	1.11234e-14	-1.89352	-4.78913e-10	1.0185e-07	-1.78887	-4.78913e-10	6.62352e-07	-1.80003	-4.78913e-10
180645093	rs142396666	1.73906e-14	-1.44665	-4.78913e-10	2.21479e-07	-1.01205	-4.78913e-10	9.29711e-07	-1.46095	-4.78913e-10
180646027	rs1805569	4.32316e-05	13.8468	6.34048	3.54346e-08	-1.26302	-1.58166	1.16449e-07	-1.92856	-1.60981
180646260	rs565857	1.66011e-14	-0.769303	-0.723802	1.95619e-08	-1.85762	-1.58117	1.52916e-07	-1.68626	-1.57967
180646267	rs565882	1.86379e-14	-1.37738	-4.78913e-10	1.7547e-06	1.05768	-4.78913e-10	3.96559e-06	-0.0104131	-4.78913e-10
180646631	rs1805571	0.000186103	15.0604	6.58655	3.42798e-08	-1.31426	-1.56356	1.18673e-07	-1.92362	-1.59583
180647263	rs1805572	4.36934e-05	13.7924	6.40551	3.50541e-08	-1.2745	-1.58098	1.16348e-07	-1.93135	-1.60789
180647410	rs1805589	0.000180791	14.95	6.66804	3.36244e-08	-1.33581	-1.56131	1.18403e-07	-1.92931	-1.59241
180647631	rs114793510	4.38739e-14	-0.521253	-4.78913e-10	5.87188e-07	-0.0370282	-4.78913e-10	2.23797e-06	-0.582496	-4.78913e-10
180647698	rs115555658	1.59393e-14	-1.53379	-4.78913e-10	1.4876e-07	-1.41004	-4.78913e-10	8.6353e-07	-1.53479	-4.78913e-10
180647762	rs482840	1.85071e-14	-0.667405	-0.717012	1.90446e-08	-1.8863	-1.57929	1.62047e-07	-1.63017	-1.57777
180647920	rs484550	3.52885e-14	-0.219223	-0.519792	1.86445e-08	-1.96916	-1.51767	2.41019e-07	-1.29535	-1.51559
180648360	rs117249844	1.41719e-14	-1.97609e-10	-1.65131	1.21825e-07	-1.97609e-10	-1.60979	7.8735e-07	-1.97609e-10	-1.62715
180648682	rs3774050	3.42827e-14	-0.347335	-0.420598	1.97652e-08	-1.94626	-1.48219	2.23982e-07	-1.4044	-1.47986
180649568	rs549036	1.84401e-14	-0.693851	-0.694195	1.9301e-08	-1.87936	-1.57285	1.60923e-07	-1.64363	-1.57126
180649595	rs28544188	3.41655e-05	13.6023	6.34965	3.35106e-08	-1.31403	-1.58648	1.14628e-07	-1.94042	-1.61372
180649596	rs35080573	0.000161573	14.8602	6.64549	3.31773e-08	-1.35313	-1.55738	1.18065e-07	-1.93369	-1.59089
180650427	rs74974410	2.5245e-14	-1.07395	-4.78913e-10	3.06883e-07	-0.685907	-4.78913e-10	1.40037e-06	-1.05133	-4.78913e-10
180650962	rs536127	9.06544e-14	0.912632	-0.708151	1.69463e-08	-1.96721	-1.61511	2.96126e-07	-1.00849	-1.59654
180651723	rs13093137	0.000213408	15.0052	6.77872	3.43924e-08	-1.32508	-1.54946	1.19888e-07	-1.92651	-1.58275
180651870	rs13097727	0.000191125	14.8949	6.77872	3.3665e-08	-1.34646	-1.54946	1.19229e-07	-1.93203	-1.58275
180651922	rs17537540	1.28829e-14	-1.74667	-4.78913e-10	2.38868e-07	-0.93646	-4.78913e-10	2.61428e-06	-0.427079	-4.78913e-10
180652155	rs114775573	1.8403e-14	-1.39006	-4.78913e-10	2.02144e-07	-1.1034	-4.78913e-10	3.42091e-06	-0.158159	-4.78913e-10
180654807	rs10490806	0.000186963	15.003	6.64862	3.53468e-08	-1.29012	-1.55704	1.18537e-07	-1.92998	-1.59062
180654916	rs756391	0.000183178	14.95	6.68116	3.38865e-08	-1.33581	-1.55354	1.1895e-07	-1.92931	-1.58781
180655018	rs116541820	1.08118e-14	-1.92193	-4.78913e-10	1.8506e-07	-1.19169	-4.78913e-10	5.6111e-07	-1.96591	-4.78913e-10
180655750	rs3026192	1.02881e-14	-1.97159	-4.78913e-10	8.63315e-08	-1.95418	-4.78913e-10	5.58158e-07	-1.97118	-4.78913e-10
180657217	rs117478781	2.97497e-14	-1.97609e-10	-0.909754	1.56951e-07	-1.97609e-10	-1.35644	1.02106e-06	-1.97609e-10	-1.36722
180657707	rs77085130	1.73337e-13	-1.97609e-10	0.852666	1.46793e-06	-1.97609e-10	0.879234	8.90965e-06	-1.97609e-10	0.799068
180657833	rs567741	1.77244e-14	-0.680663	-0.746968	1.86941e-08	-1.88287	-1.6013	1.572e-07	-1.63693	-1.60137
180657880	rs1805573	0.000197373	15.0052	6.70061	3.41037e-08	-1.32508	-1.55789	1.19065e-07	-1.92651	-1.58964
180658176	rs1805574	0.000184643	15.0052	6.63394	3.38679e-08	-1.32508	-1.56482	1.18399e-07	-1.92651	-1.59525
180658544	rs524005	4.07679e-12	4.57998	-0.569484	3.48055e-08	-1.22306	-1.63954	1.24089e-07	-1.84586	-1.62897
180658848	rs1805592	2.74675e-14	-0.989568	-4.78913e-10	3.39365e-07	-0.585297	-4.78913e-10	1.52523e-06	-0.96592	-4.78913e-10
180659449	rs3026193	1.05088e-14	-1.95036	-4.78913e-10	8.7361e-08	-1.94232	-4.78913e-10	5.58537e-07	-1.9705	-4.78913e-10
180659905	rs13071004	5.18815e-05	13.9013	6.46838	3.6087e-08	-1.25145	-1.57499	1.17567e-07	-1.92567	-1.60315
180660778	rs13095562	4.40687e-05	13.7381	6.46838	3.48656e-08	-1.28589	-1.57499	1.16585e-07	-1.93405	-1.60315
180661589	rs1805596	1.39919e-13	0.638491	-4.78913e-10	2.83719e-07	-0.76439	-4.78913e-10	9.2848e-07	-1.46227	-4.78913e-10
180661836	rs138502074	1.44783e-14	-1.97609e-10	-1.62992	1.18454e-07	-1.97609e-10	-1.63785	7.77347e-07	-1.97609e-10	-1.63994
180662287	rs13083851	0.000254927	15.3909	6.57078	3.47242e-08	-1.29376	-1.57118	1.23249e-07	-1.88127	-1.60035
180662622	rs114722491	1.78145e-14	-1.42256	-4.78913e-10	9.2034e-08	-1.89021	-4.78913e-10	6.10394e-07	-1.88172	-4.78913e-10
180663203	rs76385740	5.08543e-14	-0.373609	-4.78913e-10	4.03272e-07	-0.412761	-4.78913e-10	2.1674e-06	-0.614539	-4.78913e-10
180663205	rs484824	2.77161e-15	-1.71949	-1.56365	8.53334e-08	-1.44686	-0.518951	3.25606e-07	-1.97151	-0.538622
180663434	rs148111524	1.66236e-14	-1.49175	-4.78913e-10	8.97427e-08	-1.91543	-4.78913e-10	5.94363e-07	-1.90833	-4.78913e-10
180664042	rs9879060	4.63916e-05	13.7924	6.46543	3.50435e-08	-1.2745	-1.58128	1.16295e-07	-1.93135	-1.60834
180664162	rs12186104	0.000184643	15.0052	6.63394	3.38679e-08	-1.32508	-1.56482	1.18399e-07	-1.92651	-1.59525
180664331	rs117568483	7.22119e-14	-1.97609e-10	-0.022968	1.18239e-07	-1.97609e-10	-1.63966	7.77025e-07	-1.97609e-10	-1.64035
180664670	rs519618	2.8726e-14	-0.94477	-4.78913e-10	1.02819e-07	-1.7794	-4.78913e-10	6.28236e-07	-1.85291	-4.78913e-10
180664716	rs77618140	1.13445e-14	-1.87384	-4.78913e-10	8.71043e-08	-1.94527	-4.78913e-10	5.86476e-07	-1.92169	-4.78913e-10
180665942	rs1805599	4.54479e-05	13.7381	6.49919	3.49709e-08	-1.28589	-1.57197	1.16866e-07	-1.93405	-1.60075
180666067	rs116548954	1.59905e-14	-1.53058	-4.78913e-10	1.84037e-07	-1.19723	-4.78913e-10	8.7315e-07	-1.52371	-4.78913e-10
180667559	rs1805575	2.33742e-14	-1.15094	-4.78913e-10	1.18409e-07	-1.63823	-4.78913e-10	6.35815e-07	-1.84092	-4.78913e-10
180667565	rs1805576	4.87307e-05	13.7924	6.51462	3.54255e-08	-1.2745	-1.57044	1.17325e-07	-1.93135	-1.59952
180667741	rs115602974	1.59645e-14	-1.53221	-4.78913e-10	8.72216e-08	-1.94392	-4.78913e-10	5.69662e-07	-1.95078	-4.78913e-10
180668111	rs1805577	0.000178772	15.0052	6.60163	3.37571e-08	-1.32508	-1.5681	1.18087e-07	-1.92651	-1.59789
180668722	rs9835573	6.06074e-15	-1.94561	-0.555134	3.87239e-08	-1.748	-1.00792	2.07833e-07	-1.94227	-1.01682
180669529	rs143229981	1.62806e-14	-1.97609e-10	-1.5126	1.39075e-07	-1.97609e-10	-1.47736	9.02222e-07	-1.97609e-10	-1.49096
180669741	rs12633492	1.41697e-14	-1.97609e-10	-1.65147	1.3054e-07	-1.97609e-10	-1.54069	8.61602e-07	-1.97609e-10	-1.53703
180670235	rs741503	3.58294e-05	13.5003	6.49919	3.32998e-08	-1.33485	-1.57197	1.15614e-07	-1.94482	-1.60075
180670598	rs479475	4.48152e-12	4.70253	-0.597391	3.63398e-08	-1.18126	-1.6382	1.22286e-07	-1.86219	-1.62727
180671319	rs1805602	4.94776e-14	-0.401054	-4.78913e-10	9.65254e-08	-1.84257	-4.78913e-10	5.91917e-07	-1.91246	-4.78913e-10
180671759	rs75340650	2.21743e-14	-1.97609e-10	-1.20364	1.39549e-07	-1.97609e-10	-1.47396	9.13777e-07	-1.97609e-10	-1.47824
180672927	rs35751112	0.000242388	15.2773	6.63394	3.57461e-08	-1.27111	-1.56482	1.20195e-07	-1.91146	-1.59525
180673193	rs1805612	5.16336e-14	-0.358401	-4.78913e-10	4.24103e-07	-0.362398	-4.78913e-10	1.84746e-06	-0.774253	-4.78913e-10
180673354	rs1805603	3.39871e-05	13.5537	6.39302	3.30753e-08	-1.32399	-1.5896	1.14302e-07	-1.94256	-1.61442
180673421	rs1805614	2.5248e-13	1.22876	-4.78913e-10	2.3435e-06	1.34703	-4.78913e-10	7.35198e-06	0.606902	-4.78913e-10
180673936	rs1805604	0.00022928	15.2217	6.63394	3.53491e-08	-1.28228	-1.56482	1.19806e-07	-1.9147	-1.59525
180673962	rs1805605	0.00019759	15.0604	6.64644	3.4589e-08	-1.31426	-1.55458	1.19701e-07	-1.92362	-1.5872
180675214	rs1805615	3.12706e-14	-1.97609e-10	-0.859896	1.62013e-07	-1.97609e-10	-1.32469	1.05339e-06	-1.97609e-10	-1.33605
180676155	rs117422607	1.29464e-13	-1.97609e-10	0.560831	5.56596e-07	-1.97609e-10	-0.0905333	3.54486e-06	-1.97609e-10	-0.122568
180678965	rs35815802	0.000189139	15.1108	6.55242	3.45888e-08	-1.30435	-1.5645	1.19066e-07	-1.92091	-1.59524
180680013	rs1805620	2.59774e-15	-1.94358	-1.40435	3.06e-08	-1.46005	-1.53133	5.96927e-07	-0.392256	-1.51177
180682385	rs73884124	2.98116e-14	-0.418544	-0.489133	1.91031e-08	-1.92719	-1.53533	1.86413e-07	-1.53287	-1.53499
180682659	rs115497341	1.52747e-14	-1.57637	-4.78913e-10	8.74162e-08	-1.94169	-4.78913e-10	5.7788e-07	-1.93646	-4.78913e-10
180683365	rs77837544	4.91027e-14	-0.40866	-4.78913e-10	4.86137e-07	-0.225882	-4.78913e-10	1.9721e-06	-0.708966	-4.78913e-10
180685453	rs182054150	5.81818e-14	-0.239001	-4.78913e-10	1.01403e-07	-1.79327	-4.78913e-10	5.76317e-07	-1.93916	-4.78913e-10
180686365	rs6763069	8.4632e-15	-1.62773	-0.53912	2.44787e-08	-1.78034	-1.43423	3.2325e-07	-1.05624	-1.46116
180687597	rs13076860	0.000148059	15.0737	6.34463	3.3575e-08	-1.31166	-1.58693	1.16612e-07	-1.92291	-1.61406
180687598	rs13076861	0.000148059	15.0737	6.34463	3.3575e-08	-1.31166	-1.58693	1.16612e-07	-1.92291	-1.61406
180689890	rs114136149	1.03039e-14	-1.97005	-4.78913e-10	8.48693e-08	-1.97126	-4.78913e-10	5.60213e-07	-1.96751	-4.78913e-10
180690255	rs76972704	1.47925e-14	-1.97609e-10	-1.60845	1.25868e-07	-1.97609e-10	-1.57714	8.37625e-07	-1.97609e-10	-1.56525
180691092	rs1010471	1.86316e-12	4.09677	-0.869313	3.14403e-08	-1.38148	-1.5828	1.4738e-07	-1.74492	-1.55789
180693504	rs1805606	0.000173994	15.2773	6.30242	3.48339e-08	-1.27111	-1.59068	1.17621e-07	-1.91146	-1.6169
180693740	rs1805626	5.71802e-13	2.04622	-4.78913e-10	8.49214e-08	-1.97065	-4.78913e-10	8.31213e-07	-1.57294	-4.78913e-10
180693801	rs114795645	1.81037e-14	-1.40646	-4.78913e-10	8.53495e-08	-1.96562	-4.78913e-10	5.59625e-07	-1.96856	-4.78913e-10
180696005	rs1805628	1.58087e-13	0.760573	-4.78913e-10	8.01279e-07	0.273836	-4.78913e-10	5.39875e-06	0.298101	-4.78913e-10
180696550	rs62291435	0.000180254	15.2217	6.39336	3.47302e-08	-1.28228	-1.58249	1.17974e-07	-1.9147	-1.61066
180697465	rs114677034	1.02916e-14	-1.97125	-4.78913e-10	8.49745e-08	-1.97002	-4.78913e-10	5.57913e-07	-1.97162	-4.78913e-10
180698128	rs1058382	9.92016e-15	-1.66212	-0.345889	2.67001e-08	-1.76684	-1.36087	3.47834e-07	-1.05228	-1.39181
180698130	rs6799476	2.12226e-14	-0.560237	-0.68727	1.84452e-08	-1.91106	-1.58651	1.69854e-07	-1.5743	-1.58659
180698438	rs79629055	2.51546e-14	-1.97609e-10	-1.07753	1.49037e-07	-1.97609e-10	-1.40818	9.81753e-07	-1.97609e-10	-1.40648
180699321	rs1805607	1.42337e-14	-1.97609e-10	-1.64696	1.1742e-07	-1.97609e-10	-1.64662	7.73729e-07	-1.97609e-10	-1.6446
180699601	rs1805631	1.43918e-14	-1.97609e-10	-1.63592	1.1896e-07	-1.97609e-10	-1.63358	7.86407e-07	-1.97609e-10	-1.62835
180699715	rs1805632	1.30958e-14	-1.73028	-4.78913e-10	8.48374e-08	-1.97164	-4.78913e-10	5.58467e-07	-1.97063	-4.78913e-10
180700083	rs117800767	7.59363e-14	-1.97609e-10	0.027321	1.08776e-06	-1.97609e-10	0.579501	7.47899e-06	-1.97609e-10	0.62403
180700150	rs2601	2.10947e-05	13.3455	6.12425	3.13715e-08	-1.36595	-1.60053	1.12267e-07	-1.95089	-1.62405
180702240	rs1051411	2.52704e-05	13.447	6.20336	3.20732e-08	-1.34563	-1.59872	1.12985e-07	-1.947	-1.62157
180703214	rs1805636	2.27346e-13	-0.153495	1.2774	6.35971e-07	-1.74413	1.78691	3.47704e-06	-1.95967	1.81779
180705102	rs1805637	2.17672e-14	-1.22217	-4.78913e-10	1.21206e-07	-1.61488	-4.78913e-10	6.47386e-07	-1.82288	-4.78913e-10
180706519	rs77543786	1.02884e-14	-1.97156	-4.78913e-10	8.48479e-08	-1.97151	-4.78913e-10	5.58531e-07	-1.97051	-4.78913e-10
180706866	rs1805640	1.28666e-14	-1.74794	-4.78913e-10	9.37621e-08	-1.87161	-4.78913e-10	5.69351e-07	-1.95133	-4.78913e-10
180707961	rs3026213	8.23936e-05	15.8409	4.99128	3.18404e-08	-1.30223	-1.64941	1.13518e-07	-1.9242	-1.63966
180709026	rs78971347	3.31354e-14	-1.97609e-10	-0.801973	2.76082e-07	-1.97609e-10	-0.791674	1.7302e-06	-1.97609e-10	-0.839831
180709187	rs6770368	0.000117686	15.9541	5.23466	3.24939e-08	-1.28015	-1.65117	1.13582e-07	-1.9182	-1.6451
180710772	rs6763935	0.000120481	16.0056	5.20659	3.28326e-08	-1.27	-1.65095	1.14007e-07	-1.91535	-1.64422
180710861	rs6776895	7.94816e-14	0.51604	-0.443087	1.69454e-08	-1.95626	-1.62612	2.43467e-07	-1.19292	-1.60792
180711004	rs6777005	0.000112836	15.9541	5.19258	3.25052e-08	-1.28015	-1.65082	1.13735e-07	-1.9182	-1.64375
180711887	rs62291437	0.000116045	15.9541	5.22062	3.24972e-08	-1.28015	-1.65107	1.13631e-07	-1.9182	-1.64467
180713021	rs13073459	0.000107939	15.8409	5.26134	3.17795e-08	-1.30223	-1.65132	1.12813e-07	-1.9242	-1.64589
180713408	rs111298096	5.1212e-14	-0.3666	-4.78913e-10	5.76215e-07	-0.055893	-4.78913e-10	2.77112e-06	-0.368814	-4.78913e-10
180713903	rs7620793	1.36543e-14	-0.542503	-1.14602	1.82031e-08	-1.86086	-1.64992	1.45323e-07	-1.6675	-1.64937
180714307	rs9810292	5.25419e-12	4.7036	-0.439395	3.6307e-08	-1.19568	-1.62468	1.26243e-07	-1.85202	-1.6056
180714414	rs74612918	2.90087e-14	-1.97609e-10	-0.934977	2.35601e-07	-1.97609e-10	-0.950233	1.48236e-06	-1.97609e-10	-0.99443
180716130	rs4855000	2.45115e-06	12.1387	5.17858	2.16463e-08	-1.68686	-1.65067	1.07929e-07	-1.97108	-1.64328
180716214	rs150811662	3.59373e-14	-1.97609e-10	-0.720798	2.13516e-07	-1.97609e-10	-1.04866	1.43668e-06	-1.97609e-10	-1.02573
180717394	rs115899054	1.31601e-14	-0.522291	-1.20309	1.8363e-08	-1.85062	-1.65141	1.4217e-07	-1.68733	-1.65148
180717524	rs112417788	0.000169426	16.1192	5.4339	3.35783e-08	-1.24741	-1.65108	1.14126e-07	-1.90882	-1.6497
180717981	rs4289345	6.40471e-12	4.82725	-0.36503	3.75155e-08	-1.15315	-1.63447	1.22628e-07	-1.86793	-1.61874
180718116	rs140728351	1.44024e-14	-1.97609e-10	-1.63518	1.18514e-07	-1.97609e-10	-1.63735	7.82918e-07	-1.97609e-10	-1.63279
180718146	rs9755301	6.46129e-12	4.82725	-0.356236	3.74783e-08	-1.15315	-1.63546	1.22458e-07	-1.86793	-1.62013
180718703	rs141370869	2.42227e-13	-1.97609e-10	1.1873	1.31967e-07	-1.97609e-10	-1.52982	8.18801e-07	-1.97609e-10	-1.58798
180719306	rs4855001	0.000198548	16.1192	5.59251	3.36477e-08	-1.24741	-1.64902	1.13941e-07	-1.90882	-1.65132
180719447	rs4855002	0.000182396	16.0056	5.62129	3.29145e-08	-1.27	-1.64846	1.13188e-07	-1.91535	-1.65143
180719479	rs4855003	7.31528e-12	4.90898	-0.313836	3.84002e-08	-1.12463	-1.63968	1.2058e-07	-1.87775	-1.62576
180719541	rs138324204	1.16639e-14	-1.84608	-4.78913e-10	9.21889e-08	-1.88853	-4.78913e-10	6.1973e-07	-1.86654	-4.78913e-10
180719573	rs186010603	1.23602e-14	-1.78809	-4.78913e-10	8.8547e-08	-1.92884	-4.78913e-10	5.78274e-07	-1.93577	-4.78913e-10
180719582	rs4855004	5.66619e-12	4.90898	-0.569284	3.98775e-08	-1.12463	-1.60193	1.26765e-07	-1.87775	-1.57574
180720429	rs139102398	1.63472e-14	-1.50852	-4.78913e-10	1.47687e-07	-1.41728	-4.78913e-10	8.99523e-07	-1.49396	-4.78913e-10
180722078	rs117852115	2.99061e-14	-1.97609e-10	-0.904511	1.32917e-07	-1.97609e-10	-1.52265	8.62933e-07	-1.97609e-10	-1.53549
180722642	rs146649010	2.52312e-14	-1.07449	-4.78913e-10	1.5318e-07	-1.38076	-4.78913e-10	7.55544e-07	-1.66838	-4.78913e-10
180722972	rs180915700	1.87099e-14	-1.37352	-4.78913e-10	1.25863e-07	-1.57718	-4.78913e-10	7.40701e-07	-1.68823	-4.78913e-10
180723087	rs7644289	6.35312e-12	4.86611	-0.411981	3.80079e-08	-1.13963	-1.63495	1.21878e-07	-1.87266	-1.62014
180723785	rs79773963	1.13974e-13	0.433395	-4.78913e-10	9.39074e-07	0.432521	-4.78913e-10	4.96489e-06	0.214325	-4.78913e-10
180723870	rs28867829	2.58417e-13	0.297961	0.954041	4.55768e-07	-1.37458	1.08419	7.08452e-06	-0.473918	1.04376
180724643	rs7638592	1.36425e-14	-0.555634	-1.13375	1.7962e-08	-1.87707	-1.64705	1.49261e-07	-1.64413	-1.646
180724743	rs148462318	1.034e-14	-1.96656	-4.78913e-10	8.80513e-08	-1.93445	-4.78913e-10	5.58055e-07	-1.97136	-4.78913e-10
180724855	rs7616419	1.97918e-13	1.25621	-0.270936	1.69927e-08	-1.93567	-1.64392	2.23644e-07	-1.25312	-1.63265
180725192	rs183263986	1.55879e-14	-1.97609e-10	-1.55608	1.1916e-07	-1.97609e-10	-1.63191	7.7939e-07	-1.97609e-10	-1.63731
180725823	rs35244474	0.000208729	15.6048	6.15692	3.34611e-08	-1.26113	-1.64086	1.1377e-07	-1.91128	-1.65036
180725902	rs34713525	4.62476e-11	6.49102	-0.0518296	7.11541e-08	-0.508259	-1.63927	1.0783e-07	-1.96715	-1.64812
180726056	rs10470517	1.19003e-13	1.31022	-0.83365	2.36138e-08	-1.70858	-1.54196	1.68193e-07	-1.66034	-1.51037
180727215	rs61263335	0.00964365	16.4879	9.10684	2.91319e-08	-1.46076	-1.57978	1.1454e-07	-1.93719	-1.61771
180727670	rs149859714	2.98763e-14	-0.905507	-4.78913e-10	3.0694e-07	-0.68572	-4.78913e-10	1.82595e-06	-0.785966	-4.78913e-10
180727791	rs77204882	2.20859e-14	-1.20763	-4.78913e-10	1.56377e-07	-1.36011	-4.78913e-10	1.07083e-06	-1.31963	-4.78913e-10
180728136	rs34456631	0.0232245	17.3011	9.17259	3.09396e-08	-1.39396	-1.58637	1.15749e-07	-1.92183	-1.62256
180728415	rs11705702	0.0219288	17.2437	9.17259	3.06347e-08	-1.40387	-1.58637	1.15417e-07	-1.92471	-1.62256
180729148	rs71312200	0.024948	17.3011	9.24417	3.11153e-08	-1.39396	-1.58071	1.16191e-07	-1.92183	-1.61875
180729431	rs62289565	1.4447e-12	2.97308	-4.78913e-10	9.01058e-08	-1.91139	-4.78913e-10	1.14208e-06	-1.25521	-4.78913e-10
180729896	rs113148038	1.4412e-14	-1.97609e-10	-1.63451	1.32333e-07	-1.97609e-10	-1.52705	8.77416e-07	-1.97609e-10	-1.51884
180730013	rs117251622	1.65861e-14	-1.97609e-10	-1.49401	1.53184e-07	-1.97609e-10	-1.38073	9.1153e-07	-1.97609e-10	-1.4807
180730244	rs7638244	0.0227642	17.3011	9.15257	3.08919e-08	-1.39396	-1.58792	1.1563e-07	-1.92183	-1.62359
180731119	rs114099140	1.12113e-14	-1.88565	-4.78913e-10	1.12413e-07	-1.69019	-4.78913e-10	5.94758e-07	-1.90767	-4.78913e-10
180731458	rs62289566	0.0361996	17.5331	9.38444	3.26023e-08	-1.35899	-1.569	1.19523e-07	-1.90168	-1.61064
180731891	rs115913627	1.33549e-12	2.89448	-4.78913e-10	4.28899e-06	1.95143	-4.78913e-10	3.69972e-06	-0.0798115	-4.78913e-10
180731908	rs77842901	1.62668e-14	-1.97609e-10	-1.51345	1.34848e-07	-1.97609e-10	-1.50822	8.76347e-07	-1.97609e-10	-1.52006
180732505	rs16832256	0.00771791	15.9532	9.41882	3.30244e-08	-1.34913	-1.566	1.16687e-07	-1.9278	-1.60852
180733150	rs7647398	0.0369342	17.4109	9.5267	3.25011e-08	-1.37482	-1.55628	1.18886e-07	-1.9161	-1.60156
180733341	rs6443732	1.08113e-07	13.0745	1.12159	2.97591e-08	-1.69563	-1.32361	1.5598e-07	-1.97092	-1.27518
180733746	rs11711326	0.0260352	17.2228	9.36505	3.18826e-08	-1.37965	-1.57066	1.16438e-07	-1.92666	-1.61181
180734185	rs77025239	2.95459e-15	-1.57296	-1.64625	1.55872e-07	-0.610857	-0.752479	2.6715e-07	-1.90195	-0.806061
180734343	rs143652553	2.86663e-14	-0.946853	-4.78913e-10	6.68639e-06	2.39546	-4.78913e-10	6.95262e-06	0.551051	-4.78913e-10
180735825	rs11715401	0.02404	17.1083	9.39983	3.13463e-08	-1.39962	-1.56766	1.16058e-07	-1.93204	-1.6097
180735836	rs9855852	6.93918e-14	-1.97609e-10	-0.0628053	2.46497e-07	-1.97609e-10	-0.905025	1.51465e-06	-1.97609e-10	-0.972885
180736253	rs10049181	0.00638962	15.7991	9.38405	3.38785e-08	-1.32739	-1.5622	1.1634e-07	-1.93372	-1.60558
180737641	rs34293605	0.0214459	16.9942	9.39983	3.0737e-08	-1.41925	-1.56766	1.15474e-07	-1.93708	-1.6097
180738267	rs149985850	1.37637e-14	-1.68054	-4.78913e-10	8.9799e-08	-1.9148	-4.78913e-10	5.79232e-07	-1.93412	-4.78913e-10
180738372	rs4855007	0.0282482	17.1291	9.5404	3.10674e-08	-1.42342	-1.5528	1.17487e-07	-1.93021	-1.59929
180738530	rs13086883	1.09053e-08	11.2248	0.677366	3.53466e-08	-1.6055	-1.24167	1.74013e-07	-1.93895	-1.19774
180738859	rs11711791	0.0298196	17.1291	9.59454	3.12276e-08	-1.42342	-1.54765	1.17929e-07	-1.93021	-1.59553
180739696	rs4855008	0.0226322	16.9942	9.45367	3.08833e-08	-1.41925	-1.56291	1.15864e-07	-1.93708	-1.60633
180739934	rs4855009	8.49025e-08	12.6939	1.26054	2.81641e-08	-1.72888	-1.34545	1.53101e-07	-1.9653	-1.29942
180741070	rs1897422	0.0102827	16.1337	9.52525	2.65191e-08	-1.57809	-1.55642	1.14082e-07	-1.95725	-1.60165
180741862	rs13089835	0.0179508	16.7624	9.45367	3.06249e-08	-1.42765	-1.56291	1.15513e-07	-1.94011	-1.60633
180741949	rs141016060	6.24078e-14	-0.168883	-4.78913e-10	8.94145e-08	-1.91909	-4.78913e-10	6.33184e-07	-1.84506	-4.78913e-10
180742985	rs142855814	1.06249e-14	-1.93937	-4.78913e-10	3.08006e-07	-0.682254	-4.78913e-10	5.58954e-07	-1.96976	-4.78913e-10
180743702	rs78322663	8.16003e-13	2.40184	-4.78913e-10	8.49693e-08	-1.97008	-4.78913e-10	8.06905e-07	-1.60262	-4.78913e-10
180743946	rs80167953	0.02684	17.02	9.59834	3.06012e-08	-1.44177	-1.54957	1.17216e-07	-1.93514	-1.59666
180744625	rs1897421	0.02684	17.02	9.59834	3.06012e-08	-1.44177	-1.54957	1.17216e-07	-1.93514	-1.59666
180744823	rs144987344	1.42805e-14	-1.97609e-10	-1.64368	1.24821e-07	-1.97609e-10	-1.58549	8.27594e-07	-1.97609e-10	-1.5773
180744858	rs79239986	1.18025e-13	-1.97609e-10	0.468319	1.45708e-07	-1.97609e-10	-1.43077	9.80307e-07	-1.97609e-10	-1.40796
180745210	rs16832267	6.53636e-14	-1.97609e-10	-0.122608	2.39623e-07	-1.97609e-10	-0.933306	1.47525e-06	-1.97609e-10	-0.999242
180747264	rs114513437	1.11041e-14	-1.89526	-4.78913e-10	1.14477e-07	-1.672	-4.78913e-10	5.8987e-07	-1.91592	-4.78913e-10
180747529	rs113383692	1.097e-14	-1.90741	-4.78913e-10	9.60798e-08	-1.84719	-4.78913e-10	6.32948e-07	-1.84543	-4.78913e-10
180748561	rs876174	3.94955e-08	12.4938	0.69533	2.99188e-08	-1.75402	-1.25986	1.66789e-07	-1.96044	-1.21865
180749249	rs741501	3.10949e-15	-1.51666	-1.65146	1.93802e-07	-0.294797	-0.850741	2.34546e-07	-1.94566	-0.89251
180750277	rs9869030	8.60295e-14	-1.97609e-10	0.152117	3.06287e-07	-1.97609e-10	-0.687852	1.8514e-06	-1.97609e-10	-0.772123
180750839	rs184234625	1.83773e-14	-1.39146	-4.78913e-10	9.70415e-08	-1.83724	-4.78913e-10	6.25925e-07	-1.85659	-4.78913e-10
180751147	rs115602546	1.95383e-14	-1.3302	-4.78913e-10	9.7233e-08	-1.83526	-4.78913e-10	5.9859e-07	-1.90125	-4.78913e-10
180751175	rs62289571	0.00467488	15.3278	9.54282	3.06222e-08	-1.43586	-1.55479	1.14567e-07	-1.95419	-1.60048
180751651	rs4855011	6.08091e-15	-1.54175	-0.955671	1.85075e-08	-1.90239	-1.5918	2.68638e-07	-1.09371	-1.60875
180751808	rs6783677	8.27445e-14	-1.97609e-10	0.113184	3.02134e-07	-1.97609e-10	-0.701503	1.82866e-06	-1.97609e-10	-0.784486
180751892	rs6783597	8.49703e-14	-1.97609e-10	0.139728	3.08084e-07	-1.97609e-10	-0.682001	1.86305e-06	-1.97609e-10	-0.76585
180752138	rs13096176	0.0194062	16.6638	9.63026	2.97776e-08	-1.47442	-1.54419	1.15937e-07	-1.94979	-1.59298
180752365	rs16832272	4.53514e-14	0.555662	-1.04379	5.46658e-08	-0.761216	-1.64992	1.20209e-07	-1.85541	-1.65118
180753383	rs13060352	0.0153055	16.331	9.72562	2.84379e-08	-1.52752	-1.53713	1.15427e-07	-1.95974	-1.58745
180754046	rs9852289	0.00675672	15.7137	9.52525	2.57585e-08	-1.6072	-1.55642	1.13058e-07	-1.96626	-1.60165
180755105	rs112425781	1.03113e-14	-1.96933	-4.78913e-10	8.65663e-08	-1.95146	-4.78913e-10	6.31959e-07	-1.847	-4.78913e-10
180755882	rs35607144	0.0140371	16.3184	9.65171	2.84687e-08	-1.51914	-1.54443	1.14895e-07	-1.95892	-1.59288
180756517	rs190003098	1.69144e-14	-1.47441	-4.78913e-10	1.54343e-07	-1.3732	-4.78913e-10	1.03219e-06	-1.35638	-4.78913e-10
180757059	rs57284276	5.73371e-14	-1.97609e-10	-0.253626	2.1669e-07	-1.97609e-10	-1.03391	1.33988e-06	-1.97609e-10	-1.09548
180757108	rs74558876	3.35195e-14	-0.790447	-4.78913e-10	6.58685e-07	0.0778722	-4.78913e-10	4.96254e-06	0.21385	-4.78913e-10
180757250	rs77621943	1.673e-14	-1.48537	-4.78913e-10	1.44291e-07	-1.44054	-4.78913e-10	8.35991e-07	-1.5672	-4.78913e-10
180757330	rs77946439	1.06476e-14	-1.93724	-4.78913e-10	1.31582e-07	-1.53274	-4.78913e-10	5.6128e-07	-1.9656	-4.78913e-10
180758281	rs115311258	1.82874e-14	-1.39636	-4.78913e-10	1.85847e-07	-1.18745	-4.78913e-10	9.12802e-07	-1.4793	-4.78913e-10
180758644	rs35077784	0.0146556	16.2876	9.72562	2.7857e-08	-1.54816	-1.53713	1.15483e-07	-1.95925	-1.58745
180758859	rs79444704	1.80864e-14	-1.97609e-10	-1.40741	1.46579e-07	-1.97609e-10	-1.42481	9.50832e-07	-1.97609e-10	-1.43849
180759180	rs62289574	2.12124e-13	1.0546	-4.78913e-10	1.63647e-06	0.987924	-4.78913e-10	6.23984e-06	0.442888	-4.78913e-10
180760431	rs34095791	0.0126645	16.2876	9.5796	2.74638e-08	-1.54816	-1.55134	1.14275e-07	-1.95925	-1.59796
180761638	rs62289575	0.0094096	15.8446	9.72562	2.61734e-08	-1.6105	-1.53713	1.1501e-07	-1.96335	-1.58745
180761900	rs112171696	0.0119946	16.2876	9.52525	2.73249e-08	-1.54816	-1.55642	1.13854e-07	-1.95925	-1.60165
180763384	rs111751040	1.62368e-14	-1.51529	-4.78913e-10	1.39846e-07	-1.47183	-4.78913e-10	8.13519e-07	-1.59445	-4.78913e-10
180763497	rs4855013	0.01286	16.2116	9.67097	2.80507e-08	-1.53581	-1.54255	1.1475e-07	-1.96159	-1.59149
180763555	rs4855014	0.00325021	14.9819	9.52525	2.91037e-08	-1.48509	-1.55642	1.13604e-07	-1.96145	-1.60165
180764204	rs6782579	0.00650414	15.6581	9.54282	2.5596e-08	-1.61515	-1.55479	1.13087e-07	-1.96719	-1.60048
180764312	rs6807057	0.01286	16.2116	9.67097	2.80507e-08	-1.53581	-1.54255	1.1475e-07	-1.96159	-1.59149
180765374	rs10513778	0.01286	16.2116	9.67097	2.80507e-08	-1.53581	-1.54255	1.1475e-07	-1.96159	-1.59149
180765376	rs78471273	6.15599e-14	-0.182562	-4.78913e-10	2.16778e-07	-1.0335	-4.78913e-10	1.04084e-06	-1.34804	-4.78913e-10
180765861	rs12630851	6.74298e-14	-1.97609e-10	-0.0914862	2.64361e-07	-1.97609e-10	-0.83506	1.60871e-06	-1.97609e-10	-0.912634
180766114	rs181494812	1.03027e-14	-1.97016	-4.78913e-10	8.55577e-08	-1.96318	-4.78913e-10	5.69715e-07	-1.95069	-4.78913e-10
180766698	rs9823323	3.63249e-08	12.2035	0.901939	2.60934e-08	-1.79527	-1.35542	1.52447e-07	-1.9535	-1.31551
180766952	rs73046190	6.77977e-14	-1.97609e-10	-0.0860453	2.58624e-07	-1.97609e-10	-0.856997	1.57357e-06	-1.97609e-10	-0.934723
180768320	rs1001416	0.0122072	16.2876	9.54282	2.73693e-08	-1.54816	-1.55479	1.13988e-07	-1.95925	-1.60048
180768642	rs1001417	0.0157172	16.3437	9.73951	2.82045e-08	-1.53959	-1.5333	1.15955e-07	-1.95775	-1.58487
180768754	rs57373456	1.0379e-14	-1.96279	-4.78913e-10	1.49767e-07	-1.4033	-4.78913e-10	5.58006e-07	-1.97145	-4.78913e-10
180769147	rs13092557	0.0157172	16.3437	9.73951	2.82045e-08	-1.53959	-1.5333	1.15955e-07	-1.95775	-1.58487
180769252	rs4134231	1.79988e-14	-1.41227	-4.78913e-10	2.45043e-06	1.39165	-4.78913e-10	4.01736e-06	0.0025576	-4.78913e-10
180770973	rs150068444	1.0492e-14	-1.95196	-4.78913e-10	8.4885e-08	-1.97108	-4.78913e-10	5.86203e-07	-1.92216	-4.78913e-10
180771036	rs9868636	6.50256e-14	-1.97609e-10	-0.127793	2.51066e-07	-1.97609e-10	-0.886656	1.52988e-06	-1.97609e-10	-0.962881
180771973	rs1805608	6.9258e-14	-1.97609e-10	-0.0647347	2.66013e-07	-1.97609e-10	-0.828828	1.61729e-06	-1.97609e-10	-0.907315
180772171	rs1805609	0.0104711	15.9005	9.77656	2.65857e-08	-1.6025	-1.5295	1.15782e-07	-1.9621	-1.58201
180772241	rs1805610	3.07918e-08	12.0066	0.933581	2.55553e-08	-1.81662	-1.35491	1.53836e-07	-1.94574	-1.31419
180772747	rs1805201	3.46748e-08	12.2035	0.855449	2.66713e-08	-1.79527	-1.33352	1.56105e-07	-1.9535	-1.2918
180772801	rs112937807	3.22457e-14	-0.829189	-4.78913e-10	2.91716e-07	-0.736592	-4.78913e-10	1.94658e-06	-0.721991	-4.78913e-10
180773880	rs1805203	5.0001e-12	4.21464	-4.78913e-10	3.90208e-05	4.15948	-4.78913e-10	6.44999e-05	2.7786	-4.78913e-10
180774428	rs1805645	2.77888e-06	8.90136	8.54138	2.44645e-06	2.99834	-1.60832	1.27833e-07	-1.80797	-1.63712
180774673	rs1805646	0.0168627	16.3947	9.75883	2.84834e-08	-1.53172	-1.53133	1.16294e-07	-1.95631	-1.58339
180774847	rs1805206	3.19157e-08	12.0534	0.922668	2.57779e-08	-1.81166	-1.3512	1.54142e-07	-1.94771	-1.31024
180774987	rs1805611	0.00256985	14.805	9.46725	2.75474e-08	-1.53691	-1.55956	1.12841e-07	-1.96568	-1.60417
180775134	rs1805207	7.83933e-15	-1.47856	-0.764859	1.88156e-08	-1.93079	-1.54689	2.45164e-07	-1.22446	-1.56943
180776774	rs139936699	1.92115e-14	-1.34706	-4.78913e-10	1.77359e-07	-1.2342	-4.78913e-10	1.1883e-06	-1.21554	-4.78913e-10
180778763	rs1806190	0.00215199	14.6779	9.41691	2.74375e-08	-1.5343	-1.56617	1.12058e-07	-1.96817	-1.60864
180779152	rs34193500	0.00877359	15.9382	9.562	2.66319e-08	-1.57726	-1.553	1.13255e-07	-1.967	-1.59917
180779547	rs6776369	6.60838e-14	-1.97609e-10	-0.111649	2.60535e-07	-1.97609e-10	-0.849634	1.58658e-06	-1.97609e-10	-0.926486
180780842	rs6793047	6.79219e-14	-1.97609e-10	-0.0842147	2.65754e-07	-1.97609e-10	-0.829803	1.61679e-06	-1.97609e-10	-0.907623
180781100	rs4854912	0.0135471	16.1758	9.75883	2.75498e-08	-1.56505	-1.53133	1.15635e-07	-1.962	-1.58339
180781167	rs150355013	1.51533e-14	-1.58436	-4.78913e-10	1.10206e-07	-1.71002	-4.78913e-10	6.95397e-07	-1.75134	-4.78913e-10
180783057	rs148803271	1.18674e-14	-1.82878	-4.78913e-10	1.03547e-07	-1.77235	-4.78913e-10	6.87612e-07	-1.7626	-4.78913e-10
180783435	rs75621245	2.30377e-14	-1.16544	-4.78913e-10	1.82873e-07	-1.20358	-4.78913e-10	1.14465e-06	-1.25296	-4.78913e-10
180785697	rs2216427	6.2567e-11	5.88755	0.853872	1.00809e-07	-0.342177	-1.45697	1.35927e-07	-1.96371	-1.41999
180786608	rs6775889	0.00925961	16.5747	8.97941	2.80927e-08	-1.51253	-1.56433	1.14772e-07	-1.94258	-1.6103
180787494	rs12638820	0.0079949	16.462	8.94523	2.75185e-08	-1.53011	-1.5674	1.1404e-07	-1.94687	-1.6124
180788483	rs140142764	1.45266e-14	-1.97609e-10	-1.62659	1.60027e-07	-1.97609e-10	-1.33703	1.06721e-06	-1.97609e-10	-1.32302
180788614	rs138977875	0.00799735	16.498	8.90955	2.82753e-08	-1.49983	-1.57055	1.13867e-07	-1.94625	-1.61454
180789706	rs13064866	0.00128486	14.7052	8.87392	2.64677e-08	-1.56281	-1.57364	1.11666e-07	-1.96369	-1.61662
180789970	rs112011743	0.00825958	16.4417	8.99808	2.8246e-08	-1.50879	-1.56264	1.1425e-07	-1.9483	-1.60913
180789980	rs57168014	1.61157e-14	-1.97609e-10	-1.52278	1.27269e-07	-1.97609e-10	-1.56607	8.26998e-07	-1.97609e-10	-1.57802
180791065	rs62289594	0.00133092	14.7744	8.83989	2.74847e-08	-1.5222	-1.57655	1.11664e-07	-1.96177	-1.61855
180791117	rs62289595	0.00857604	16.498	8.97941	2.84517e-08	-1.49983	-1.56433	1.14351e-07	-1.94625	-1.6103
180791551	rs2216428	1.23759e-14	-1.22966	-0.557157	5.75891e-08	-1.1801	-1.17893	1.62932e-07	-1.9682	-1.23429
180791646	rs73176346	1.13917e-13	0.432897	-4.78913e-10	9.63999e-07	0.458717	-4.78913e-10	4.87575e-06	0.196206	-4.78913e-10
180791693	rs73176348	8.45008e-14	0.134187	-4.78913e-10	4.43114e-07	-0.318545	-4.78913e-10	2.17252e-06	-0.612182	-4.78913e-10
180791701	rs148007111	2.03551e-14	-1.97609e-10	-1.28924	1.39404e-07	-1.97609e-10	-1.475	9.08819e-07	-1.97609e-10	-1.48368
180792196	rs9829172	1.24104e-14	-1.23909	-0.544952	5.86247e-08	-1.17031	-1.1709	1.64065e-07	-1.96882	-1.22674
180792285	rs115978012	1.37844e-14	-1.67903	-4.78913e-10	1.16838e-07	-1.65158	-4.78913e-10	6.25853e-07	-1.85671	-4.78913e-10
180792579	rs13062475	0.00802909	16.498	8.91351	2.82348e-08	-1.49983	-1.57198	1.13783e-07	-1.94625	-1.61527
180794914	rs62289596	0.00615252	16.4417	8.70356	2.75045e-08	-1.50879	-1.58923	1.12275e-07	-1.9483	-1.62657
180795521	rs73176350	1.12421e-13	0.419675	-4.78913e-10	9.5127e-07	0.445424	-4.78913e-10	4.81492e-06	0.183652	-4.78913e-10
180796379	rs34196661	0.00697538	16.498	8.77283	2.79044e-08	-1.49983	-1.58376	1.129e-07	-1.94625	-1.62307
180797248	rs201334713	1.47935e-14	-1.97609e-10	-1.60838	1.21701e-07	-1.97609e-10	-1.61081	7.9778e-07	-1.97609e-10	-1.61399
180797921	rs12635178	3.86496e-07	8.14362	7.32644	1.12691e-06	2.26006	-1.6452	1.20888e-07	-1.84964	-1.65131
180798141	rs114882132	1.08543e-14	-1.91801	-4.78913e-10	8.59675e-08	-1.9584	-4.78913e-10	6.15608e-07	-1.87321	-4.78913e-10
180798451	rs13086467	6.16627e-11	6.72686	-4.78913e-10	2.59797e-05	3.7527	-4.78913e-10	8.14515e-07	-1.59323	-4.78913e-10
180798672	rs13086700	0.00545079	16.4417	8.58246	2.72565e-08	-1.50879	-1.59829	1.11648e-07	-1.9483	-1.63217
180798727	rs13086738	0.00269164	15.7009	8.61766	2.47257e-08	-1.6088	-1.59573	1.10415e-07	-1.96096	-1.63062
180799585	rs78708083	2.52379e-15	-1.7757	-1.60111	3.9255e-08	-1.97019	-0.772099	2.46976e-07	-1.9541	-0.83243
180799879	rs4855015	0.00284735	15.7755	8.59929	2.44248e-08	-1.6197	-1.59708	1.10595e-07	-1.95851	-1.63144
180802338	rs146106618	1.10871e-14	-1.89679	-4.78913e-10	2.34363e-07	-0.955504	-4.78913e-10	6.54651e-07	-1.81172	-4.78913e-10
180802537	rs3849428	1.23263e-14	-1.26698	-0.523858	6.12413e-08	-1.14058	-1.15697	1.65984e-07	-1.97029	-1.21364
180803530	rs76345802	4.37017e-14	-0.525187	-4.78913e-10	9.80128e-08	-1.82728	-4.78913e-10	7.20741e-07	-1.71554	-4.78913e-10
180804471	rs3860517	1.15932e-10	6.43776	0.920427	1.28065e-07	-0.0921375	-1.4677	1.33309e-07	-1.97161	-1.43154
180804555	rs144404080	1.0819e-14	-1.92127	-4.78913e-10	8.52069e-08	-1.96729	-4.78913e-10	5.72481e-07	-1.94584	-4.78913e-10
180805749	rs6762891	1.07086e-14	-1.93153	-4.78913e-10	3.91825e-07	-0.441559	-4.78913e-10	8.19668e-07	-1.58692	-4.78913e-10
180805770	rs57671339	0.00339363	15.8806	8.66978	3.25748e-08	-1.33701	-1.59183	1.1384e-07	-1.93282	-1.6282
180806268	rs73176356	1.53344e-14	-0.190008	-1.38247	7.66892e-08	-0.858677	-1.21394	2.0458e-07	-1.77214	-1.20272
180807615	rs4855017	0.00146098	14.9517	8.75588	2.74094e-08	-1.51637	-1.58512	1.11673e-07	-1.95631	-1.62394
180807838	rs79627787	1.68288e-14	-1.97609e-10	-1.47948	2.0476e-07	-1.97609e-10	-1.09053	1.38706e-06	-1.97609e-10	-1.06088
180808337	rs117475574	2.18301e-14	-1.97609e-10	-1.21928	1.23297e-07	-1.97609e-10	-1.59778	7.99688e-07	-1.97609e-10	-1.6116
180808344	rs1897424	0.00793706	16.5747	8.82529	2.76707e-08	-1.51253	-1.57947	1.13634e-07	-1.94258	-1.62026
180808921	rs6803773	1.20316e-10	6.43776	0.957543	1.25731e-07	-0.0921375	-1.48609	1.30571e-07	-1.97161	-1.4523
180809911	rs1968217	1.45124e-14	-1.21668	-0.410887	9.17079e-08	-0.790045	-1.10372	1.75254e-07	-1.96308	-1.16651
180811458	rs138211685	6.88568e-14	-0.0705442	-4.78913e-10	6.10035e-07	0.00114219	-4.78913e-10	3.20302e-06	-0.223974	-4.78913e-10
180811583	rs116796013	1.89155e-14	-1.36259	-4.78913e-10	1.78849e-07	-1.22583	-4.78913e-10	9.41802e-07	-1.44803	-4.78913e-10
180812535	rs185784728	2.15431e-14	-1.23252	-4.78913e-10	9.11833e-08	-1.8995	-4.78913e-10	5.91311e-07	-1.91348	-4.78913e-10
180812691	rs4855018	0.00803338	16.5747	8.83736	2.7747e-08	-1.51253	-1.57671	1.14001e-07	-1.94258	-1.61704
180812993	rs9858313	9.51731e-11	6.27016	0.89072	1.19319e-07	-0.170927	-1.45965	1.34556e-07	-1.9711	-1.42274
180813165	rs9858365	8.55393e-15	-1.42286	-0.733319	1.94638e-08	-1.93901	-1.50481	2.30261e-07	-1.32814	-1.52847
180813831	rs34331582	0.00959095	16.6826	8.90672	2.83943e-08	-1.49543	-1.57075	1.14975e-07	-1.93816	-1.61295
180815271	rs114095960	3.94063e-14	-0.628648	-4.78913e-10	1.58326e-07	-1.34772	-4.78913e-10	8.10378e-07	-1.59832	-4.78913e-10
180816509	rs16832296	4.70368e-14	-1.97609e-10	-0.451644	2.09915e-07	-1.97609e-10	-1.06567	1.29832e-06	-1.97609e-10	-1.127
180816853	rs9870874	0.000987102	14.4742	8.84131	2.60131e-08	-1.59183	-1.56194	1.1229e-07	-1.96737	-1.60737
180817692	rs142900284	2.70978e-14	-1.97609e-10	-1.00312	1.41077e-07	-1.97609e-10	-1.46307	9.24578e-07	-1.97609e-10	-1.46649
180820584	rs74675191	1.49354e-14	-1.97609e-10	-1.59884	2.89597e-07	-1.97609e-10	-0.743884	1.7898e-06	-1.97609e-10	-0.805961
180824649	rs370027739	5.70293e-14	-1.97609e-10	-0.259008	1.17692e-07	-1.97609e-10	-1.6443	7.72625e-07	-1.97609e-10	-1.64603
180824830	rs11710991	0.00102591	14.665	8.68904	2.67985e-08	-1.53998	-1.58405	1.10958e-07	-1.96425	-1.62242
180826524	rs2006786	1.29717e-10	6.2183	1.25224	1.20722e-07	-0.0618712	-1.55701	1.20581e-07	-1.97137	-1.53212
180826998	rs11708192	0.00374321	15.8382	8.81017	2.54874e-08	-1.60024	-1.57395	1.11634e-07	-1.96494	-1.61566
180827808	rs35212830	0.00231037	15.4416	8.72424	3.03756e-08	-1.41755	-1.58118	1.12687e-07	-1.95069	-1.62052
180828181	rs117324695	1.43251e-14	-1.97609e-10	-1.64056	1.27687e-07	-1.97609e-10	-1.56279	8.48646e-07	-1.97609e-10	-1.55218
180828668	rs72497168	1.49868e-14	-1.97609e-10	-1.5954	2.8761e-07	-1.97609e-10	-0.750768	1.78059e-06	-1.97609e-10	-0.81112
180828795	rs142024268	5.02969e-14	-0.384631	-4.78913e-10	1.87582e-07	-1.17815	-4.78913e-10	9.26085e-07	-1.46486	-4.78913e-10
180829255	rs16832299	1.42665e-14	-1.97609e-10	-1.64466	1.4151e-07	-1.97609e-10	-1.46	9.4754e-07	-1.97609e-10	-1.44195
180829652	rs35032109	0.005455	16.2226	8.8024	2.72245e-08	-1.54298	-1.56527	1.13315e-07	-1.95547	-1.61019
180830337	rs918253	0.00507351	16.1109	8.84156	2.6653e-08	-1.55998	-1.5695	1.12655e-07	-1.95863	-1.61286
180830910	rs9859557	0.00124091	14.7197	8.82463	2.73922e-08	-1.53113	-1.57099	1.12043e-07	-1.96306	-1.61388
180831781	rs118025775	1.43312e-14	-1.97609e-10	-1.64013	1.32489e-07	-1.97609e-10	-1.52588	8.83582e-07	-1.97609e-10	-1.51184
180831977	rs2543163	1.02471e-10	6.31231	0.922452	1.21144e-07	-0.145723	-1.46967	1.33129e-07	-1.97144	-1.43307
180832739	rs6801189	0.00502179	16.1361	8.80618	2.60611e-08	-1.57933	-1.5726	1.12553e-07	-1.95742	-1.61498
180833269	rs9853264	0.00115681	14.737	8.73712	2.66523e-08	-1.55101	-1.57849	1.11583e-07	-1.9621	-1.61895
180834112	rs188859308	1.50016e-14	-1.59441	-4.78913e-10	1.52754e-06	0.919043	-4.78913e-10	2.8087e-06	-0.355345	-4.78913e-10
180836848	rs12634129	0.00095413	14.4882	8.79327	2.76431e-08	-1.5176	-1.5754	1.11346e-07	-1.96654	-1.61664
180837660	rs375350211	2.89694e-13	-1.97609e-10	1.36625	2.33988e-06	-1.97609e-10	1.34548	1.4433e-05	-1.97609e-10	1.28145
180838412	rs139718694	1.43608e-14	-1.97609e-10	-1.63807	1.18428e-07	-1.97609e-10	-1.63807	7.81787e-07	-1.97609e-10	-1.63424
180838644	rs4855019	0.0061215	16.2987	8.84156	2.67837e-08	-1.55508	-1.5695	1.13347e-07	-1.95251	-1.61286
180839048	rs62289605	0.00540138	16.2427	8.77239	2.64001e-08	-1.5635	-1.5755	1.12685e-07	-1.95428	-1.61695
180839095	rs80011256	2.417e-14	-1.97609e-10	-1.11746	1.84769e-07	-1.97609e-10	-1.19327	1.18204e-06	-1.97609e-10	-1.22082
180840227	rs115735664	1.04498e-14	-1.95599	-4.78913e-10	1.46318e-07	-1.42659	-4.78913e-10	5.58443e-07	-1.97067	-4.78913e-10
180840488	rs4456860	0.00328081	15.6226	8.89395	3.10689e-08	-1.41136	-1.5648	1.14798e-07	-1.94302	-1.60962
180843625	rs13072578	6.16897e-11	6.7273	-4.78913e-10	2.65954e-05	3.77612	-4.78913e-10	7.83398e-07	-1.63218	-4.78913e-10
180843642	rs146294366	5.32838e-13	1.97565	-4.78913e-10	5.1319e-06	2.13086	-4.78913e-10	4.68664e-05	2.45923	-4.78913e-10
180843831	rs115912558	8.51705e-13	2.44467	-4.78913e-10	1.02837e-05	2.82594	-4.78913e-10	5.16509e-05	2.55644	-4.78913e-10
180844213	rs191264720	1.29378e-14	-1.62985	-0.112568	1.36861e-07	-1.10517	-0.388242	1.12843e-06	-0.863933	-0.403309
180845657	rs13075474	0.00130934	14.7918	8.80618	2.7045e-08	-1.54228	-1.5726	1.12179e-07	-1.96075	-1.61498
180845831	rs147125802	1.44549e-14	-1.97609e-10	-1.63154	1.27342e-07	-1.97609e-10	-1.5655	8.37866e-07	-1.97609e-10	-1.56496
180846831	rs11713600	0.00569105	16.2427	8.82463	2.65197e-08	-1.5635	-1.57099	1.13031e-07	-1.95428	-1.61388
180847483	rs138829655	1.03246e-14	-1.96804	-4.78913e-10	1.61773e-07	-1.32618	-4.78913e-10	5.58547e-07	-1.97048	-4.78913e-10
180847721	rs12637938	0.00133372	14.7918	8.82463	2.70886e-08	-1.54228	-1.57099	1.12302e-07	-1.96075	-1.61388
180848038	rs115484172	2.41071e-14	-1.12007	-4.78913e-10	1.91157e-07	-1.15928	-4.78913e-10	1.1948e-06	-1.21009	-4.78913e-10
180848150	rs189929094	1.4839e-14	-1.60531	-4.78913e-10	1.06677e-07	-1.74257	-4.78913e-10	8.108e-07	-1.5978	-4.78913e-10
180848257	rs149385110	1.46308e-14	-1.97609e-10	-1.61944	1.18585e-07	-1.97609e-10	-1.63674	7.81349e-07	-1.97609e-10	-1.6348
180849397	rs76904758	1.57007e-12	3.0563	-4.78913e-10	1.05376e-07	-1.75483	-4.78913e-10	2.40606e-06	-0.510076	-4.78913e-10
180849619	rs13077245	0.00814204	16.462	8.96347	2.77674e-08	-1.53011	-1.5584	1.14872e-07	-1.94687	-1.60513
180849768	rs13099980	1.1986e-14	-1.15258	-0.666259	7.85092e-08	-0.865046	-1.18411	1.64601e-07	-1.95621	-1.23609
180849838	rs13077643	0.00719058	16.3548	8.94646	2.72705e-08	-1.54658	-1.55999	1.1431e-07	-1.95065	-1.60625
180850561	rs11717945	2.19426e-15	-1.92663	-1.5901	2.12724e-08	-1.74007	-1.61489	9.17336e-07	0.132751	-1.6071
180851204	rs72497169	2.54392e-15	-1.74099	-1.62787	3.5595e-08	-1.9506	-0.88957	2.22856e-07	-1.94435	-0.944945
180851257	rs4854913	0.00769693	16.4058	8.96347	2.75278e-08	-1.53878	-1.5584	1.1464e-07	-1.94889	-1.60513
180853192	rs13100379	0.00768084	16.4693	8.89784	2.84185e-08	-1.50088	-1.56445	1.14119e-07	-1.94921	-1.60938
180853911	rs62289619	0.00609022	16.1361	8.99908	2.65228e-08	-1.57933	-1.55504	1.13937e-07	-1.95742	-1.60275
180853974	rs11714290	2.13649e-14	-1.24082	-4.78913e-10	1.03727e-07	-1.77061	-4.78913e-10	6.14464e-07	-1.87507	-4.78913e-10
180855438	rs12637101	1.41983e-14	-1.97609e-10	-1.64945	1.20223e-07	-1.97609e-10	-1.62303	7.94639e-07	-1.97609e-10	-1.61793
180855674	rs144227068	1.32726e-14	-1.71687	-4.78913e-10	8.48786e-08	-1.97115	-4.78913e-10	5.57904e-07	-1.97164	-4.78913e-10
180856453	rs6784620	0.0050664	15.969	8.98204	2.58455e-08	-1.60359	-1.55665	1.13318e-07	-1.96172	-1.6039
180857082	rs62289620	1.5564e-12	3.04756	-4.78913e-10	8.75423e-08	-1.94025	-4.78913e-10	1.13592e-06	-1.26063	-4.78913e-10
180857105	rs11708198	0.0068922	16.2427	9.01613	2.699e-08	-1.5635	-1.55341	1.14428e-07	-1.95428	-1.60159
180857133	rs73884137	3.50189e-14	-1.97609e-10	-0.746686	1.76018e-07	-1.97609e-10	-1.24179	1.09759e-06	-1.97609e-10	-1.29495
180858622	rs73176360	1.2936e-13	0.560025	-4.78913e-10	4.61339e-07	-0.278241	-4.78913e-10	2.11339e-06	-0.639773	-4.78913e-10
180860150	rs78367056	1.05801e-14	-1.9436	-4.78913e-10	8.62545e-08	-1.95507	-4.78913e-10	5.70012e-07	-1.95016	-4.78913e-10
180860415	rs12635535	0.00455728	15.8631	8.98204	2.54598e-08	-1.61862	-1.55665	1.13054e-07	-1.96406	-1.6039
180860420	rs144344244	1.3663e-14	-1.68788	-4.78913e-10	8.50501e-08	-1.96913	-4.78913e-10	5.58401e-07	-1.97075	-4.78913e-10
180860434	rs55919760	1.13697e-12	3.48653	-0.752988	8.49874e-07	1.95464	-1.62192	4.98267e-07	-0.453083	-1.6316
180862154	rs9790229	1.44517e-14	-1.97609e-10	-1.63176	2.46163e-07	-1.97609e-10	-0.906381	1.52622e-06	-1.97609e-10	-0.965275
180862382	rs117778407	1.47368e-14	-1.97609e-10	-1.61223	1.67708e-07	-1.97609e-10	-1.29015	1.11956e-06	-1.97609e-10	-1.27514
180862616	rs141343942	9.25408e-13	2.52766	-4.78913e-10	1.12127e-05	2.91243	-4.78913e-10	5.61789e-05	2.64047	-4.78913e-10
180863037	rs3097709	1.5491e-14	-1.56231	-4.78913e-10	5.49118e-07	-0.104061	-4.78913e-10	5.63754e-07	-1.9612	-4.78913e-10
180864735	rs3109465	1.13236e-14	-1.17542	-0.700263	7.87903e-08	-0.838144	-1.20744	1.60542e-07	-1.9592	-1.25807
180866031	rs141258358	2.58608e-14	-1.97609e-10	-1.04984	1.4896e-07	-1.97609e-10	-1.40869	9.75059e-07	-1.97609e-10	-1.41332
180866296	rs2718777	1.32262e-10	5.83156	1.6584	7.97094e-08	-0.383397	-1.65059	1.08685e-07	-1.95978	-1.64759
180866566	rs73176365	3.84173e-11	7.21407	-0.960378	0.000105477	6.07866	-0.924781	1.95189e-05	2.49163	-0.908312
180867743	rs145931595	1.79635e-14	-1.41423	-4.78913e-10	9.25565e-08	-1.88455	-4.78913e-10	9.45798e-07	-1.44379	-4.78913e-10
180870908	rs76679814	1.41898e-14	-1.97609e-10	-1.65005	1.23263e-07	-1.97609e-10	-1.59805	8.17356e-07	-1.97609e-10	-1.58975
180871789	rs76627940	1.73015e-14	-1.97609e-10	-1.45178	1.44829e-07	-1.97609e-10	-1.43682	9.41076e-07	-1.97609e-10	-1.4488
180871913	rs13065466	0.00645743	16.1256	9.06804	2.72113e-08	-1.56742	-1.54132	1.15115e-07	-1.95672	-1.59317
180871950	rs13065310	0.00730744	16.2323	9.08506	2.77e-08	-1.55135	-1.53959	1.15632e-07	-1.9535	-1.59191
180872919	rs55975662	1.2811e-14	-1.15258	-0.599693	7.90064e-08	-0.865046	-1.1778	1.65264e-07	-1.95621	-1.23207
180872987	rs13071279	0.00680229	16.1777	9.06804	2.82002e-08	-1.53172	-1.54132	1.15054e-07	-1.95725	-1.59317
180873343	rs13071836	0.00621219	16.0699	9.08506	2.70333e-08	-1.57571	-1.53959	1.15081e-07	-1.95828	-1.59191
180873415	rs13072358	5.91188e-11	6.68473	-4.78913e-10	2.56912e-05	3.74153	-4.78913e-10	7.7687e-07	-1.64055	-4.78913e-10
180873584	rs7640589	3.6576e-14	-1.97609e-10	-0.70318	1.70829e-07	-1.97609e-10	-1.27171	1.06479e-06	-1.97609e-10	-1.32529
180874238	rs13100468	0.00442555	15.8528	8.96307	2.58762e-08	-1.60732	-1.55173	1.13477e-07	-1.96355	-1.60067
180874559	rs117486179	1.45488e-14	-1.97609e-10	-1.62506	1.18431e-07	-1.97609e-10	-1.63804	7.82349e-07	-1.97609e-10	-1.63352
180874562	rs3109468	1.35135e-10	6.51762	0.993844	1.24482e-07	-0.0624779	-1.52574	1.24846e-07	-1.97152	-1.49723
180875272	rs142345270	5.65969e-14	-0.266619	-4.78913e-10	6.01017e-07	-0.0137508	-4.78913e-10	2.46869e-06	-0.484381	-4.78913e-10
180876961	rs13063640	9.64922e-11	6.0917	1.08294	9.94789e-08	-0.264865	-1.54756	1.22286e-07	-1.9677	-1.52175
180879045	rs62289625	1.43182e-12	2.96413	-4.78913e-10	8.69946e-08	-1.94653	-4.78913e-10	1.10104e-06	-1.29181	-4.78913e-10
180879773	rs74329936	1.6892e-14	-1.47573	-4.78913e-10	1.62491e-07	-1.32175	-4.78913e-10	7.8367e-07	-1.63184	-4.78913e-10
180879878	rs4855022	0.00567925	16.0142	9.05103	2.67199e-08	-1.58392	-1.54304	1.14624e-07	-1.95975	-1.59442
180880272	rs184583591	5.74729e-13	2.05133	-4.78913e-10	5.54348e-06	2.208	-4.78913e-10	5.07779e-05	2.53939	-4.78913e-10
180880563	rs12629507	0.00469428	15.9082	8.96659	2.60919e-08	-1.59936	-1.55139	1.13644e-07	-1.96232	-1.60043
180880582	rs12629509	0.00521941	16.0142	8.96659	2.64978e-08	-1.58392	-1.55139	1.13937e-07	-1.95975	-1.60043
180881223	rs12152501	0.0148277	16.3443	9.68063	3.08326e-08	-1.53418	-1.44962	1.24487e-07	-1.9498	-1.52182
180882599	rs116770249	4.87116e-14	-0.416655	-4.78913e-10	2.2366e-07	-1.00225	-4.78913e-10	1.38854e-06	-1.05982	-4.78913e-10
180884352	rs74881698	3.77827e-12	3.93445	-4.78913e-10	2.3397e-07	-0.957179	-4.78913e-10	5.58645e-07	-1.97031	-4.78913e-10
180884536	rs79302623	1.05535e-14	-1.94611	-4.78913e-10	9.10073e-08	-1.90143	-4.78913e-10	6.40653e-07	-1.83333	-4.78913e-10
180884938	rs78482057	1.10298e-14	-1.90197	-4.78913e-10	1.17249e-07	-1.64807	-4.78913e-10	5.62757e-06	0.33961	-4.78913e-10
180885472	rs2718789	8.47403e-15	-1.45398	-0.711592	2.05014e-08	-1.90624	-1.48564	2.43301e-07	-1.28652	-1.51501
180885648	rs2718788	1.51815e-10	6.27055	1.3573	9.66702e-08	-0.219316	-1.62175	1.11919e-07	-1.97077	-1.60728
180885659	rs2718787	9.16532e-15	-1.18113	-0.906017	7.37616e-08	-0.715221	-1.39631	1.3328e-07	-1.96662	-1.43674
180885747	rs144758112	3.41755e-13	-0.698772	2.23029	1.61033e-07	-1.96888	0.638112	1.24241e-06	-1.72705	0.55604
180885912	rs76585683	2.21004e-15	-1.8914	-1.61817	2.2449e-08	-1.66553	-1.63559	1.02707e-06	0.268979	-1.63033
180886283	rs150850119	1.47103e-14	-1.97609e-10	-1.61403	1.17036e-07	-1.97609e-10	-1.64989	7.71314e-07	-1.97609e-10	-1.64773
180887101	rs2013483	1.80455e-10	6.34619	1.45447	9.66919e-08	-0.20883	-1.63201	1.10491e-07	-1.97074	-1.62015
180887112	rs57296786	0.00616571	16.0773	9.07014	2.96248e-08	-1.54452	-1.47924	1.21609e-07	-1.94865	-1.54636
180887157	rs2001603	1.87302e-10	6.43525	1.40265	1.01352e-07	-0.1677	-1.62607	1.11253e-07	-1.97143	-1.61259
180890280	rs34196490	0.00978341	16.4643	9.14479	3.21472e-08	-1.48325	-1.4588	1.25603e-07	-1.93286	-1.52984
180890956	rs2718783	9.506e-15	-1.07759	-0.97306	5.53726e-08	-0.963405	-1.43488	1.30676e-07	-1.95111	-1.47199
180891130	rs116732150	1.88555e-14	-1.36577	-4.78913e-10	1.83984e-07	-1.19752	-4.78913e-10	8.54966e-07	-1.54476	-4.78913e-10
180891515	rs2567643	1.9285e-10	6.38832	1.47878	9.85396e-08	-0.189408	-1.63251	1.10392e-07	-1.97113	-1.62065
180893020	rs114655647	3.58104e-14	-0.724334	-4.78913e-10	1.09083e-07	-1.72026	-4.78913e-10	2.27597e-06	-0.565659	-4.78913e-10
180893577	rs3109469	2.51786e-10	6.65315	1.48061	8.21008e-08	-0.368061	-1.63637	1.09842e-07	-1.97098	-1.6258
180893731	rs144280114	4.24505e-14	-1.97609e-10	-0.554235	3.2715e-07	-1.97609e-10	-0.621953	2.05521e-06	-1.97609e-10	-0.66769
180893814	rs113791525	2.86832e-13	1.35632	-4.78913e-10	7.51091e-07	0.209153	-4.78913e-10	1.50463e-06	-0.979521	-4.78913e-10
180894780	rs74896883	0.00760747	16.2521	9.10545	3.07456e-08	-1.51189	-1.47474	1.23143e-07	-1.93964	-1.54283
180896383	rs2567668	9.3375e-15	-1.06683	-1.00171	5.36904e-08	-0.974767	-1.45437	1.28594e-07	-1.94945	-1.48971
180897146	rs2567667	1.30682e-14	-1.73239	-4.78913e-10	9.69343e-07	0.464245	-4.78913e-10	1.7444e-06	-0.831655	-4.78913e-10
180897898	rs117769624	1.47391e-14	-1.97609e-10	-1.61207	1.2691e-07	-1.97609e-10	-1.56889	8.33458e-07	-1.97609e-10	-1.57024
180899278	rs12696490	2.51786e-10	6.65315	1.48061	8.21008e-08	-0.368061	-1.63637	1.09842e-07	-1.97098	-1.6258
180900051	rs4855023	9.24874e-15	-1.06683	-1.01126	5.34095e-08	-0.974767	-1.45962	1.27985e-07	-1.94945	-1.49446
180900955	rs34387717	9.79022e-11	5.70854	1.48061	7.20535e-08	-0.498599	-1.63637	1.11373e-07	-1.95714	-1.6258
180901042	rs3109470	1.40539e-10	6.13424	1.41642	8.81081e-08	-0.302258	-1.63155	1.10688e-07	-1.96949	-1.61962
180901098	rs3097712	1.40539e-10	6.13424	1.41642	8.81081e-08	-0.302258	-1.63155	1.10688e-07	-1.96949	-1.61962
180901707	rs2567666	9.24874e-15	-1.06683	-1.01126	5.34095e-08	-0.974767	-1.45962	1.27985e-07	-1.94945	-1.49446
180902019	rs2567665	1.44762e-10	6.17581	1.40446	8.98761e-08	-0.283367	-1.63057	1.10755e-07	-1.97011	-1.61839
180902987	rs2567664	9.09357e-15	-1.08829	-1.00672	5.47768e-08	-0.951978	-1.45713	1.27857e-07	-1.9527	-1.49221
180903028	rs13070997	9.07855e-07	8.60335	7.72067	1.69514e-06	2.61597	-1.59283	1.25565e-07	-1.83389	-1.62911
180904082	rs11716918	0.00722183	16.3433	8.96221	3.11018e-08	-1.49312	-1.48199	1.24789e-07	-1.92031	-1.54888
180905071	rs2718781	9.76436e-15	-1.01258	-1.01126	5.04579e-08	-1.03162	-1.45962	1.28976e-07	-1.94174	-1.49446
180906054	rs2718780	1.34802e-14	-0.68783	-1.01352	4.52938e-08	-1.1275	-1.4717	1.30816e-07	-1.9172	-1.50483
180906059	rs2718779	1.3129e-14	-0.71423	-1.01352	4.62854e-08	-1.10584	-1.4717	1.3012e-07	-1.92253	-1.50483
180906919	rs114573557	1.05701e-14	-1.94454	-4.78913e-10	2.10395e-07	-1.06338	-4.78913e-10	5.6012e-07	-1.96767	-4.78913e-10
180907309	rs16832348	2.62453e-14	-1.97609e-10	-1.03509	1.38679e-07	-1.97609e-10	-1.48021	8.79849e-07	-1.97609e-10	-1.51607
180907314	rs79493028	1.62201e-14	-1.97609e-10	-1.51632	1.36182e-07	-1.97609e-10	-1.49838	8.85114e-07	-1.97609e-10	-1.51011
180910040	rs2718767	9.37653e-15	-1.03466	-1.02971	5.10709e-08	-1.0095	-1.46966	1.27328e-07	-1.94553	-1.50353
180910389	rs2567662	9.35061e-15	-1.02365	-1.04348	5.01346e-08	-1.02059	-1.47707	1.26716e-07	-1.94367	-1.51021
180911068	rs3109472	2.13562e-14	-1.24123	-4.78913e-10	1.12031e-07	-1.6936	-4.78913e-10	6.15466e-07	-1.87344	-4.78913e-10
180911775	rs2718785	9.76436e-15	-1.01258	-1.01126	5.04579e-08	-1.03162	-1.45962	1.28976e-07	-1.94174	-1.49446
180911819	rs76937413	2.38812e-14	-1.97609e-10	-1.12948	1.52068e-07	-1.97609e-10	-1.38804	9.97424e-07	-1.97609e-10	-1.39065
180911881	rs117053751	1.85927e-14	-1.97609e-10	-1.3798	1.16978e-07	-1.97609e-10	-1.65039	7.71878e-07	-1.97609e-10	-1.647
180912018	rs2567661	9.5432e-15	-1.01258	-1.03417	4.98337e-08	-1.03162	-1.47207	1.27534e-07	-1.94174	-1.5057
180912675	rs2567660	1.03497e-14	-0.988702	-0.976912	6.31335e-08	-0.826509	-1.44061	1.29591e-07	-1.95421	-1.47722
180912908	rs115160830	1.37298e-14	-1.683	-4.78913e-10	8.6408e-08	-1.95329	-4.78913e-10	5.58801e-07	-1.97003	-4.78913e-10
180913191	rs2718784	9.36641e-15	-1.01258	-1.05287	4.90594e-08	-1.03162	-1.48773	1.25717e-07	-1.94174	-1.52005
180913256	rs117537256	7.7065e-14	-1.97609e-10	0.0420766	1.18516e-07	-1.97609e-10	-1.63733	7.80863e-07	-1.97609e-10	-1.63542
180913521	rs2879465	1.39588e-14	-0.632869	-1.0336	4.33625e-08	-1.17102	-1.47176	1.32287e-07	-1.90543	-1.50542
180914896	rs78343630	1.71143e-14	-1.97609e-10	-1.46266	2.32229e-07	-1.97609e-10	-0.964648	1.55731e-06	-1.97609e-10	-0.945106
180914963	rs2339419	1.48848e-11	5.30552	-4.78913e-10	0.000151942	5.51888	-4.78913e-10	0.000163183	3.70681	-4.78913e-10
180915017	rs2567659	1.43439e-14	-0.60565	-1.0336	4.24696e-08	-1.19183	-1.47176	1.33104e-07	-1.89927	-1.50542
180915839	rs139143007	1.04282e-14	-1.95806	-4.78913e-10	2.31114e-07	-0.969462	-4.78913e-10	5.64825e-07	-1.95931	-4.78913e-10
180916527	rs2718782	9.93296e-15	-0.96766	-1.03905	4.75896e-08	-1.07506	-1.4747	1.283e-07	-1.93338	-1.50807
180916710	rs2567658	1.46847e-14	-0.60565	-1.01012	4.3015e-08	-1.19183	-1.459	1.34647e-07	-1.89927	-1.4939
180916735	rs377247254	1.44892e-14	-1.62917	-4.78913e-10	1.24087e-07	-1.59139	-4.78913e-10	7.34053e-07	-1.69724	-4.78913e-10
180917316	rs12629463	2.24054e-09	-0.00295923	10.3226	1.84776e-07	0.0160819	-1.20931	7.70224e-07	-0.326554	-1.32259
180917370	rs2567657	9.96624e-15	-0.988702	-1.01467	6.18296e-08	-0.826509	-1.46148	1.27162e-07	-1.95421	-1.49615
180917491	rs150055820	1.85748e-14	-1.97609e-10	-1.38077	1.3104e-07	-1.97609e-10	-1.53687	8.55748e-07	-1.97609e-10	-1.54385
180918754	rs3097711	1.05992e-14	-0.916565	-1.02523	4.57424e-08	-1.12211	-1.46723	1.30527e-07	-1.9229	-1.50134
180919081	rs13097002	1.47518e-14	-0.60565	-1.00556	4.31229e-08	-1.19183	-1.45649	1.34953e-07	-1.89927	-1.49163
180922366	rs117011327	2.5138e-14	-1.97609e-10	-1.07819	2.85222e-07	-1.97609e-10	-0.759105	1.90154e-06	-1.97609e-10	-0.745401
180923273	rs7652199	1.53185e-14	-0.591939	-0.981573	4.32514e-08	-1.20213	-1.44322	1.37023e-07	-1.89609	-1.47959
180923593	rs62289640	1.49748e-14	-0.619293	-0.976912	4.42697e-08	-1.18146	-1.44061	1.36485e-07	-1.90238	-1.47722
180924605	rs75443053	1.51325e-14	-1.58573	-4.78913e-10	1.05275e-07	-1.7558	-4.78913e-10	7.02736e-07	-1.74084	-4.78913e-10
180925910	rs76188562	1.2122e-14	-1.80755	-4.78913e-10	1.44924e-07	-1.43616	-4.78913e-10	1.85341e-06	-0.771043	-4.78913e-10
180928466	rs10804885	0.00505432	16.1215	8.82715	3.01725e-08	-1.50979	-1.49565	1.20713e-07	-1.94101	-1.5614
180929557	rs73176388	9.70861e-14	0.273025	-4.78913e-10	8.20856e-07	0.297975	-4.78913e-10	4.18963e-06	0.0445453	-4.78913e-10
180930048	rs2718792	1.58142e-11	4.40137	0.964722	8.89034e-08	-0.468003	-1.45682	1.23159e-07	-1.96991	-1.51244
180930730	rs113335474	1.08068e-14	-1.9224	-4.78913e-10	9.44174e-08	-1.86465	-4.78913e-10	6.7355e-07	-1.78326	-4.78913e-10
180930740	rs117802085	6.13721e-14	-1.97609e-10	-0.185618	1.27881e-07	-1.97609e-10	-1.56127	8.47929e-07	-1.97609e-10	-1.55303
180931183	rs79142131	1.08058e-14	-1.92249	-4.78913e-10	2.11652e-07	-1.05743	-4.78913e-10	6.2973e-07	-1.85053	-4.78913e-10
180931395	rs2718791	5.16495e-15	-1.59776	-1.06292	1.94146e-08	-1.85009	-1.59626	2.7496e-07	-1.06834	-1.61086
180931399	rs2567646	1.12375e-14	-1.88331	-4.78913e-10	1.31354e-07	-1.53448	-4.78913e-10	7.67606e-07	-1.65255	-4.78913e-10
180931852	rs2567645	1.52315e-14	-0.646379	-0.932829	4.61771e-08	-1.16051	-1.41938	1.38315e-07	-1.90841	-1.45788
180932119	rs2718790	1.59416e-14	-0.60565	-0.927992	4.50449e-08	-1.19183	-1.41288	1.40417e-07	-1.89927	-1.45194
180933791	rs137884727	7.0586e-14	-0.045742	-4.78913e-10	9.03633e-08	-1.90853	-4.78913e-10	5.95141e-07	-1.90702	-4.78913e-10
180937223	rs2718793	1.85549e-14	-1.38184	-4.78913e-10	3.86106e-07	-0.456261	-4.78913e-10	5.57919e-07	-1.97161	-4.78913e-10
180937982	rs55985701	3.38988e-13	1.52339	-4.78913e-10	2.5123e-06	1.41658	-4.78913e-10	1.10607e-05	1.01533	-4.78913e-10
180938097	rs2718794	1.51281e-14	-1.58602	-4.78913e-10	3.3938e-07	-0.585254	-4.78913e-10	5.7351e-07	-1.94405	-4.78913e-10
180938727	rs2567644	1.80528e-14	-0.60565	-0.803624	4.81736e-08	-1.19183	-1.34573	1.49533e-07	-1.89927	-1.38903
180941868	rs3109467	5.83763e-14	-0.724219	0.488555	1.59823e-06	2.46007	-1.49579	1.32242e-07	-1.9508	-1.46039
180943232	rs1989149	1.88685e-14	-1.36508	-4.78913e-10	3.75633e-07	-0.48376	-4.78913e-10	5.57954e-07	-1.97155	-4.78913e-10
180943426	rs2718772	4.89766e-15	-1.6024	-1.11141	1.94299e-08	-1.83402	-1.61154	2.82e-07	-1.03008	-1.62384
180943445	rs147751576	1.37374e-14	-1.68245	-4.78913e-10	8.84358e-08	-1.9301	-4.78913e-10	5.63969e-07	-1.96082	-4.78913e-10
180944824	rs2718778	1.23144e-14	-0.956273	-0.83553	5.2554e-08	-1.08576	-1.36477	1.42314e-07	-1.93113	-1.40665
180945042	rs142785831	1.03338e-13	0.335433	-4.78913e-10	8.33846e-07	0.313676	-4.78913e-10	6.21091e-06	0.43824	-4.78913e-10
180945062	rs60349793	1.43444e-14	-1.97609e-10	-1.63922	2.09305e-07	-1.97609e-10	-1.06858	1.2986e-06	-1.97609e-10	-1.12678
180945121	rs2262584	1.14977e-14	-0.956273	-0.904155	5.049e-08	-1.08576	-1.40484	1.37157e-07	-1.93113	-1.44356
180945728	rs2436009	1.7901e-14	-0.619293	-0.798422	4.88282e-08	-1.18146	-1.34261	1.49501e-07	-1.90238	-1.38614
180945740	rs78094684	1.77367e-13	0.875649	-4.78913e-10	5.6955e-07	-0.0675264	-4.78913e-10	2.21552e-06	-0.592579	-4.78913e-10
180948059	rs13090638	0.00175426	15.4124	8.47806	2.70444e-08	-1.60564	-1.50926	1.17277e-07	-1.95972	-1.57156
180949420	rs141315135	1.28096e-14	-1.75238	-4.78913e-10	9.20197e-08	-1.89037	-4.78913e-10	5.80826e-07	-1.93137	-4.78913e-10
180950121	rs79755763	1.0959e-14	-1.90841	-4.78913e-10	1.79652e-07	-1.22135	-4.78913e-10	5.58219e-07	-1.97107	-4.78913e-10
180952891	rs2718786	9.85235e-12	4.00823	0.884665	7.3575e-08	-0.655748	-1.45832	1.24822e-07	-1.95706	-1.51187
180954118	rs35678296	0.000606148	15.2087	7.6191	2.5259e-08	-1.60874	-1.57445	1.11255e-07	-1.96523	-1.61877
180954916	rs2339418	9.57839e-15	-0.990245	-1.05282	4.9069e-08	-1.05347	-1.46568	1.28757e-07	-1.93769	-1.5002
180955515	rs75503260	2.04509e-14	-1.97609e-10	-1.28455	1.21063e-07	-1.97609e-10	-1.61606	7.8953e-07	-1.97609e-10	-1.62438
180956193	rs143000719	3.14164e-14	-1.97609e-10	-0.855243	4.01205e-07	-1.97609e-10	-0.417901	2.67142e-06	-1.97609e-10	-0.405458
180956360	rs2718795	1.34661e-14	-0.673196	-1.0292	4.56345e-08	-1.13929	-1.45242	1.33413e-07	-1.91416	-1.48822
180958684	rs2567648	1.32704e-14	-0.68783	-1.0292	4.61758e-08	-1.1275	-1.45242	1.33007e-07	-1.9172	-1.48822
180958933	rs2567647	8.9963e-15	-1.03466	-1.0711	5.07582e-08	-1.0095	-1.4758	1.26592e-07	-1.94553	-1.50933
180959150	rs116948480	1.42712e-14	-1.97609e-10	-1.64433	1.28237e-07	-1.97609e-10	-1.5585	8.55699e-07	-1.97609e-10	-1.5439
180961460	rs140167602	1.44646e-14	-1.97609e-10	-1.63087	1.25481e-07	-1.97609e-10	-1.58022	8.31562e-07	-1.97609e-10	-1.57252
180964147	rs2436010	8.73284e-15	-1.03466	-1.10083	5.02245e-08	-1.0095	-1.48637	1.2543e-07	-1.94553	-1.51854
180964556	rs2567656	1.74066e-14	-1.44572	-4.78913e-10	4.35288e-07	-0.336366	-4.78913e-10	5.61087e-07	-1.96595	-4.78913e-10
180965190	rs79628709	1.62665e-14	-1.97609e-10	-1.51347	1.28242e-07	-1.97609e-10	-1.55845	8.32869e-07	-1.97609e-10	-1.57095
180965214	rs77026642	1.43149e-14	-1.97609e-10	-1.64127	2.14408e-07	-1.97609e-10	-1.04449	1.32617e-06	-1.97609e-10	-1.10577
180965371	rs2567655	8.56202e-15	-1.0456	-1.10963	5.05444e-08	-0.998346	-1.49118	1.24666e-07	-1.94733	-1.52285
180965601	rs2718770	1.48248e-14	-1.60627	-4.78913e-10	1.36286e-06	0.804966	-4.78913e-10	2.20849e-06	-0.595759	-4.78913e-10
180965686	rs74508828	1.41701e-14	-1.97609e-10	-1.65144	1.17646e-07	-1.97609e-10	-1.64469	7.73364e-07	-1.97609e-10	-1.64507
180966690	rs2718766	1.73627e-14	-1.44825	-4.78913e-10	4.31697e-07	-0.344649	-4.78913e-10	5.59301e-07	-1.96913	-4.78913e-10
180969401	rs141539495	1.63265e-14	-1.97609e-10	-1.50979	1.25408e-07	-1.97609e-10	-1.5808	8.22059e-07	-1.97609e-10	-1.58401
180969609	rs2567654	7.84758e-15	-1.11519	-1.12718	4.91061e-08	-1.01238	-1.50601	1.22727e-07	-1.9495	-1.53636
180970915	rs2567653	1.13781e-14	-0.791171	-1.07971	5.11764e-08	-0.996572	-1.48052	1.26058e-07	-1.94551	-1.51357
180972291	rs79142493	1.50142e-13	0.709008	-4.78913e-10	2.164e-06	1.26734	-4.78913e-10	6.90992e-06	0.54489	-4.78913e-10
180972589	rs2567652	7.9037e-15	-1.10396	-1.13128	5.62946e-08	-0.873606	-1.50817	1.21862e-07	-1.95465	-1.53828
180972716	rs112459557	2.24491e-13	1.11126	-4.78913e-10	2.57827e-06	1.4425	-4.78913e-10	1.73323e-06	-0.838079	-4.78913e-10
180973122	rs2567651	1.81019e-14	-1.40656	-4.78913e-10	3.19625e-07	-0.645224	-4.78913e-10	5.57908e-07	-1.97163	-4.78913e-10
180973209	rs114106048	4.61157e-14	-0.47142	-4.78913e-10	9.45942e-08	-1.86278	-4.78913e-10	5.95029e-07	-1.90721	-4.78913e-10
180974384	rs144770282	1.49679e-14	-1.97609e-10	-1.59666	1.21333e-07	-1.97609e-10	-1.61384	7.93786e-07	-1.97609e-10	-1.61901
180976194	rs77269161	1.92801e-14	-1.97609e-10	-1.3435	1.27079e-07	-1.97609e-10	-1.56756	8.1503e-07	-1.97609e-10	-1.5926
180976344	rs145352583	1.06007e-14	-1.94165	-4.78913e-10	8.57132e-08	-1.96137	-4.78913e-10	5.67253e-07	-1.95502	-4.78913e-10
180976789	rs3109466	2.03197e-14	-1.29098	-4.78913e-10	1.08531e-07	-1.72534	-4.78913e-10	6.03326e-07	-1.89337	-4.78913e-10
180977317	rs60408022	1.89826e-14	-1.97609e-10	-1.35905	1.25568e-07	-1.97609e-10	-1.57953	8.06834e-07	-1.97609e-10	-1.6027
180978540	rs115857901	1.57453e-14	-1.54603	-4.78913e-10	1.05416e-07	-1.75445	-4.78913e-10	6.15177e-07	-1.87391	-4.78913e-10
180979876	rs6798129	1.86063e-14	-1.97609e-10	-1.37907	1.24806e-07	-1.97609e-10	-1.58561	8.02944e-07	-1.97609e-10	-1.60754
180980142	rs9810142	5.15961e-15	-1.31806	-1.34366	1.97103e-08	-1.86359	-1.56765	1.29974e-07	-1.83582	-1.59267
180980531	rs11926078	1.84977e-14	-1.97609e-10	-1.38493	1.24449e-07	-1.97609e-10	-1.58848	8.01072e-07	-1.97609e-10	-1.60987
180981244	rs4339108	5.45111e-15	-1.26594	-1.34082	1.94655e-08	-1.87757	-1.56616	1.27197e-07	-1.85866	-1.59142
180982076	rs2718771	1.66617e-14	-1.48946	-4.78913e-10	5.14416e-07	-0.16934	-4.78913e-10	5.63623e-07	-1.96144	-4.78913e-10
180982342	rs7616350	5.47151e-15	-1.2622	-1.34082	1.94921e-08	-1.8762	-1.56616	1.27388e-07	-1.85716	-1.59142
180983397	rs6784351	1.83433e-14	-1.97609e-10	-1.39331	1.23948e-07	-1.97609e-10	-1.59251	7.98457e-07	-1.97609e-10	-1.61314
180984412	rs9812031	5.49205e-15	-1.25845	-1.34082	1.9519e-08	-1.87482	-1.56616	1.2758e-07	-1.85565	-1.59142
180984733	rs16832393	1.8291e-14	-1.97609e-10	-1.39617	1.23779e-07	-1.97609e-10	-1.59388	7.97582e-07	-1.97609e-10	-1.61424
180985147	rs149599752	1.19765e-14	-1.81962	-4.78913e-10	8.9701e-08	-1.91589	-4.78913e-10	5.61904e-07	-1.96449	-4.78913e-10
180985195	rs73884161	1.83433e-14	-1.97609e-10	-1.39331	1.23948e-07	-1.97609e-10	-1.59251	7.98457e-07	-1.97609e-10	-1.61314
180986156	rs939041	1.82391e-14	-1.97609e-10	-1.39901	1.23613e-07	-1.97609e-10	-1.59522	7.96721e-07	-1.97609e-10	-1.61532
180986599	rs74617612	2.61906e-15	-1.68966	-1.6501	2.55449e-08	-1.97164	-1.2003	1.72604e-07	-1.96888	-1.17595
180987105	rs73178319	7.1684e-14	-0.0303063	-4.78913e-10	4.86974e-07	-0.224162	-4.78913e-10	2.15272e-06	-0.621335	-4.78913e-10
180989631	rs7653021	5.06108e-15	-1.3043	-1.37669	1.94916e-08	-1.85795	-1.58444	1.2899e-07	-1.82951	-1.60658
180991531	rs148153282	1.63526e-14	-1.97609e-10	-1.50819	1.20638e-07	-1.97609e-10	-1.61958	7.90195e-07	-1.97609e-10	-1.62354
180991746	rs6443738	1.47414e-11	4.75045	0.545391	9.4319e-08	-0.231171	-1.63452	1.08416e-07	-1.96871	-1.64113
180991747	rs6443739	1.47414e-11	4.75045	0.545391	9.4319e-08	-0.231171	-1.63452	1.08416e-07	-1.96871	-1.64113
180991951	rs2008306	1.68953e-14	-1.97609e-10	-1.47554	1.19661e-07	-1.97609e-10	-1.62771	7.77298e-07	-1.97609e-10	-1.64
180992023	rs2008459	1.84494e-14	-1.97609e-10	-1.38754	1.24292e-07	-1.97609e-10	-1.58974	8.00248e-07	-1.97609e-10	-1.6109
180992618	rs1807421	5.2628e-15	-1.28303	-1.35888	1.9842e-08	-1.84907	-1.5755	1.31237e-07	-1.81961	-1.59921
180993234	rs118072651	1.41738e-14	-1.97609e-10	-1.65118	1.17448e-07	-1.97609e-10	-1.64638	7.72098e-07	-1.97609e-10	-1.64671
180993339	rs2176612	1.69986e-14	-1.46944	-4.78913e-10	4.54224e-07	-0.293782	-4.78913e-10	5.62644e-07	-1.96318	-4.78913e-10
180993424	rs12632136	1.07101e-07	8.11615	6.07057	2.62072e-06	3.10606	-1.64723	1.23174e-07	-1.83191	-1.65031
180993550	rs57824956	1.83961e-14	-1.97609e-10	-1.39043	1.24118e-07	-1.97609e-10	-1.59114	7.99346e-07	-1.97609e-10	-1.61203
180993812	rs146312161	1.41964e-14	-1.97609e-10	-1.64959	1.31536e-07	-1.97609e-10	-1.5331	8.73646e-07	-1.97609e-10	-1.52315
180995272	rs76349811	2.22659e-15	-1.85542	-1.64668	2.61124e-08	-1.9695	-1.18046	1.828e-07	-1.94242	-1.14502
180995609	rs1518922	5.18529e-15	-1.32229	-1.33446	1.91473e-08	-1.8974	-1.56282	1.248e-07	-1.8805	-1.58861
180996038	rs13092432	1.98564e-08	11.0833	1.41815	1.93639e-08	-1.8042	-1.64476	1.09326e-07	-1.96462	-1.63687
180996455	rs76395499	1.22617e-14	-1.79609	-4.78913e-10	8.49229e-08	-1.97063	-4.78913e-10	5.58137e-07	-1.97122	-4.78913e-10
180996472	rs76663902	2.06368e-14	-1.2755	-4.78913e-10	3.24391e-07	-0.630425	-4.78913e-10	4.91119e-06	0.203449	-4.78913e-10
180996959	rs7619173	8.08863e-11	5.7245	1.27372	8.85057e-08	-0.294853	-1.63445	1.10657e-07	-1.96766	-1.62173
180998071	rs7617548	0.000229454	14.8379	7.01848	2.61575e-08	-1.56479	-1.58345	1.11184e-07	-1.95989	-1.62475
180998673	rs6443740	4.75936e-15	-1.4021	-1.34036	1.91138e-08	-1.89605	-1.56592	1.25467e-07	-1.87256	-1.59122
180998765	rs7653207	1.84977e-14	-1.97609e-10	-1.38493	1.24449e-07	-1.97609e-10	-1.58848	8.01072e-07	-1.97609e-10	-1.60987
180999947	rs16832402	2.21158e-15	-1.86116	-1.64771	2.60759e-08	-1.96864	-1.18272	1.83017e-07	-1.93943	-1.14681
181002228	rs1518923	1.85086e-14	-1.97609e-10	-1.38434	1.24485e-07	-1.97609e-10	-1.58819	8.0126e-07	-1.97609e-10	-1.60964
181002348	rs1518924	1.86171e-14	-1.97609e-10	-1.3785	1.24842e-07	-1.97609e-10	-1.58533	8.0313e-07	-1.97609e-10	-1.60731
181002563	rs1518925	1.90288e-14	-1.97609e-10	-1.35662	1.27257e-07	-1.97609e-10	-1.56616	8.1769e-07	-1.97609e-10	-1.58934
181003375	rs62289650	1.87479e-14	-1.37149	-4.78913e-10	1.27908e-07	-1.56106	-4.78913e-10	8.08177e-07	-1.60104	-4.78913e-10
181003722	rs11916418	1.89192e-14	-1.97609e-10	-1.3624	1.26864e-07	-1.97609e-10	-1.56926	8.15538e-07	-1.97609e-10	-1.59197
181003830	rs116046531	1.22333e-14	-1.79841	-4.78913e-10	8.49086e-08	-1.9708	-4.78913e-10	5.58204e-07	-1.9711	-4.78913e-10
181004885	rs1518926	1.31962e-14	-1.72265	-4.78913e-10	1.1017e-06	0.592233	-4.78913e-10	1.79924e-06	-0.800704	-4.78913e-10
181005178	rs1518927	1.85899e-14	-1.97609e-10	-1.37995	1.25698e-07	-1.97609e-10	-1.57849	8.09189e-07	-1.97609e-10	-1.59979
181005988	rs35443912	5.57432e-15	-1.29075	-1.29365	1.99853e-08	-1.88649	-1.53089	1.30136e-07	-1.86845	-1.55879
181008608	rs12492148	1.51226e-14	-1.58638	-4.78913e-10	2.19421e-06	1.28121	-4.78913e-10	2.84832e-06	-0.341337	-4.78913e-10
181008726	rs11922572	1.85468e-14	-1.97609e-10	-1.38227	1.25547e-07	-1.97609e-10	-1.57969	8.08372e-07	-1.97609e-10	-1.6008
181009688	rs11919630	1.8262e-14	-1.97609e-10	-1.39775	1.23686e-07	-1.97609e-10	-1.59463	7.971e-07	-1.97609e-10	-1.61484
181011435	rs12633981	3.88246e-08	7.70236	5.46963	2.31139e-06	2.98403	-1.6508	1.196e-07	-1.86554	-1.64613
181011601	rs4608697	8.56897e-13	3.09725	-0.646503	6.49666e-07	1.66532	-1.60123	4.56116e-07	-0.578272	-1.5948
181011798	rs73884172	1.83137e-14	-1.97609e-10	-1.39493	1.23852e-07	-1.97609e-10	-1.59329	7.97961e-07	-1.97609e-10	-1.61376
181012640	rs16832412	1.7929e-14	-1.97609e-10	-1.41615	1.22636e-07	-1.97609e-10	-1.60316	7.91716e-07	-1.97609e-10	-1.62162
181013435	rs139043939	1.41723e-14	-1.97609e-10	-1.65129	1.19489e-07	-1.97609e-10	-1.62915	7.91031e-07	-1.97609e-10	-1.62249
181014206	rs9822494	4.91406e-15	-1.37577	-1.3347	1.95294e-08	-1.88626	-1.55419	1.28426e-07	-1.8614	-1.57906
181014429	rs139774141	1.2186e-14	-1.80229	-4.78913e-10	9.09099e-08	-1.9025	-4.78913e-10	5.81967e-07	-1.92941	-4.78913e-10
181015669	rs1464243	5.0586e-15	-1.28656	-1.39493	1.94632e-08	-1.85056	-1.59329	1.29127e-07	-1.82126	-1.61376
181016025	rs62289651	1.91125e-13	2.52987	-1.57952	7.33759e-08	-1.16378	-0.952995	2.25255e-07	-1.9712	-0.907392
181016869	rs61214608	1.7587e-14	-1.97609e-10	-1.43541	1.22321e-07	-1.97609e-10	-1.60572	7.91254e-07	-1.97609e-10	-1.6222
181017033	rs76724995	1.14416e-14	-1.86532	-4.78913e-10	1.01469e-07	-1.79262	-4.78913e-10	8.47754e-07	-1.55323	-4.78913e-10
181018201	rs16832423	1.74968e-14	-1.97609e-10	-1.44056	1.22034e-07	-1.97609e-10	-1.60807	7.89773e-07	-1.97609e-10	-1.62408
181018741	rs9854453	1.67741e-14	-1.48274	-4.78913e-10	5.00915e-07	-0.195936	-4.78913e-10	5.60562e-07	-1.96688	-4.78913e-10
181018857	rs74711717	1.27947e-14	-1.75354	-4.78913e-10	1.20807e-07	-1.61818	-4.78913e-10	5.66987e-07	-1.95549	-4.78913e-10
181018922	rs74984720	2.5554e-14	-1.06178	-4.78913e-10	1.95953e-07	-1.1345	-4.78913e-10	1.03999e-06	-1.34886	-4.78913e-10
181020115	rs2139181	2.30971e-13	2.35961	-1.21989	3.51653e-08	-1.31508	-1.53723	1.88746e-06	0.789165	-1.542
181022691	rs6443741	5.20863e-13	2.94969	-0.996778	3.56103e-08	-1.23624	-1.60349	1.83279e-06	0.822273	-1.6045
181023152	rs12633623	9.16045e-12	-0.248922	5.069	2.05896e-08	-1.74302	-1.64456	1.07317e-07	-1.96874	-1.65129
181023262	rs12639038	8.49482e-12	-0.336895	5.08153	1.9963e-08	-1.77434	-1.64415	1.07828e-07	-1.96393	-1.65135
181023308	rs7651166	2.00143e-14	-1.97609e-10	-1.30613	1.24893e-07	-1.97609e-10	-1.58492	8.03465e-07	-1.97609e-10	-1.60689
181023400	rs7651261	3.26403e-14	-0.888696	0.0716698	5.53795e-06	3.7482	-1.54119	1.22912e-07	-1.97129	-1.51306
181024743	rs7426980	3.49075e-13	2.59993	-1.04721	3.20896e-08	-1.35159	-1.59225	1.66187e-06	0.713391	-1.59352
181030599	rs79712100	1.10826e-14	-1.89719	-4.78913e-10	9.4343e-08	-1.86544	-4.78913e-10	5.90277e-07	-1.91523	-4.78913e-10
181030654	rs115296518	1.18196e-14	-1.83281	-4.78913e-10	1.06004e-07	-1.7489	-4.78913e-10	6.5687e-07	-1.80834	-4.78913e-10
181031667	rs9820085	2.32697e-14	-1.15542	-4.78913e-10	4.64128e-05	4.33296	-4.78913e-10	5.65078e-07	-1.95886	-4.78913e-10
181033842	rs6778227	6.04185e-13	3.01127	-0.909962	3.45632e-08	-1.24718	-1.62241	1.91016e-06	0.882203	-1.62308
181035370	rs1878874	2.99642e-11	6.64638	-0.641193	5.29998e-05	6.00424	-1.53857	3.77879e-06	1.46851	-1.52717
181036219	rs9817763	1.59616e-14	-1.74054	0.208148	1.83547e-08	-1.9125	-1.58999	1.17741e-07	-1.95175	-1.57558
181037475	rs9823644	6.49481e-13	3.11808	-0.944479	3.5907e-08	-1.2061	-1.62534	2.06291e-06	0.963173	-1.62712
181038056	rs150438108	2.44488e-14	-1.10599	-4.78913e-10	1.56457e-07	-1.35959	-4.78913e-10	8.06299e-07	-1.60337	-4.78913e-10
181038888	rs150098277	2.89858e-14	-1.44921	0.513445	2.03525e-08	-1.77194	-1.62723	1.11016e-07	-1.97054	-1.61561
181039018	rs6777339	2.64027e-14	-1.53284	0.503732	1.93739e-08	-1.82225	-1.62619	1.12009e-07	-1.9629	-1.61435
181042966	rs140994383	2.1134e-14	-1.25169	-4.78913e-10	8.99036e-08	-1.91364	-4.78913e-10	9.99066e-07	-1.389	-4.78913e-10
181045873	rs2879464	4.144e-12	3.94268	0.0841614	3.71496e-08	-1.14603	-1.65139	2.39672e-06	1.13716	-1.65112
181046113	rs116829933	3.19931e-14	-0.837053	-4.78913e-10	1.97768e-07	-1.12528	-4.78913e-10	9.74152e-07	-1.41426	-4.78913e-10
181046478	rs12633750	6.24548e-13	3.05149	-0.917034	2.92506e-08	-1.40221	-1.63426	1.58874e-06	0.710802	-1.63593
181047241	rs7648923	2.38841e-15	-1.84168	-1.59027	3.02479e-08	-1.89996	-1.10299	1.96918e-07	-1.93864	-1.0744
181047451	rs7648950	6.22737e-13	3.03469	-0.90314	2.96856e-08	-1.38365	-1.63806	1.6915e-06	0.777138	-1.63959
181048267	rs114392981	3.4901e-14	-1.97609e-10	-0.750059	2.31249e-07	-1.97609e-10	-0.968877	1.54415e-06	-1.97609e-10	-0.953596
181050358	rs149293388	2.42862e-14	-1.97609e-10	-1.11266	2.65119e-07	-1.97609e-10	-0.832193	1.73546e-06	-1.97609e-10	-0.836794
181051857	rs55672338	1.8307e-13	1.66652	-0.759219	0.00398051	10.3631	-1.57853	4.37322e-06	1.65594	-1.56851
181054079	rs34502481	8.35355e-14	0.122698	-4.78913e-10	7.36017e-05	4.79405	-4.78913e-10	5.74529e-07	-1.94227	-4.78913e-10
181054447	rs79013521	1.16964e-14	-1.8433	-4.78913e-10	1.03436e-07	-1.77342	-4.78913e-10	5.93464e-07	-1.90985	-4.78913e-10
181054636	rs9848098	2.85258e-15	-1.94408	-1.31027	3.00675e-08	-1.54304	-1.46589	8.46402e-07	-0.165678	-1.38915
181055378	rs1518933	7.85753e-14	1.04031	-0.978826	0.000888931	8.87409	-1.58869	1.97101e-06	0.868189	-1.57771
181055959	rs183944362	1.71877e-14	-1.97609e-10	-1.45838	1.29525e-07	-1.97609e-10	-1.5485	8.41525e-07	-1.97609e-10	-1.56061
181057264	rs1464242	6.23016e-15	-1.70316	-0.770014	3.01995e-08	-1.46977	-1.53478	5.52615e-07	-0.460653	-1.52051
181058280	rs142157609	1.34245e-14	-1.70549	-4.78913e-10	1.89492e-07	-1.16802	-4.78913e-10	8.2255e-07	-1.58341	-4.78913e-10
181058797	rs148226652	7.89464e-14	0.0661958	-4.78913e-10	1.7144e-07	-1.26814	-4.78913e-10	8.41196e-07	-1.561	-4.78913e-10
181058903	rs9827725	2.71704e-15	-1.95301	-1.35002	2.8191e-08	-1.58083	-1.49254	7.56698e-07	-0.24418	-1.42268
181059292	rs111628948	1.56909e-14	-1.54949	-4.78913e-10	1.34925e-07	-1.50765	-4.78913e-10	7.88662e-07	-1.62548	-4.78913e-10
181060581	rs77311234	2.54695e-14	-1.06509	-4.78913e-10	4.73377e-07	-0.252481	-4.78913e-10	4.31625e-06	0.074319	-4.78913e-10
181060782	rs142304270	1.03119e-14	-1.96928	-4.78913e-10	9.21347e-08	-1.88912	-4.78913e-10	5.6959e-07	-1.95091	-4.78913e-10
181061017	rs9838464	9.98956e-14	0.301553	-4.78913e-10	0.0140666	10.0469	-4.78913e-10	7.57199e-07	-1.6662	-4.78913e-10
181061239	rs76987726	1.14933e-14	-1.86081	-4.78913e-10	8.49544e-08	-1.97026	-4.78913e-10	5.61501e-07	-1.96521	-4.78913e-10
181061295	rs1980215	5.79353e-15	-1.741	-0.804835	2.85462e-08	-1.52203	-1.53882	5.02391e-07	-0.552391	-1.52405
181061481	rs12630517	1.10276e-12	-0.787368	3.49036	1.73604e-08	-1.9072	-1.65098	1.1611e-07	-1.89428	-1.64701
181061628	rs77835992	1.54408e-14	-1.56556	-4.78913e-10	2.13631e-07	-1.04812	-4.78913e-10	2.8547e-06	-0.339101	-4.78913e-10
181061700	rs12185930	6.65658e-15	-1.69706	-0.709905	3.17877e-08	-1.44102	-1.51228	5.6334e-07	-0.465212	-1.49673
181061754	rs78799327	1.12191e-12	-0.782243	3.50245	1.73834e-08	-1.906	-1.65086	1.15918e-07	-1.89559	-1.64736
181061928	rs13098382	5.62464e-15	-1.75532	-0.820093	2.76574e-08	-1.54212	-1.55036	4.78549e-07	-0.58827	-1.5368
181062087	rs76412676	1.0383e-12	-0.835522	3.47829	1.71711e-08	-1.91805	-1.6511	1.17664e-07	-1.88135	-1.64664
181062606	rs79548230	1.19154e-12	-0.722027	3.50245	1.76411e-08	-1.89128	-1.65086	1.14273e-07	-1.90988	-1.64736
181062970	rs9866774	5.78064e-15	-1.74822	-0.799841	2.81868e-08	-1.53213	-1.54138	4.93035e-07	-0.570389	-1.52485
181063310	rs9849736	2.73523e-15	-1.95897	-1.33739	2.70104e-08	-1.62765	-1.4885	6.82582e-07	-0.353068	-1.41687
181063356	rs142245917	1.15869e-12	-0.743994	3.49647	1.75403e-08	-1.89678	-1.65109	1.14948e-07	-1.90488	-1.64647
181063448	rs191081764	1.44877e-14	-1.97609e-10	-1.62927	1.17063e-07	-1.97609e-10	-1.64966	7.70501e-07	-1.97609e-10	-1.64878
181063597	rs6802142	5.80661e-15	-1.74822	-0.795358	2.83576e-08	-1.53213	-1.53534	4.95255e-07	-0.570389	-1.52036
181063685	rs62291664	3.44914e-15	-1.95789	-1.10656	2.65799e-07	0.556103	-1.38573	2.42952e-07	-1.40659	-1.39637
181063975	rs6791393	2.66882e-15	-1.95682	-1.36411	2.83626e-08	-1.59907	-1.46823	7.50234e-07	-0.282765	-1.39267
181064210	rs6778471	2.66882e-15	-1.95682	-1.36411	2.83626e-08	-1.59907	-1.46823	7.50234e-07	-0.282765	-1.39267
181064355	rs60371345	2.58248e-12	0.0806883	3.47324	2.12473e-08	-1.70468	-1.65146	1.0778e-07	-1.97139	-1.64434
181064419	rs34253840	7.83457e-15	-1.52678	-0.717247	3.28062e-08	-1.40113	-1.52063	6.04619e-07	-0.385894	-1.50533
181064433	rs9835220	1.02997e-14	-1.97046	-4.78913e-10	2.44658e-07	-0.912512	-4.78913e-10	7.03999e-07	-1.73904	-4.78913e-10
181064455	rs9835585	1.07377e-13	0.373774	-4.78913e-10	0.00547904	9.10407	-4.78913e-10	6.40722e-07	-1.83323	-4.78913e-10
181064674	rs138490553	1.39083e-14	-1.67009	-4.78913e-10	1.05378e-07	-1.75482	-4.78913e-10	6.46959e-07	-1.82354	-4.78913e-10
181064781	rs115802579	1.03758e-14	-1.96309	-4.78913e-10	9.44464e-08	-1.86434	-4.78913e-10	5.70665e-07	-1.94902	-4.78913e-10
181066105	rs139905310	2.75053e-14	-0.988193	-4.78913e-10	1.45627e-07	-1.43132	-4.78913e-10	7.20892e-07	-1.71533	-4.78913e-10
181067344	rs75373397	1.33012e-12	-0.677538	3.56799	1.7863e-08	-1.87971	-1.64993	1.13016e-07	-1.9193	-1.649
181067456	rs1518921	8.50183e-15	-1.51237	-0.649922	2.7861e-08	-1.60697	-1.47818	4.52983e-07	-0.719994	-1.45997
181069424	rs7635565	5.85802e-15	-1.68055	-0.854213	3.06718e-08	-1.41778	-1.57125	6.01309e-07	-0.337543	-1.55917
181069439	rs147490149	6.21662e-14	-0.172761	-4.78913e-10	1.09685e-07	-1.71476	-4.78913e-10	5.58255e-07	-1.97101	-4.78913e-10
181069461	rs113610340	1.81173e-13	0.89688	-4.78913e-10	2.25083e-06	1.30668	-4.78913e-10	9.30927e-06	0.842943	-4.78913e-10
181070831	rs74284696	2.65554e-12	0.119597	3.46223	2.09645e-08	-1.71806	-1.65148	1.079e-07	-1.97069	-1.64393
181071189	rs7629830	6.59639e-15	-1.60026	-0.815795	3.22404e-08	-1.37903	-1.56013	6.28329e-07	-0.30639	-1.54637
181071266	rs7630068	6.4562e-15	-1.61434	-0.823191	3.14816e-08	-1.40041	-1.56256	6.01113e-07	-0.348059	-1.54898
181071279	rs146476552	2.12609e-14	-1.24571	-4.78913e-10	8.97524e-08	-1.91532	-4.78913e-10	1.00446e-06	-1.38362	-4.78913e-10
181073196	rs7431121	6.77266e-15	-1.58131	-0.808365	3.31007e-08	-1.35516	-1.55766	6.55605e-07	-0.266541	-1.54372
181073789	rs10937055	3.15827e-12	0.292973	3.46223	2.30143e-08	-1.62478	-1.65148	1.0814e-07	-1.96847	-1.64393
181073854	rs6807049	2.42547e-15	-1.95483	-1.46172	2.4069e-08	-1.59188	-1.63957	5.2198e-07	-0.391992	-1.6462
181074751	rs1518929	6.61369e-15	-1.60933	-0.804098	3.13098e-08	-1.41208	-1.55636	5.76593e-07	-0.395489	-1.5432
181075310	rs16832457	2.21232e-13	2.38062	-1.28398	1.52886e-06	2.57037	-1.65047	4.13676e-07	-0.622385	-1.64836
181077955	rs76564994	1.74024e-14	-1.44597	-4.78913e-10	1.50352e-07	-1.3994	-4.78913e-10	8.66635e-07	-1.5312	-4.78913e-10
181078216	rs16832460	1.6914e-14	-1.97609e-10	-1.47443	1.28425e-07	-1.97609e-10	-1.55703	8.29183e-07	-1.97609e-10	-1.57538
181079032	rs79611678	1.16942e-14	-1.84348	-4.78913e-10	1.23875e-07	-1.5931	-4.78913e-10	5.59076e-07	-1.96954	-4.78913e-10
181079396	rs56315204	4.81519e-14	0.531148	-0.959361	0.000438822	8.17966	-1.60018	1.31214e-06	0.474443	-1.59085
181079548	rs142522036	1.63992e-12	-0.407235	3.50706	2.01324e-08	-1.75924	-1.65081	1.10145e-07	-1.94654	-1.64748
181079573	rs6796797	5.27075e-15	-1.7666	-0.873802	2.70499e-08	-1.54257	-1.57213	4.80169e-07	-0.562773	-1.55891
181079709	rs6796905	5.59528e-15	-1.77954	-0.801113	2.69279e-08	-1.57962	-1.53959	4.50527e-07	-0.661205	-1.5242
181080463	rs17609625	1.32955e-14	-1.71514	-4.78913e-10	1.67657e-07	-1.29045	-4.78913e-10	3.04092e-06	-0.275908	-4.78913e-10
181080553	rs2339416	2.68895e-15	-1.96232	-1.3511	2.62667e-08	-1.65149	-1.49258	6.90349e-07	-0.336847	-1.42178
181080833	rs118012541	1.42705e-14	-1.97609e-10	-1.64438	1.23429e-07	-1.97609e-10	-1.5967	8.15757e-07	-1.97609e-10	-1.59171
181081024	rs74493139	1.04319e-14	-1.95771	-4.78913e-10	8.89399e-08	-1.92441	-4.78913e-10	5.85512e-07	-1.92334	-4.78913e-10
181081667	rs6803582	1.046e-13	0.34757	-4.78913e-10	0.00567946	9.13999	-4.78913e-10	6.55785e-07	-1.80999	-4.78913e-10
181081914	rs114950692	1.82523e-14	-1.39828	-4.78913e-10	1.61498e-07	-1.32788	-4.78913e-10	9.19493e-07	-1.472	-4.78913e-10
181082667	rs140290101	1.2239e-14	-1.79795	-4.78913e-10	1.17847e-06	0.659595	-4.78913e-10	1.77299e-06	-0.815403	-4.78913e-10
181083401	rs58571780	5.23618e-14	0.581761	-0.926157	0.000356696	7.96313	-1.59086	1.19365e-06	0.369699	-1.58075
181086137	rs9812014	2.67243e-15	-1.96737	-1.35221	2.56734e-08	-1.6886	-1.47832	6.43221e-07	-0.42565	-1.40368
181088055	rs148455071	2.05973e-14	-1.97609e-10	-1.27741	1.68629e-07	-1.97609e-10	-1.28467	1.07797e-06	-1.97609e-10	-1.31299
181088911	rs74446079	1.55171e-12	-0.47468	3.51922	1.96503e-08	-1.78362	-1.65066	1.11146e-07	-1.93717	-1.64782
181089744	rs116365425	1.4606e-12	-0.498751	3.48278	1.94769e-08	-1.79209	-1.65106	1.11681e-07	-1.9334	-1.64678
181089784	rs58908054	4.6723e-14	0.468315	-0.926652	0.000323066	7.85794	-1.5847	1.10326e-06	0.284472	-1.57427
181090035	rs35589824	1.81679e-11	5.50484	-4.78913e-10	0.00149795	7.80723	-4.78913e-10	1.02996e-06	-1.35855	-4.78913e-10
181092526	rs148978562	1.64637e-14	-1.97609e-10	-1.50141	1.25774e-07	-1.97609e-10	-1.57789	8.17763e-07	-1.97609e-10	-1.58925
181093634	rs62291668	5.11419e-11	8.01667	-1.47689	0.000374755	7.75858	-1.33692	3.74721e-05	3.56316	-1.32764
181094414	rs75345620	1.45343e-12	-0.515806	3.49491	1.89106e-08	-1.82171	-1.65094	1.1336e-07	-1.91811	-1.64714
181094912	rs9848969	2.64714e-15	-1.96453	-1.36457	2.62537e-08	-1.66757	-1.477	6.74036e-07	-0.379862	-1.40268
181097177	rs2037305	2.63319e-15	-1.95881	-1.37556	2.34264e-08	-1.64654	-1.61197	4.55309e-07	-0.549714	-1.62513
181097709	rs141302197	8.51204e-14	0.141493	-4.78913e-10	1.31805e-07	-1.53105	-4.78913e-10	5.59007e-07	-1.96966	-4.78913e-10
181098717	rs13081180	1.57011e-12	-0.455567	3.51189	1.93104e-08	-1.80197	-1.64977	1.11915e-07	-1.92894	-1.64914
181099282	rs9833280	1.15104e-13	0.443263	-4.78913e-10	0.00830329	9.51979	-4.78913e-10	6.77512e-07	-1.7774	-4.78913e-10
181099673	rs11718683	1.58015e-12	-0.44919	3.51189	1.93517e-08	-1.79983	-1.64977	1.11796e-07	-1.93	-1.64914
181099920	rs113586383	4.63282e-14	-0.466823	-4.78913e-10	5.27512e-07	-0.144201	-4.78913e-10	2.48916e-06	-0.476124	-4.78913e-10
181100305	rs183906483	2.0392e-14	-1.97609e-10	-1.28743	1.66965e-07	-1.97609e-10	-1.29459	1.06775e-06	-1.97609e-10	-1.32251
181100881	rs6767003	3.25123e-15	-1.96786	-1.15568	2.25825e-08	-1.73548	-1.55971	5.79973e-07	-0.432783	-1.50006
181101022	rs75307326	1.61892e-12	-0.44919	3.53613	1.93608e-08	-1.79983	-1.6493	1.11742e-07	-1.93	-1.64963
181101544	rs6782970	9.63408e-14	0.265319	-4.78913e-10	0.0153602	10.1349	-4.78913e-10	7.52786e-07	-1.67204	-4.78913e-10
181102307	rs12485724	1.41753e-14	-1.97609e-10	-1.65107	1.28871e-07	-1.97609e-10	-1.55356	8.68697e-07	-1.97609e-10	-1.52883
181102370	rs74660691	1.04771e-14	-1.95338	-4.78913e-10	8.81683e-08	-1.93313	-4.78913e-10	5.59233e-07	-1.96926	-4.78913e-10
181103591	rs13322538	1.26555e-13	0.5381	-4.78913e-10	0.0101886	9.7244	-4.78913e-10	7.0215e-07	-1.74168	-4.78913e-10
181104283	rs12636303	1.71743e-12	-0.449843	3.59586	1.98801e-08	-1.77475	-1.6479	1.10434e-07	-1.94082	-1.65058
181105872	rs1518931	3.25344e-15	-1.96736	-1.1555	2.33375e-08	-1.71135	-1.55096	5.83901e-07	-0.437123	-1.48897
181105945	rs11707175	1.90099e-12	-0.510717	3.75827	1.96083e-08	-1.79625	-1.64017	1.11408e-07	-1.93144	-1.65118
181105974	rs9815642	9.63408e-14	0.265319	-4.78913e-10	0.0153602	10.1349	-4.78913e-10	7.52786e-07	-1.67204	-4.78913e-10
181106042	rs10470351	1.09549e-13	0.393798	-4.78913e-10	0.00789779	9.46972	-4.78913e-10	7.06743e-07	-1.73516	-4.78913e-10
181106385	rs78644132	1.73852e-12	-0.449843	3.60806	1.98865e-08	-1.77475	-1.64758	1.10418e-07	-1.94082	-1.65074
181106778	rs9836763	3.25047e-15	-1.96827	-1.1555	2.31638e-08	-1.71882	-1.55096	5.73361e-07	-0.455339	-1.48897
181106851	rs9858369	1.05913e-13	0.360046	-4.78913e-10	0.00601194	9.19688	-4.78913e-10	7.04918e-07	-1.73774	-4.78913e-10
181107403	rs76277308	1.76423e-14	-1.97609e-10	-1.43227	1.34257e-07	-1.97609e-10	-1.51262	8.68036e-07	-1.97609e-10	-1.52959
181107830	rs111568956	2.14751e-13	2.52537	-1.45847	1.51898e-06	2.56368	-1.65026	4.16778e-07	-0.611807	-1.65146
181107864	rs9863697	1.33337e-14	-0.625902	-1.08638	6.11803e-05	6.19197	-1.58276	1.01903e-06	0.162951	-1.53216
181108197	rs9826653	3.24903e-15	-1.96872	-1.1555	2.26196e-08	-1.7426	-1.55096	5.75839e-07	-0.451027	-1.48897
181108220	rs74909485	1.02882e-14	-1.97157	-4.78913e-10	8.59356e-08	-1.95877	-4.78913e-10	5.8566e-07	-1.92308	-4.78913e-10
181108483	rs144977979	1.4635e-14	-1.97609e-10	-1.61916	1.16853e-07	-1.97609e-10	-1.65145	7.6844e-07	-1.97609e-10	-1.65146
181108814	rs112296912	3.57262e-14	0.417523	-1.14421	0.000312463	7.85649	-1.61663	1.09646e-06	0.31182	-1.6078
181109645	rs141509517	1.61541e-14	-1.5204	-4.78913e-10	2.2635e-07	-0.990293	-4.78913e-10	4.80646e-06	0.181894	-4.78913e-10
181109951	rs139025994	1.53304e-14	-1.97609e-10	-1.57274	2.21174e-07	-1.97609e-10	-1.01343	1.46258e-06	-1.97609e-10	-1.00786
181110068	rs12632938	3.69044e-14	0.441146	-1.13539	0.00036955	8.02294	-1.61527	1.24619e-06	0.437367	-1.60534
181110261	rs12632946	3.59477e-14	0.41488	-1.13539	0.000350288	7.96941	-1.61527	1.21391e-06	0.411122	-1.60534
181110614	rs142206594	1.21762e-14	-1.80309	-4.78913e-10	1.01408e-07	-1.79322	-4.78913e-10	5.91594e-07	-1.913	-4.78913e-10
181111840	rs6799604	3.50209e-14	0.388761	-1.13539	0.000332079	7.91603	-1.61527	1.18264e-06	0.385023	-1.60534
181112536	rs117058457	1.50944e-14	-1.97609e-10	-1.58825	1.61807e-07	-1.97609e-10	-1.32597	1.09013e-06	-1.97609e-10	-1.30177
181113044	rs147867568	1.41875e-14	-1.97609e-10	-1.65021	1.19772e-07	-1.97609e-10	-1.62678	7.90465e-07	-1.97609e-10	-1.6232
181113861	rs9820216	1.00436e-13	0.306952	-4.78913e-10	0.0188696	10.3407	-4.78913e-10	7.97403e-07	-1.61446	-4.78913e-10
181113912	rs76052114	3.12464e-14	-0.860669	-4.78913e-10	4.92324e-07	-0.213237	-4.78913e-10	1.57711e-06	-0.932476	-4.78913e-10
181114270	rs80143868	2.94573e-14	-0.919633	-4.78913e-10	4.5703e-07	-0.287625	-4.78913e-10	1.48973e-06	-0.989476	-4.78913e-10
181114622	rs62291669	1.81242e-13	1.75412	-0.856863	4.75888e-08	-1.31481	-1.23497	1.61366e-07	-1.96546	-1.24669
181114728	rs62291670	3.56267e-14	0.388761	-1.11824	0.000333625	7.91603	-1.61063	1.18884e-06	0.385023	-1.60012
181114907	rs6809553	3.16068e-15	-1.96827	-1.18351	2.34717e-08	-1.71882	-1.53776	5.83002e-07	-0.455339	-1.47229
181115627	rs10937056	1.66753e-12	-0.479331	3.59586	1.96721e-08	-1.78527	-1.6479	1.10917e-07	-1.93646	-1.65058
181116418	rs56266308	2.09519e-13	2.48996	-1.44772	1.45134e-06	2.51883	-1.65096	4.0911e-07	-0.630419	-1.65142
181116611	rs55778451	2.27948e-14	-1.17604	-4.78913e-10	1.55494e-07	-1.36577	-4.78913e-10	9.99135e-07	-1.38893	-4.78913e-10
181116955	rs1568304	3.26043e-15	-1.96521	-1.1555	2.36966e-08	-1.69608	-1.55096	6.05767e-07	-0.400359	-1.48897
181117474	rs6804481	3.26043e-15	-1.96521	-1.1555	2.36966e-08	-1.69608	-1.55096	6.05767e-07	-0.400359	-1.48897
181117704	rs6801749	3.26043e-15	-1.96521	-1.1555	2.36966e-08	-1.69608	-1.55096	6.05767e-07	-0.400359	-1.48897
181117996	rs144122106	2.47023e-14	-1.97609e-10	-1.09568	1.54548e-07	-1.97609e-10	-1.37187	1.00332e-06	-1.97609e-10	-1.38475
181119272	rs1518932	1.87471e-12	-0.50952	3.74316	1.95597e-08	-1.79584	-1.64306	1.11353e-07	-1.93164	-1.65148
181122050	rs733422	3.77438e-14	0.44317	-1.11492	0.000373449	8.01889	-1.60072	1.37622e-06	0.519022	-1.58775
181122223	rs4854914	8.9776e-14	0.194744	-4.78913e-10	0.012306	9.91323	-4.78913e-10	6.93009e-07	-1.75478	-4.78913e-10
181123267	rs74284699	1.92165e-12	-0.50952	3.76789	1.95794e-08	-1.79584	-1.64206	1.11358e-07	-1.93164	-1.65143
181123374	rs62291673	3.52155e-13	1.5615	-4.78913e-10	9.28392e-08	-1.8815	-4.78913e-10	6.16829e-07	-1.87123	-4.78913e-10
181123876	rs141099823	1.69633e-14	-1.47152	-4.78913e-10	2.88011e-07	-0.749374	-4.78913e-10	6.78713e-07	-1.77562	-4.78913e-10
181124253	rs9846082	3.28053e-15	-1.96521	-1.14935	2.36318e-08	-1.69608	-1.5537	6.03658e-07	-0.400359	-1.49246
181125156	rs112294254	1.03854e-13	0.34041	-4.78913e-10	0.00662577	9.2941	-4.78913e-10	6.58562e-07	-1.80576	-4.78913e-10
181125946	rs899456	1.26007e-14	-1.76882	-4.78913e-10	6.41537e-07	0.0514936	-4.78913e-10	1.4902e-06	-0.989158	-4.78913e-10
181126377	rs753073	1.96987e-12	-0.50952	3.79267	1.96002e-08	-1.79584	-1.641	1.1137e-07	-1.93164	-1.65132
181126962	rs4855026	1.05521e-13	0.356337	-4.78913e-10	0.00686263	9.32923	-4.78913e-10	6.61391e-07	-1.80148	-4.78913e-10
181127241	rs147707442	1.10699e-14	-1.89834	-4.78913e-10	1.5475e-07	-1.37056	-4.78913e-10	7.31561e-07	-1.70064	-4.78913e-10
181127531	rs9816542	9.48968e-14	0.250216	-4.78913e-10	0.0156175	10.1515	-4.78913e-10	7.32207e-07	-1.69976	-4.78913e-10
181129048	rs11712988	2.008e-12	-0.515183	3.8175	1.95836e-08	-1.7978	-1.63988	1.11493e-07	-1.9307	-1.65116
181129180	rs9882065	3.22908e-15	-1.96398	-1.1664	2.39531e-08	-1.68828	-1.548	6.19371e-07	-0.381811	-1.48531
181130272	rs17537703	4.12727e-14	0.46053	-1.0429	0.000478095	8.25603	-1.59084	1.41741e-06	0.539083	-1.57832
181130641	rs6779538	9.33941e-14	0.234255	-4.78913e-10	0.0150454	10.1142	-4.78913e-10	7.28143e-07	-1.70532	-4.78913e-10
181131887	rs148663560	1.35335e-14	-1.6974	-4.78913e-10	3.66768e-07	-0.507644	-4.78913e-10	5.67526e-07	-1.95454	-4.78913e-10
181132556	rs57449529	2.14126e-14	-1.97609e-10	-1.23859	1.96954e-07	-1.97609e-10	-1.1294	1.32317e-06	-1.97609e-10	-1.10804
181132933	rs4855027	3.17074e-15	-1.95987	-1.18874	2.60742e-08	-1.61413	-1.53729	7.49201e-07	-0.204998	-1.47182
181134629	rs16848374	1.65154e-14	-1.97609e-10	-1.49828	1.21126e-07	-1.97609e-10	-1.61554	7.89505e-07	-1.97609e-10	-1.62442
181137010	rs79339987	2.28547e-12	-0.50955	3.9413	1.92816e-08	-1.8197	-1.63352	1.12956e-07	-1.91931	-1.64952
181137068	rs9821187	1.20417e-12	-0.902879	3.69385	1.72663e-08	-1.91871	-1.6449	1.17239e-07	-1.8802	-1.65141
181137091	rs9820920	1.21015e-12	-0.897923	3.69385	1.72854e-08	-1.91761	-1.6449	1.1707e-07	-1.88165	-1.65141
181137268	rs116433775	1.41981e-14	-1.64947	-4.78913e-10	1.36163e-07	-1.49852	-4.78913e-10	7.38998e-07	-1.69053	-4.78913e-10
181137863	rs115811468	4.43861e-13	-0.524561	2.3175	1.98902e-08	-1.80103	-1.62112	1.14454e-07	-1.92911	-1.62654
181140076	rs1479166	2.40143e-14	-1.97609e-10	-1.12392	1.51499e-07	-1.97609e-10	-1.3918	9.8399e-07	-1.97609e-10	-1.40421
181141513	rs6783697	7.8583e-14	0.0615825	-4.78913e-10	0.0113535	9.83266	-4.78913e-10	7.12238e-07	-1.72741	-4.78913e-10
181141888	rs1479167	3.22458e-15	-1.95987	-1.1719	2.58628e-08	-1.61413	-1.54543	7.41562e-07	-0.204998	-1.48207
181142442	rs1479168	3.24235e-15	-1.95987	-1.1664	2.57966e-08	-1.61413	-1.548	7.39162e-07	-0.204998	-1.48531
181143260	rs144425178	1.24475e-13	-1.97609e-10	0.521531	1.27917e-07	-1.97609e-10	-1.56099	8.50009e-07	-1.97609e-10	-1.55058
181143347	rs17610058	4.06772e-14	0.402692	-0.999597	0.000417593	8.10655	-1.57666	1.25324e-06	0.400479	-1.56281
181145064	rs373609271	1.56352e-14	-1.97609e-10	-1.55305	1.2846e-07	-1.97609e-10	-1.55675	8.32939e-07	-1.97609e-10	-1.57086
181145170	rs1842150	3.47646e-15	-1.95987	-1.09669	2.50222e-08	-1.61413	-1.57848	7.10582e-07	-0.204998	-1.52474
181145908	rs77369977	1.16425e-14	-1.84791	-4.78913e-10	8.99992e-08	-1.91257	-4.78913e-10	5.61166e-07	-1.96581	-4.78913e-10
181146051	rs1871355	3.89657e-14	0.353303	-0.993195	0.00037791	8.00452	-1.57448	1.19571e-06	0.351113	-1.56044
181146147	rs186630432	1.53964e-14	-1.97609e-10	-1.56844	1.42811e-07	-1.97609e-10	-1.45085	9.2355e-07	-1.97609e-10	-1.4676
181146561	rs75801738	1.14987e-14	-1.86034	-4.78913e-10	1.34284e-07	-1.51241	-4.78913e-10	5.92999e-07	-1.91063	-4.78913e-10
181146565	rs55966277	4.16478e-14	0.426271	-0.999597	0.000438353	8.15507	-1.57666	1.28313e-06	0.424048	-1.56281
181148062	rs77185404	1.50311e-14	-1.97609e-10	-1.59245	1.33088e-07	-1.97609e-10	-1.52137	8.77656e-07	-1.97609e-10	-1.51857
181148206	rs138742531	4.81101e-14	-0.429082	-4.78913e-10	8.86509e-08	-1.92767	-4.78913e-10	1.64332e-06	-0.891349	-4.78913e-10
181148496	rs9852290	5.15271e-14	0.624994	-0.985459	0.000632107	8.53974	-1.5953	1.42015e-06	0.547363	-1.58467
181148777	rs137898755	1.94599e-14	-1.97609e-10	-1.33422	1.31758e-07	-1.97609e-10	-1.5314	8.59222e-07	-1.97609e-10	-1.53979
181150062	rs10937057	2.43052e-12	-0.591712	4.085	2.01547e-08	-1.82356	-1.58537	1.16196e-07	-1.91666	-1.62389
181151945	rs9817069	7.00057e-14	-0.053996	-4.78913e-10	0.00879729	9.57758	-4.78913e-10	6.93758e-07	-1.7537	-4.78913e-10
181153038	rs9839993	3.30515e-14	0.667811	-1.47232	0.000342614	7.97856	-1.64657	1.16704e-06	0.415984	-1.64958
181153051	rs79269655	6.9474e-14	-1.97609e-10	-0.0616204	1.18204e-07	-1.97609e-10	-1.63996	7.78675e-07	-1.97609e-10	-1.63823
181153874	rs112262449	1.02878e-14	-1.97161	-4.78913e-10	8.50026e-08	-1.96969	-4.78913e-10	6.17823e-07	-1.86962	-4.78913e-10
181154120	rs7653096	7.04755e-14	-0.0473079	-4.78913e-10	0.00890658	9.58993	-4.78913e-10	7.08562e-07	-1.73259	-4.78913e-10
181154136	rs7653260	3.94069e-15	-1.54735	-1.38387	2.83417e-08	-1.41843	-1.64961	5.60551e-07	-0.320651	-1.64625
181154561	rs7623096	6.66252e-14	-0.10349	-4.78913e-10	0.00672554	9.30905	-4.78913e-10	6.69211e-07	-1.78972	-4.78913e-10
181155058	rs9860472	6.94594e-15	-1.91752	-0.446894	2.3063e-08	-1.63185	-1.64229	6.384e-07	-0.185434	-1.65142
181155540	rs9823391	7.92544e-14	0.0700896	-4.78913e-10	0.00414309	8.82458	-4.78913e-10	6.36017e-07	-1.8406	-4.78913e-10
181155807	rs114726263	1.02896e-14	-1.97144	-4.78913e-10	9.13722e-08	-1.89743	-4.78913e-10	5.66895e-07	-1.95565	-4.78913e-10
181156238	rs118166824	1.70919e-14	-1.97609e-10	-1.46397	1.73021e-07	-1.97609e-10	-1.25896	1.17086e-06	-1.97609e-10	-1.23033
181156239	rs1382696	7.00601e-15	-1.91752	-0.438282	2.30807e-08	-1.63185	-1.64153	6.38448e-07	-0.185434	-1.65135
181156299	rs73055846	1.98902e-12	-0.736392	4.02922	1.91609e-08	-1.86826	-1.59124	1.19727e-07	-1.88298	-1.62763
181158343	rs62291692	1.99587e-13	2.39539	-1.40171	1.36274e-06	2.45531	-1.65043	3.92764e-07	-0.671157	-1.65146
181158745	rs145154012	1.52029e-14	-1.58108	-4.78913e-10	1.04628e-07	-1.76196	-4.78913e-10	1.6593e-06	-0.88167	-4.78913e-10
181160236	rs138225917	1.07302e-14	-1.92951	-4.78913e-10	1.4041e-07	-1.46781	-4.78913e-10	6.86286e-07	-1.76453	-4.78913e-10
181160258	rs6443742	7.68211e-15	-1.83753	-0.426152	2.82645e-08	-1.43585	-1.63492	1.03016e-06	0.291711	-1.65006
181160932	rs9816989	5.06625e-14	1.12646	-1.50385	0.000942587	8.9754	-1.63139	2.13053e-06	1.00716	-1.63886
181161490	rs9855292	7.75787e-14	0.0487198	-4.78913e-10	0.00900564	9.60099	-4.78913e-10	6.89209e-07	-1.76028	-4.78913e-10
181163641	rs9866064	1.05969e-14	-1.94201	-4.78913e-10	8.67494e-08	-1.94935	-4.78913e-10	5.57984e-07	-1.97149	-4.78913e-10
181163775	rs1013675	8.65145e-15	-1.83753	-0.307321	2.87274e-08	-1.43585	-1.61868	1.03708e-06	0.291711	-1.64337
181163941	rs143934038	3.32101e-14	-1.97609e-10	-0.79972	1.78845e-07	-1.97609e-10	-1.22585	1.16429e-06	-1.97609e-10	-1.23596
181164506	rs12635338	4.58049e-14	1.02861	-1.50679	0.00072346	8.70971	-1.63028	1.77373e-06	0.822994	-1.63798
181165556	rs139165342	1.46236e-14	-1.97609e-10	-1.61994	1.16891e-07	-1.97609e-10	-1.65113	7.68908e-07	-1.97609e-10	-1.65085
181165919	rs77808081	1.16374e-14	-1.84835	-4.78913e-10	1.28988e-07	-1.55265	-4.78913e-10	1.36158e-06	-1.07942	-4.78913e-10
181166485	rs1351235	8.45862e-14	0.135197	-4.78913e-10	0.0142857	10.0624	-4.78913e-10	7.71086e-07	-1.64802	-4.78913e-10
181166738	rs2127238	4.60807e-14	1.04041	-1.51259	0.000804111	8.8131	-1.62798	1.9635e-06	0.922789	-1.63613
181166969	rs9840583	9.38161e-14	0.238763	-4.78913e-10	0.00628685	9.2416	-4.78913e-10	6.74011e-07	-1.78258	-4.78913e-10
181167216	rs1966974	9.09692e-15	-1.832	-0.262641	2.92575e-08	-1.42485	-1.61139	1.06477e-06	0.314253	-1.63956
181167346	rs9821501	7.39381e-14	0.000655625	-4.78913e-10	0.0079388	9.4749	-4.78913e-10	6.74483e-07	-1.78188	-4.78913e-10
181167513	rs9821426	9.08625e-14	0.206774	-4.78913e-10	0.00584896	9.1694	-4.78913e-10	6.6779e-07	-1.79185	-4.78913e-10
181167585	rs9841616	1.06481e-11	1.43282	3.53774	0.00197467	9.7203	-1.63677	1.2742e-07	-1.79759	-1.65075
181168055	rs17610407	4.28319e-14	0.955588	-1.50088	0.000681448	8.65206	-1.63246	1.80042e-06	0.839656	-1.6397
181168159	rs4855028	7.84921e-14	0.0604245	-4.78913e-10	0.0103078	9.73604	-4.78913e-10	7.16832e-07	-1.72098	-4.78913e-10
181168699	rs16832504	2.78758e-12	-0.61478	4.24514	2.03712e-08	-1.83105	-1.5672	1.1817e-07	-1.91194	-1.61175
181168829	rs74729136	2.28604e-14	-1.17317	-4.78913e-10	9.64335e-08	-1.84352	-4.78913e-10	9.24211e-07	-1.46688	-4.78913e-10
181169206	rs1351236	9.38374e-15	-1.832	-0.231598	2.9462e-08	-1.42485	-1.60442	1.069e-06	0.314253	-1.63559
181169480	rs77793802	1.68069e-14	-1.97609e-10	-1.48078	1.22605e-07	-1.97609e-10	-1.60341	8.05812e-07	-1.97609e-10	-1.60397
181169949	rs1479162	5.40339e-15	-1.77099	-0.844554	4.32483e-08	-1.12693	-1.51849	1.86615e-06	0.782493	-1.54668
181171783	rs9843266	4.35723e-15	-1.36649	-1.46425	3.5846e-08	-1.18712	-1.64602	8.68172e-07	0.120299	-1.64973
181172049	rs77605571	4.01051e-12	-0.591712	4.58581	2.14678e-08	-1.82356	-1.52226	1.21481e-07	-1.91666	-1.5794
181175184	rs78438447	4.70219e-12	-0.591712	4.74492	2.1984e-08	-1.82356	-1.4985	1.23688e-07	-1.91666	-1.5614
181176012	rs9840344	4.11687e-15	-1.40063	-1.48685	3.46397e-08	-1.22606	-1.64131	8.16858e-07	0.0563942	-1.64675
181176194	rs77088139	4.88479e-12	-0.580109	4.77142	2.21592e-08	-1.81974	-1.49438	1.23797e-07	-1.91895	-1.55823
181176295	rs1979407	4.17335e-14	0.946991	-1.51826	0.000713597	8.69126	-1.62556	1.66786e-06	0.757635	-1.63416
181176399	rs9861072	1.0677e-14	-1.93448	-4.78913e-10	8.62534e-08	-1.95508	-4.78913e-10	5.585e-07	-1.97057	-4.78913e-10
181176542	rs1979408	4.41642e-14	1.00639	-1.52105	0.000755061	8.74649	-1.62431	1.62346e-06	0.729627	-1.63314
181177919	rs1479163	1.08635e-14	-1.86349	-0.0536773	2.86006e-08	-1.48914	-1.56981	9.56206e-07	0.180711	-1.61356
181177985	rs79744475	1.93062e-14	-1.97609e-10	-1.34215	1.43912e-07	-1.97609e-10	-1.44317	9.28639e-07	-1.97609e-10	-1.4621
181178009	rs1479164	3.88571e-14	0.880908	-1.52359	0.000577701	8.47951	-1.62508	1.48318e-06	0.63997	-1.63385
181178572	rs9872001	3.61729e-14	0.809551	-1.52381	0.000549298	8.42705	-1.62303	1.46341e-06	0.624783	-1.63208
181178777	rs7614829	3.95064e-15	-1.4236	-1.5051	3.39479e-08	-1.25233	-1.63521	7.85605e-07	0.0129101	-1.64228
181180409	rs9862690	3.95059e-14	0.920963	-1.54709	0.000689358	8.64146	-1.61032	1.64733e-06	0.732468	-1.62138
181180667	rs9825132	3.64679e-15	-1.47892	-1.5298	3.21319e-08	-1.31593	-1.62659	7.10834e-07	-0.0937014	-1.63568
181181089	rs984485	3.63656e-15	-1.48963	-1.5219	3.16296e-08	-1.32829	-1.62999	6.94227e-07	-0.114664	-1.63836
181182342	rs9872994	7.80192e-14	0.0543814	-4.78913e-10	0.0112402	9.82263	-4.78913e-10	6.76262e-07	-1.77924	-4.78913e-10
181182392	rs9873013	1.05647e-14	-1.91863	-0.0264269	2.74131e-08	-1.56477	-1.53658	7.53746e-07	-0.0800779	-1.59069
181182757	rs7627267	7.92023e-14	0.0694326	-4.78913e-10	0.0116554	9.85891	-4.78913e-10	6.79419e-07	-1.77458	-4.78913e-10
181182872	rs1479165	3.66928e-15	-1.52457	-1.478	3.22718e-08	-1.29607	-1.64211	6.63486e-07	-0.151357	-1.64696
181183285	rs62291695	3.55664e-14	0.782072	-1.51324	0.000643675	8.59233	-1.62975	1.37485e-06	0.567148	-1.63687
181183388	rs13326904	8.47956e-14	0.13767	-4.78913e-10	0.0155395	10.1465	-4.78913e-10	6.988e-07	-1.74646	-4.78913e-10
181183496	rs7374899	8.75789e-14	0.169967	-4.78913e-10	0.0167874	10.2238	-4.78913e-10	7.06272e-07	-1.73582	-4.78913e-10
181183653	rs4854917	1.24399e-14	-1.90665	0.124978	3.05767e-08	-1.51208	-1.48006	8.79667e-07	0.0253495	-1.54163
181183665	rs28673348	9.21828e-14	0.221201	-4.78913e-10	0.0189626	10.3456	-4.78913e-10	7.18527e-07	-1.71862	-4.78913e-10
181183727	rs7373337	8.62397e-14	0.154558	-4.78913e-10	0.0161807	10.187	-4.78913e-10	7.02683e-07	-1.74092	-4.78913e-10
181183748	rs7372592	8.75789e-14	0.169967	-4.78913e-10	0.0167874	10.2238	-4.78913e-10	7.06272e-07	-1.73582	-4.78913e-10
181183805	rs79937564	2.7395e-14	-1.97609e-10	-0.992214	1.45618e-07	-1.97609e-10	-1.43139	9.35427e-07	-1.97609e-10	-1.45482
181183848	rs984032	3.99857e-14	0.947419	-1.56147	0.000417185	8.11388	-1.58497	1.50084e-06	0.616811	-1.59885
181184388	rs78537682	1.59721e-14	-1.97609e-10	-1.53173	1.5541e-07	-1.97609e-10	-1.36631	1.03275e-06	-1.97609e-10	-1.35584
181184575	rs9846262	7.90083e-14	0.0669793	-4.78913e-10	0.0149017	10.1046	-4.78913e-10	7.07591e-07	-1.73396	-4.78913e-10
181184823	rs9828917	8.02095e-14	0.0820681	-4.78913e-10	0.0154585	10.1413	-4.78913e-10	7.11259e-07	-1.72879	-4.78913e-10
181185336	rs35242340	8.29326e-14	0.115454	-4.78913e-10	0.0167609	10.2222	-4.78913e-10	7.19535e-07	-1.71722	-4.78913e-10
181185538	rs62291697	3.29886e-14	0.827938	-1.63435	0.000347927	7.81142	-1.46405	1.27856e-06	0.345328	-1.48766
181185862	rs117968593	1.48647e-14	-1.97609e-10	-1.60358	1.25428e-07	-1.97609e-10	-1.58064	8.2329e-07	-1.97609e-10	-1.58251
181185968	rs4854918	8.98682e-12	-0.539991	5.34093	2.65927e-08	-1.78343	-1.34831	1.35754e-07	-1.94175	-1.44323
181186304	rs17538643	3.38424e-14	0.853491	-1.63435	0.000364931	7.85914	-1.46405	1.30864e-06	0.36858	-1.48766
181186359	rs11717567	1.00027e-11	-0.474106	5.38214	2.74846e-08	-1.75907	-1.33968	1.35549e-07	-1.95042	-1.43607
181186466	rs13061117	2.03963e-13	1.01537	-4.78913e-10	0.000663606	6.99307	-4.78913e-10	5.84867e-07	-1.92444	-4.78913e-10
181186533	rs149282043	2.05953e-14	-1.97609e-10	-1.27751	1.47324e-07	-1.97609e-10	-1.41974	9.56775e-07	-1.97609e-10	-1.43225
181186794	rs55688640	3.29886e-14	0.827938	-1.63435	0.000347927	7.81142	-1.46405	1.27856e-06	0.345328	-1.48766
181187118	rs4855029	1.78804e-13	-1.97609e-10	0.883717	1.5239e-07	-1.97609e-10	-1.38593	8.69933e-07	-1.97609e-10	-1.52741
181187581	rs17538705	2.80794e-15	-1.68086	-1.58927	2.54679e-08	-1.62001	-1.55494	4.47255e-07	-0.623192	-1.5695
181188066	rs9876513	2.32478e-14	-1.96741	0.811048	2.82683e-08	-1.83615	-1.23449	5.38504e-07	-0.661734	-1.34529
181188505	rs11711948	6.37237e-11	2.05304	4.70669	0.00620563	10.7129	-1.4843	1.54369e-07	-1.70197	-1.55451
181188948	rs9843646	7.61405e-15	-1.94808	-0.324502	3.76016e-08	-1.54599	-1.23934	8.7993e-07	-0.225906	-1.29007
181190014	rs111428484	8.62352e-14	-0.897779	1.05228	4.68169e-05	5.44764	-1.10601	1.09439e-06	-0.0669578	-1.23092
181191029	rs74715670	3.19888e-15	-1.88364	-1.25613	1.63924e-08	-1.9716	-1.64396	1.11407e-07	-1.93178	-1.65085
181192127	rs11712595	6.90183e-12	-0.76324	5.30021	2.4466e-08	-1.85835	-1.35674	1.40744e-07	-1.89867	-1.45021
181192900	rs77502708	6.80589e-12	-0.708031	5.231	2.45449e-08	-1.84101	-1.37085	1.37347e-07	-1.91147	-1.46184
181193810	rs1600296	1.62264e-14	-1.97609e-10	-1.51594	1.59201e-07	-1.97609e-10	-1.3422	1.0584e-06	-1.97609e-10	-1.33131
181195140	rs116460207	1.76095e-13	0.868451	-4.78913e-10	3.37616e-06	1.71212	-4.78913e-10	6.04976e-06	0.411952	-4.78913e-10
181195182	rs7611361	1.29378e-13	0.560167	-4.78913e-10	0.0268415	10.6931	-4.78913e-10	7.93812e-07	-1.61898	-4.78913e-10
181195316	rs111814399	4.27496e-11	6.36054	-4.78913e-10	0.00127827	7.64865	-4.78913e-10	2.80446e-06	-0.356856	-4.78913e-10
181195667	rs114602242	1.03144e-14	-1.96903	-4.78913e-10	1.4198e-07	-1.45669	-4.78913e-10	5.79198e-07	-1.93418	-4.78913e-10
181196540	rs9835927	1.57492e-13	0.756804	-4.78913e-10	0.0144903	10.0766	-4.78913e-10	7.67862e-07	-1.65221	-4.78913e-10
181196892	rs11708101	9.38412e-12	-0.375161	5.21936	2.76153e-08	-1.7208	-1.3732	1.30533e-07	-1.96043	-1.46377
181196948	rs11920810	1.20372e-13	0.488013	-4.78913e-10	0.0228267	10.5311	-4.78913e-10	7.72973e-07	-1.64558	-4.78913e-10
181197074	rs9820600	1.85713e-14	-1.96593	0.584976	2.7222e-08	-1.75437	-1.35398	5.15071e-07	-0.605407	-1.44611
181198242	rs4267641	2.4127e-14	-1.96253	0.843287	2.90747e-08	-1.81648	-1.22602	5.68175e-07	-0.61518	-1.33821
181198250	rs148839107	1.59704e-14	-1.97609e-10	-1.53183	1.18714e-07	-1.97609e-10	-1.63566	7.77818e-07	-1.97609e-10	-1.63933
181199347	rs137881043	1.41775e-14	-1.97609e-10	-1.65092	1.25423e-07	-1.97609e-10	-1.58068	8.32368e-07	-1.97609e-10	-1.57155
181199587	rs140739592	1.05448e-14	-1.94695	-4.78913e-10	8.60605e-08	-1.95732	-4.78913e-10	5.58026e-07	-1.97142	-4.78913e-10
181199938	rs56123417	1.27116e-13	-0.468702	1.01123	0.000136666	6.54273	-1.12981	1.56562e-06	0.312209	-1.25199
181201428	rs1479176	1.16769e-13	0.457627	-4.78913e-10	0.0238014	10.5729	-4.78913e-10	7.9749e-07	-1.61435	-4.78913e-10
181202358	rs55844174	6.32368e-12	-0.661063	5.11055	2.4337e-08	-1.82562	-1.39475	1.33384e-07	-1.9212	-1.48139
181203176	rs75533053	1.58263e-14	-1.97609e-10	-1.5409	1.18291e-07	-1.97609e-10	-1.63923	7.82607e-07	-1.97609e-10	-1.63319
181203292	rs62291700	2.96081e-14	0.730911	-1.64543	0.000317276	7.67607	-1.42092	1.30329e-06	0.3243	-1.44747
181204102	rs2199718	1.18365e-13	-0.527973	0.99917	0.000118597	6.40084	-1.12972	1.45553e-06	0.239006	-1.2517
181205232	rs62291701	3.19584e-13	1.46445	-4.78913e-10	8.60669e-08	-1.95725	-4.78913e-10	9.09875e-07	-1.48252	-4.78913e-10
181205593	rs12485391	1.27272e-13	0.54375	-4.78913e-10	0.0052382	9.05912	-4.78913e-10	6.88037e-07	-1.76198	-4.78913e-10
181205758	rs76632732	1.52085e-14	-1.97609e-10	-1.58072	1.20578e-07	-1.97609e-10	-1.62007	8.00351e-07	-1.97609e-10	-1.61077
181206567	rs16832517	9.06342e-12	0.0536779	4.75575	3.04747e-08	-1.53544	-1.46004	1.20715e-07	-1.96875	-1.53364
181207203	rs4855030	1.14039e-13	-0.505034	0.938999	0.000127107	6.48741	-1.147	1.48973e-06	0.28062	-1.27009
181207851	rs59668317	2.01585e-14	0.350495	-1.64944	6.61874e-05	6.09513	-1.40726	8.79245e-07	-0.0842244	-1.43253
181208277	rs1479175	3.6453e-14	-0.70655	-4.78913e-10	0.00595921	9.18807	-4.78913e-10	9.22383e-07	-1.46886	-4.78913e-10
181208500	rs150267400	2.60309e-15	-1.72644	-1.61943	2.72753e-08	-1.7251	-1.38129	1.70671e-07	-1.78216	-1.37392
181208601	rs111890475	1.14278e-14	-1.86653	-4.78913e-10	1.2834e-07	-1.55769	-4.78913e-10	7.39236e-07	-1.69021	-4.78913e-10
181208602	rs12631415	2.14666e-11	7.26325	-1.59157	5.69331e-05	6.18349	-1.64623	4.86349e-06	1.84493	-1.65125
181208850	rs4859120	3.99939e-15	-1.36816	-1.54827	3.66189e-05	5.60617	-1.51022	1.18658e-07	-1.9478	-1.57178
181209105	rs138404066	6.62008e-14	-0.109881	-4.78913e-10	1.46049e-06	0.874152	-4.78913e-10	1.55676e-05	1.35713	-4.78913e-10
181211021	rs60271973	9.57009e-15	-0.489885	-1.55405	3.8641e-08	-1.11983	-1.63823	3.75493e-07	-0.74299	-1.62459
181212727	rs6801673	9.60008e-15	-0.499289	-1.54151	3.82095e-08	-1.12696	-1.64233	3.70063e-07	-0.751552	-1.6306
181213106	rs13325508	1.84992e-14	-1.38485	-4.78913e-10	8.51179e-08	-1.96834	-4.78913e-10	7.71712e-07	-1.64721	-4.78913e-10
181213827	rs11706935	9.91127e-15	-0.46058	-1.54832	3.94316e-08	-1.09758	-1.64023	3.84543e-07	-0.716292	-1.62748
181214365	rs117749955	1.50376e-14	-1.97609e-10	-1.59202	1.17181e-07	-1.97609e-10	-1.64865	7.69294e-07	-1.97609e-10	-1.65035
181216627	rs114534079	1.55169e-14	-1.56064	-4.78913e-10	9.08543e-08	-1.90312	-4.78913e-10	7.69494e-07	-1.65009	-4.78913e-10
181216629	rs6802408	5.72956e-15	-1.10381	-1.45313	1.76646e-08	-1.90117	-1.63964	1.13055e-07	-1.94682	-1.62112
181216631	rs9877541	5.97554e-14	1.37926	-1.59158	3.3394e-06	3.26058	-1.5594	3.98038e-06	1.54181	-1.5485
181217910	rs1817425	1.03338e-14	-0.508134	-1.45902	3.46802e-07	0.414734	-0.978353	2.86451e-07	-1.54357	-1.09468
181218016	rs1817424	1.07321e-14	-0.459931	-1.46941	3.47115e-07	0.441898	-1.00462	2.8517e-07	-1.52349	-1.11925
181218244	rs62289973	2.31225e-13	1.14082	-4.78913e-10	8.65412e-08	-1.95175	-4.78913e-10	1.2163e-06	-1.19225	-4.78913e-10
181218576	rs113380300	1.9904e-14	-1.31165	-4.78913e-10	8.48476e-08	-1.97152	-4.78913e-10	8.15323e-07	-1.59224	-4.78913e-10
181218805	rs116052846	1.15188e-14	-1.85859	-4.78913e-10	9.0569e-08	-1.90626	-4.78913e-10	5.64622e-07	-1.95967	-4.78913e-10
181219230	rs138742518	6.16914e-14	-1.97609e-10	-0.180429	1.26884e-07	-1.97609e-10	-1.5691	8.42511e-07	-1.97609e-10	-1.55944
181220392	rs9880954	1.16037e-14	-0.362412	-1.48884	3.9006e-07	0.595661	-1.04173	2.8382e-07	-1.49462	-1.15287
181220743	rs10937058	2.1924e-15	-1.89789	-1.61968	2.99759e-07	0.766774	-1.47617	1.45799e-07	-1.89204	-1.42156
181220879	rs6762456	2.94099e-13	1.56807	-0.186725	0.278971	14.1985	-1.16421	5.23938e-07	-0.523188	-1.51126
181221339	rs1158707	2.20215e-15	-1.89346	-1.61968	3.07869e-07	0.793468	-1.47617	1.46472e-07	-1.88743	-1.42156
181222668	rs16832533	2.75165e-14	0.492637	-1.48042	4.30534e-07	0.678192	-1.02554	3.86597e-07	-1.20023	-1.13821
181223661	rs4855031	1.13287e-14	-0.38218	-1.49306	3.77333e-07	0.570676	-1.04992	2.78719e-07	-1.50535	-1.16027
181224440	rs80281612	2.70888e-15	-1.7048	-1.60123	2.23394e-08	-1.70041	-1.60561	1.57307e-07	-1.65511	-1.58251
181224633	rs150887045	1.60561e-14	-1.97609e-10	-1.52648	1.3709e-07	-1.97609e-10	-1.49174	9.0792e-07	-1.97609e-10	-1.48467
181224832	rs74504170	2.14774e-14	-1.23557	-4.78913e-10	6.93213e-07	0.128964	-4.78913e-10	3.19621e-06	-0.226102	-4.78913e-10
181224844	rs6763477	8.77625e-15	-0.587995	-1.54253	3.58306e-08	-1.19381	-1.63976	3.42654e-07	-0.832179	-1.62692
181225030	rs34797639	2.91723e-15	-1.67477	-1.55717	2.23756e-08	-1.67014	-1.63426	1.56671e-07	-1.62248	-1.6192
181225746	rs766100	2.66757e-14	0.454937	-1.47376	4.16283e-07	0.631837	-1.01284	3.79906e-07	-1.22919	-1.12671
181227010	rs74700678	1.02886e-14	-1.97154	-4.78913e-10	2.05537e-07	-1.08675	-4.78913e-10	5.57902e-07	-1.97164	-4.78913e-10
181227813	rs150991763	2.85512e-14	-0.950875	-4.78913e-10	1.31825e-07	-1.5309	-4.78913e-10	9.32537e-07	-1.45791	-4.78913e-10
181227894	rs13326133	1.9961e-14	-1.30879	-4.78913e-10	8.48445e-08	-1.97155	-4.78913e-10	8.17094e-07	-1.59007	-4.78913e-10
181227954	rs1904310	5.69017e-15	-0.930849	-1.63298	1.92883e-07	-0.397471	-0.752819	2.79658e-07	-1.84508	-0.817174
181228778	rs1842153	2.24117e-14	0.27397	-1.46696	3.52149e-07	0.4517	-1.00002	3.65663e-07	-1.27903	-1.11508
181229221	rs2127239	1.11876e-14	-0.401823	-1.48595	3.73175e-07	0.545817	-1.03614	2.79234e-07	-1.51596	-1.14781
181229304	rs2338740	1.12239e-14	-0.401823	-1.4827	3.75511e-07	0.545817	-1.0299	2.80816e-07	-1.51596	-1.14216
181229528	rs191246484	2.15942e-14	-1.23015	-4.78913e-10	1.10564e-07	-1.70678	-4.78913e-10	7.69897e-07	-1.64957	-4.78913e-10
181229833	rs746058	5.86967e-15	-0.900776	-1.632	2.01504e-07	-0.360536	-0.746028	2.84502e-07	-1.83445	-0.81063
181230188	rs115460387	5.26235e-14	-0.33941	-4.78913e-10	5.54433e-07	-0.0944275	-4.78913e-10	1.98892e-06	-0.700474	-4.78913e-10
181230555	rs1904309	2.04279e-14	-1.28567	-4.78913e-10	8.4839e-08	-1.97162	-4.78913e-10	8.31596e-07	-1.57248	-4.78913e-10
181233272	rs138328061	1.73338e-14	-1.44991	-4.78913e-10	1.14306e-07	-1.6735	-4.78913e-10	7.7541e-07	-1.64243	-4.78913e-10
181233435	rs56400339	8.42452e-15	-0.641064	-1.53036	3.44999e-08	-1.23347	-1.63795	3.27353e-07	-0.88029	-1.62449
181233621	rs7622215	2.725e-14	0.454387	-1.45191	4.03856e-07	0.588367	-0.999682	4.06524e-07	-1.17424	-1.11393
181233686	rs116212148	2.49751e-15	-1.81189	-1.57539	6.02838e-08	-1.8333	-0.480009	4.08291e-07	-1.78082	-0.503027
181233876	rs77943139	8.53988e-15	-0.521073	-1.63675	1.2604e-07	0.0756959	-1.65147	4.86564e-07	-0.458966	-1.64949
181233892	rs77770688	8.63974e-15	-0.624164	-1.52204	3.48467e-08	-1.22087	-1.64055	3.31167e-07	-0.864979	-1.62822
181233931	rs113452861	2.09555e-14	-1.26017	-4.78913e-10	8.48423e-08	-1.97158	-4.78913e-10	8.28856e-07	-1.57578	-4.78913e-10
181234104	rs6800615	3.33744e-14	0.659732	-1.45451	4.99641e-07	0.805919	-1.0044	4.36324e-07	-1.09922	-1.11822
181234224	rs6776327	5.95496e-15	-0.887101	-1.63125	2.05955e-07	-0.343773	-0.740944	2.87309e-07	-1.82953	-0.805731
181234906	rs1600295	2.34498e-13	1.204	-0.0491251	0.137334	13.4091	-1.08354	4.35611e-07	-0.752519	-1.46655
181235249	rs73180413	5.57092e-15	-0.954791	-1.63022	1.92728e-07	-0.416953	-0.734142	2.87707e-07	-1.83471	-0.799175
181235282	rs10937059	2.3477e-14	0.297302	-1.44385	3.66176e-07	0.475936	-0.985195	3.75781e-07	-1.26605	-1.10077
181235640	rs141356014	1.06866e-14	-1.93359	-4.78913e-10	9.10945e-08	-1.90048	-4.78913e-10	5.58354e-07	-1.97083	-4.78913e-10
181237244	rs9290720	1.04581e-14	-0.458088	-1.4971	3.34643e-07	0.474428	-1.07374	2.61985e-07	-1.54604	-1.1815
181237378	rs11916545	2.56913e-14	0.398427	-1.45485	4.02808e-07	0.580465	-0.994379	3.77518e-07	-1.25253	-1.10967
181238008	rs142160948	1.46276e-14	-1.97609e-10	-1.61966	1.17185e-07	-1.97609e-10	-1.64862	7.69438e-07	-1.97609e-10	-1.65016
181238024	rs1479173	5.61312e-15	-0.945315	-1.63215	1.91599e-07	-0.418909	-0.738063	2.85417e-07	-1.83955	-0.802322
181238160	rs1479172	2.59064e-14	0.406764	-1.45485	4.03399e-07	0.581931	-0.994379	3.76315e-07	-1.25573	-1.10967
181238470	rs113280545	1.22833e-14	-1.79433	-4.78913e-10	1.67833e-07	-1.2894	-4.78913e-10	7.70088e-07	-1.64932	-4.78913e-10
181238857	rs73057764	2.25125e-14	-1.1885	-4.78913e-10	8.51207e-08	-1.9683	-4.78913e-10	8.95521e-07	-1.49842	-4.78913e-10
181239335	rs73180423	6.44713e-15	-0.806787	-1.63215	2.2773e-07	-0.246149	-0.738063	2.90677e-07	-1.82129	-0.802322
181239823	rs73057766	1.90008e-14	-1.35809	-4.78913e-10	8.49744e-08	-1.97002	-4.78913e-10	7.87277e-07	-1.62724	-4.78913e-10
181240259	rs11719026	2.54307e-15	-1.80986	-1.55934	1.96455e-08	-1.80643	-1.62809	1.3621e-07	-1.7707	-1.61092
181241475	rs73057771	1.85934e-14	-1.37977	-4.78913e-10	8.50865e-08	-1.96871	-4.78913e-10	7.74634e-07	-1.64343	-4.78913e-10
181242007	rs7631021	2.05145e-14	0.136389	-1.41783	3.28007e-07	0.308694	-0.928031	3.62156e-07	-1.35447	-1.04928
181242595	rs6788782	2.333e-14	0.268785	-1.42162	3.58514e-07	0.404297	-0.934704	3.89249e-07	-1.27624	-1.05536
181242907	rs148137669	4.32292e-14	-0.536057	-4.78913e-10	8.48589e-07	0.331202	-4.78913e-10	2.36181e-06	-0.528638	-4.78913e-10
181242953	rs6789182	2.2371e-14	0.223024	-1.41783	3.44298e-07	0.357165	-0.928031	3.81807e-07	-1.30163	-1.04928
181243006	rs150224749	1.16179e-14	-1.85002	-4.78913e-10	9.29922e-08	-1.87986	-4.78913e-10	5.68056e-07	-1.9536	-4.78913e-10
181243098	rs139106010	1.48443e-14	-1.97609e-10	-1.60496	1.26683e-07	-1.97609e-10	-1.57068	8.2327e-07	-1.97609e-10	-1.58254
181243106	rs182415888	2.29934e-14	-1.97609e-10	-1.16737	1.48937e-07	-1.97609e-10	-1.40885	9.93828e-07	-1.97609e-10	-1.39426
181243919	rs34098329	2.10538e-15	-1.96381	-1.59426	1.53315e-07	0.150903	-1.53078	1.27285e-07	-1.96485	-1.48454
181245263	rs55793231	1.52964e-14	-0.130319	-1.44464	2.50718e-07	0.0720225	-0.960069	3.14514e-07	-1.47008	-1.07472
181245320	rs35746395	1.47837e-11	5.29871	-4.78913e-10	0.000572433	6.84528	-4.78913e-10	2.88616e-06	-0.328139	-4.78913e-10
181245594	rs1842152	2.19325e-13	0.52246	0.565522	0.0373605	11.6825	-0.6587	3.66924e-07	-1.19565	-1.19502
181245614	rs79490261	8.43039e-15	-0.54591	-1.62482	1.22526e-07	0.0461689	-1.65022	4.76223e-07	-0.484331	-1.6456
181246087	rs111756931	2.05542e-14	-1.27951	-4.78913e-10	8.48688e-08	-1.97127	-4.78913e-10	8.17013e-07	-1.59017	-4.78913e-10
181246860	rs1479171	2.10697e-15	-1.94656	-1.61076	1.94109e-07	0.359439	-1.50339	1.33593e-07	-1.94845	-1.45258
181247120	rs73180429	5.3559e-15	-1.00659	-1.61779	1.87124e-07	-0.490946	-0.689657	2.8917e-07	-1.87056	-0.758248
181247797	rs766743	2.68988e-15	-1.68554	-1.62754	1.16533e-07	-0.893494	-0.760703	2.45514e-07	-1.97101	-0.821463
181247863	rs766742	2.11719e-15	-1.93873	-1.61375	2.09599e-07	0.430345	-1.49752	1.35523e-07	-1.9409	-1.44578
181248005	rs2009808	2.59282e-14	-1.04724	-4.78913e-10	8.60939e-08	-1.95693	-4.78913e-10	8.59622e-07	-1.53933	-4.78913e-10
181248158	rs77918541	1.64399e-14	-1.50286	-4.78913e-10	1.20599e-07	-1.6199	-4.78913e-10	7.90521e-07	-1.62313	-4.78913e-10
181248743	rs735774	4.82666e-15	-1.09268	-1.63574	1.55888e-07	-0.548146	-0.815087	2.53603e-07	-1.88612	-0.87393
181249180	rs28547220	2.75989e-14	-0.984798	-4.78913e-10	8.6852e-08	-1.94817	-4.78913e-10	8.97415e-07	-1.4963	-4.78913e-10
181249496	rs74467489	1.55995e-14	-1.55533	-4.78913e-10	1.3397e-07	-1.51476	-4.78913e-10	7.70943e-07	-1.64821	-4.78913e-10
181249559	rs73057778	1.75597e-14	-1.43697	-4.78913e-10	8.55629e-08	-1.96312	-4.78913e-10	7.42606e-07	-1.68566	-4.78913e-10
181249607	rs79950807	1.75597e-14	-1.43697	-4.78913e-10	8.55629e-08	-1.96312	-4.78913e-10	7.42606e-07	-1.68566	-4.78913e-10
181249786	rs149300575	5.59885e-14	-1.97609e-10	-0.277427	1.23937e-07	-1.97609e-10	-1.5926	8.22425e-07	-1.97609e-10	-1.58356
181249938	rs56908028	2.7594e-14	-0.984976	-4.78913e-10	8.78494e-08	-1.93675	-4.78913e-10	1.01157e-06	-1.37657	-4.78913e-10
181250196	rs76166252	1.60937e-14	-1.97609e-10	-1.52414	1.17326e-07	-1.97609e-10	-1.64742	7.73062e-07	-1.97609e-10	-1.64546
181250679	rs79368132	5.28539e-14	-0.335043	-4.78913e-10	2.92936e-07	-0.73242	-4.78913e-10	1.9571e-06	-0.716603	-4.78913e-10
181250707	rs73887032	6.61354e-15	-1.09968	-1.31377	4.65359e-08	-1.05494	-1.51721	2.29807e-07	-1.33282	-1.52576
181250718	rs7609738	2.2614e-15	-1.83745	-1.64914	2.20636e-07	0.44252	-1.45838	1.42211e-07	-1.92175	-1.41676
181251248	rs1479170	2.84956e-15	-1.90448	-1.35093	2.18178e-08	-1.76163	-1.56802	1.47861e-07	-1.71198	-1.58757
181251296	rs1842151	3.47026e-15	-1.70977	-1.34857	2.20538e-08	-1.74294	-1.57595	1.5623e-07	-1.65267	-1.59182
181251633	rs76186176	2.05983e-15	-1.95401	-1.62594	2.34548e-08	-1.97064	-1.28666	2.25733e-07	-1.5677	-1.30877
181251650	rs1351239	2.20266e-15	-1.94376	-1.56915	3.13871e-08	-1.94657	-1.01941	2.28212e-07	-1.77229	-1.09326
181251784	rs58906080	2.733e-15	-1.91294	-1.38424	2.17614e-08	-1.74174	-1.59049	1.53094e-07	-1.65754	-1.60723
181251955	rs1351238	2.05496e-15	-1.96406	-1.61826	2.28193e-08	-1.97151	-1.31326	2.32115e-07	-1.51405	-1.33454
181252192	rs79195134	1.57962e-14	-1.97609e-10	-1.5428	1.48057e-07	-1.97609e-10	-1.41477	9.60309e-07	-1.97609e-10	-1.42857
181252640	rs73180435	4.40281e-13	1.78484	-4.78913e-10	9.23084e-06	2.71793	-4.78913e-10	0.000204068	3.93039	-4.78913e-10
181254051	rs10513779	2.25314e-15	-1.95796	-1.53229	2.02003e-08	-1.97123	-1.43545	1.98416e-07	-1.55519	-1.45027
181254064	rs115550387	9.10047e-15	-0.443658	-1.65059	2.25528e-07	0.594292	-1.58822	7.74788e-07	-0.0515834	-1.59165
181254421	rs28445989	2.82288e-15	-1.94332	-1.32149	2.05046e-08	-1.83666	-1.55506	1.37446e-07	-1.79634	-1.57626
181254732	rs73057783	2.80222e-15	-1.91931	-1.35285	2.12028e-08	-1.78856	-1.56968	1.4384e-07	-1.74203	-1.58509
181254993	rs41330845	2.72252e-15	-1.93096	-1.37005	2.03814e-08	-1.80024	-1.59751	1.38614e-07	-1.74903	-1.6151
181255017	rs41429646	2.70666e-15	-1.92975	-1.37711	2.03694e-08	-1.79777	-1.60057	1.38657e-07	-1.74621	-1.61761
181255358	rs74410874	2.3383e-15	-1.95087	-1.50228	1.98017e-08	-1.96759	-1.45901	1.91962e-07	-1.56886	-1.46967
181255537	rs73180439	2.19541e-15	-1.96544	-1.55077	2.28598e-08	-1.86408	-1.41891	2.60111e-07	-1.30157	-1.43314
181255808	rs6779474	2.1988e-15	-1.96142	-1.55324	2.26243e-08	-1.87823	-1.41512	2.51819e-07	-1.33765	-1.42946
181255823	rs6766621	2.98696e-15	-1.70288	-1.50544	7.21385e-08	-0.690585	-1.4432	1.47729e-06	0.455003	-1.45286
181255836	rs11924871	2.01434e-15	-1.96096	-1.64132	2.3583e-08	-1.93405	-1.3178	2.12431e-07	-1.56825	-1.36896
181256027	rs11917886	2.59137e-15	-1.92106	-1.42933	2.02297e-08	-1.78048	-1.62474	1.38858e-07	-1.72658	-1.63579
181256247	rs11917999	2.56207e-15	-1.92388	-1.43788	2.01734e-08	-1.786	-1.62201	1.3828e-07	-1.73283	-1.63371
181256254	rs2338739	2.19677e-15	-1.96837	-1.54721	2.26478e-08	-1.84945	-1.44286	2.63413e-07	-1.26576	-1.45634
181256285	rs9790226	1.68646e-13	2.04752	-1.2223	6.47026e-06	4.01051	-1.64792	1.57981e-06	0.720586	-1.65135
181256521	rs4855032	4.81309e-15	-1.41146	-1.31977	3.72113e-07	1.15822	-1.65139	1.63597e-07	-1.5531	-1.64531
181256966	rs6770358	3.26165e-15	-1.65016	-1.47018	1.66575e-06	2.65064	-1.64498	1.83128e-07	-1.45274	-1.6329
181257119	rs13084889	2.58732e-15	-1.77321	-1.57874	2.81173e-07	0.700882	-1.47429	1.80732e-07	-1.68369	-1.41511
181257196	rs10937060	1.16358e-14	-1.57486	-0.273625	3.2185e-07	0.141568	-0.779856	1.70637e-07	-1.96797	-1.18831
181257270	rs10937061	2.76226e-15	-1.82088	-1.46564	2.32372e-07	0.610821	-1.57485	1.52993e-07	-1.72581	-1.53962
181257734	rs62289974	1.38934e-14	-0.144655	-1.5265	1.62377e-06	2.4796	-1.49946	3.63347e-06	1.41403	-1.51191
181258030	rs62289975	4.67346e-15	-1.1129	-1.64777	7.38767e-07	1.53372	-1.34111	1.06746e-06	0.0347849	-1.35757
181259675	rs62289976	5.06706e-15	-1.0284	-1.65141	2.45484e-07	0.565557	-1.4747	7.06427e-07	-0.236655	-1.49895
181260177	rs16832535	5.0626e-15	-1.02989	-1.65081	2.55794e-07	0.624654	-1.49266	7.41498e-07	-0.171963	-1.51519
181262706	rs77129856	1.53575e-14	-1.97609e-10	-1.57097	1.39982e-07	-1.97609e-10	-1.47086	9.17668e-07	-1.97609e-10	-1.47399
181263472	rs57363469	7.12786e-14	1.61396	-1.64994	1.03337e-05	4.48215	-1.65136	1.5411e-05	2.99812	-1.6511
181263702	rs6775873	8.76527e-14	1.8217	-1.65089	1.54656e-05	4.88546	-1.65146	2.29154e-05	3.39405	-1.65031
181264122	rs6776298	3.45215e-15	-1.4121	-1.65148	1.58221e-07	0.12749	-1.47587	5.62137e-07	-0.463488	-1.50059
181264578	rs114352332	1.13788e-14	-1.87082	-4.78913e-10	9.62988e-08	-1.84492	-4.78913e-10	7.25339e-07	-1.70918	-4.78913e-10
181267657	rs73180443	2.39358e-13	1.17539	-4.78913e-10	6.20875e-07	0.0187569	-4.78913e-10	9.54565e-07	-1.43457	-4.78913e-10
181268302	rs62289978	5.06117e-15	-1.03582	-1.64516	2.43402e-07	0.614802	-1.53246	7.08967e-07	-0.180163	-1.55185
181269016	rs76938559	4.71996e-15	-1.10265	-1.64812	2.08112e-07	0.442811	-1.51711	6.14106e-07	-0.337894	-1.53776
181269043	rs6775284	3.14702e-15	-1.50491	-1.65121	1.30119e-07	-0.0562048	-1.48772	4.7614e-07	-0.618552	-1.51156
181269397	rs6788442	3.19687e-15	-1.48987	-1.65053	1.32602e-07	-0.025862	-1.49916	4.83321e-07	-0.59303	-1.52211
181270670	rs60644369	3.31599e-15	-1.88032	-1.22349	2.41597e-08	-1.9641	-1.26358	1.552e-07	-1.95222	-1.29888
181271872	rs6443744	2.83702e-15	-1.74029	-1.51953	1.15253e-07	-0.648587	-1.01666	5.74685e-07	-0.858414	-1.08359
181272114	rs57224030	3.99358e-15	-1.27173	-1.64616	1.62089e-07	0.0136052	-1.33783	5.17993e-07	-0.679375	-1.36649
181272192	rs144402705	1.41827e-14	-1.97609e-10	-1.65055	1.1711e-07	-1.97609e-10	-1.64926	7.69173e-07	-1.97609e-10	-1.65051
181272438	rs78034611	4.86412e-14	-0.418103	-4.78913e-10	2.27496e-07	-0.985242	-4.78913e-10	1.27331e-06	-1.14645	-4.78913e-10
181272465	rs9883966	3.04491e-15	-1.66199	-1.52711	1.31566e-07	-0.48562	-1.04725	6.04928e-07	-0.779269	-1.11144
181272496	rs16832543	2.65557e-15	-1.69122	-1.63469	8.85956e-08	-0.643168	-1.28512	3.78303e-07	-1.04227	-1.31786
181273107	rs116369490	4.69148e-14	-0.45424	-4.78913e-10	2.06949e-07	-1.0799	-4.78913e-10	1.13398e-06	-1.26233	-4.78913e-10
181273181	rs61401493	4.02251e-15	-1.26353	-1.64714	1.63048e-07	0.0274063	-1.34573	5.19867e-07	-0.668236	-1.37401
181273352	rs116777814	4.88406e-14	-0.414012	-4.78913e-10	2.13444e-07	-1.049	-4.78913e-10	1.1657e-06	-1.23475	-4.78913e-10
181276887	rs78656802	5.06641e-14	-0.377356	-4.78913e-10	2.35016e-07	-0.95272	-4.78913e-10	1.31179e-06	-1.11668	-4.78913e-10
181277913	rs6763311	2.7036e-15	-1.65876	-1.64923	8.65731e-08	-0.573552	-1.37783	3.672e-07	-0.983893	-1.40602
181278317	rs139222707	2.45958e-14	-1.97609e-10	-1.1	2.09418e-07	-1.97609e-10	-1.06804	1.39953e-06	-1.97609e-10	-1.05193
181278376	rs6443745	4.08651e-15	-1.2478	-1.64708	1.67491e-07	0.0537641	-1.34521	5.31323e-07	-0.646936	-1.37352
181278496	rs6443746	2.66041e-15	-1.67521	-1.64888	8.39076e-08	-0.608587	-1.37407	3.5783e-07	-1.01331	-1.40246
181278755	rs76632828	5.51386e-14	-0.292724	-4.78913e-10	2.51522e-07	-0.884843	-4.78913e-10	1.39607e-06	-1.05441	-4.78913e-10
181280007	rs16832551	4.03867e-15	-1.2561	-1.65056	1.58942e-07	0.0398694	-1.3837	5.06502e-07	-0.658168	-1.41013
181280047	rs73061213	2.64752e-15	-1.68079	-1.64816	8.2379e-08	-0.620563	-1.38048	3.51917e-07	-1.02334	-1.40908
181280297	rs16832554	4.03862e-15	-1.2561	-1.65057	1.57673e-07	0.0398694	-1.39172	5.02552e-07	-0.658168	-1.41796
181281265	rs62289980	2.63457e-14	-1.03127	-4.78913e-10	1.34427e-07	-1.51135	-4.78913e-10	5.62251e-07	-1.96387	-4.78913e-10
181282298	rs75261713	2.38693e-14	-1.12998	-4.78913e-10	3.5321e-07	-0.54531	-4.78913e-10	2.24337e-06	-0.580087	-4.78913e-10
181282573	rs16832560	3.88451e-15	-1.29525	-1.65033	1.49338e-07	-0.0261397	-1.38002	4.81926e-07	-0.711403	-1.40663
181283743	rs12497008	2.36513e-15	-1.89302	-1.54872	1.00755e-07	-0.183593	-1.61609	1.15752e-07	-1.95208	-1.5923
181284625	rs2291062	8.1485e-14	1.52708	-1.42923	9.30578e-06	4.15555	-1.42953	1.3465e-05	2.66516	-1.45313
181284914	rs139110825	1.47769e-14	-1.97609e-10	-1.60951	1.18756e-07	-1.97609e-10	-1.6353	7.84331e-07	-1.97609e-10	-1.63099
181285422	rs16832561	3.60125e-15	-1.37122	-1.65007	1.31566e-07	-0.156556	-1.37631	4.35628e-07	-0.815926	-1.40311
181287277	rs79737535	1.08307e-14	-1.92019	-4.78913e-10	1.98256e-07	-1.12281	-4.78913e-10	7.75149e-07	-1.64277	-4.78913e-10
181287324	rs16832564	3.67952e-15	-1.34922	-1.65057	1.35629e-07	-0.118449	-1.384	4.45829e-07	-0.785478	-1.41041
181287461	rs79628549	1.06082e-14	-1.94094	-4.78913e-10	1.80747e-07	-1.21528	-4.78913e-10	7.32532e-07	-1.69931	-4.78913e-10
181287685	rs114740285	6.85531e-14	-0.074965	-4.78913e-10	3.00074e-07	-0.708345	-4.78913e-10	1.64271e-06	-0.891723	-4.78913e-10
181287811	rs73061215	2.71154e-15	-1.95797	-1.34708	2.16203e-08	-1.96194	-1.37679	1.52138e-07	-1.86626	-1.40478
181288682	rs9875784	5.93818e-15	-1.14088	-1.38029	3.33481e-08	-1.4436	-1.46177	2.40608e-07	-1.22412	-1.58854
181288737	rs73061218	2.40988e-15	-1.77305	-1.64994	6.64509e-08	-0.829564	-1.38635	2.94336e-07	-1.19702	-1.41408
181290031	rs6769439	2.41875e-15	-1.89753	-1.52179	2.24879e-08	-1.74054	-1.55886	1.18627e-07	-1.95453	-1.5653
181290492	rs2338544	1.11211e-14	-1.89373	-4.78913e-10	1.06193e-07	-1.74712	-4.78913e-10	5.6858e-07	-1.95268	-4.78913e-10
181290855	rs55873887	1.59681e-14	-1.53198	-4.78913e-10	1.72817e-07	-1.26014	-4.78913e-10	8.69282e-07	-1.52816	-4.78913e-10
181290891	rs4854920	1.12784e-14	-1.87968	-4.78913e-10	1.03853e-07	-1.7694	-4.78913e-10	5.72703e-07	-1.94546	-4.78913e-10
181292389	rs75191032	6.54078e-15	-1.2021	-1.22242	2.46818e-08	-1.56305	-1.64325	1.64876e-07	-1.54638	-1.64425
181292423	rs75585123	1.72058e-13	2.17173	-1.32647	2.60037e-05	5.07305	-1.31943	3.65693e-05	3.55917	-1.34803
181293370	rs73180451	1.1483e-14	-1.24714	-0.61457	4.20344e-07	0.553664	-0.924964	6.42916e-06	1.4075	-0.934723
181293463	rs79879633	1.35927e-13	1.97389	-1.36434	2.01526e-05	4.8318	-1.33309	2.7036e-05	3.27002	-1.36092
181293580	rs142969166	1.45971e-14	-1.97609e-10	-1.62175	1.35755e-07	-1.97609e-10	-1.50152	8.91084e-07	-1.97609e-10	-1.50338
181294155	rs6443747	3.08792e-14	0.0716598	-0.94415	2.42638e-05	4.56354	-0.879172	6.11629e-06	1.42782	-1.00493
181294226	rs73061225	3.0492e-14	-1.97609e-10	-0.885109	1.9844e-07	-1.97609e-10	-1.12188	1.25635e-06	-1.97609e-10	-1.15986
181295788	rs78832581	1.56638e-14	0.0319818	-1.5832	2.32246e-07	0.672856	-1.63743	6.38208e-07	-0.20861	-1.62855
181295848	rs73180454	1.03574e-14	-1.96487	-4.78913e-10	8.59764e-08	-1.9583	-4.78913e-10	6.88783e-07	-1.7609	-4.78913e-10
181296292	rs73180455	4.87855e-13	1.88744	-4.78913e-10	1.40521e-06	0.835568	-4.78913e-10	1.34883e-06	-1.08883	-4.78913e-10
181296709	rs79798039	7.79248e-14	0.053171	-4.78913e-10	3.11587e-07	-0.670695	-4.78913e-10	2.35074e-06	-0.533335	-4.78913e-10
181297048	rs114608506	1.03227e-14	-1.96823	-4.78913e-10	8.66686e-08	-1.95028	-4.78913e-10	6.3921e-07	-1.83559	-4.78913e-10
181297295	rs6769562	1.61704e-14	0.0444211	-1.56381	2.24455e-07	0.623963	-1.62266	6.47288e-07	-0.212592	-1.61044
181297366	rs188028246	1.80502e-14	-1.97609e-10	-1.40941	1.29645e-07	-1.97609e-10	-1.54757	8.63802e-07	-1.97609e-10	-1.53448
181297473	rs12690590	2.52544e-15	-1.9348	-1.44135	2.63821e-08	-1.79654	-1.34314	1.3789e-07	-1.97086	-1.3985
181298524	rs77122555	1.74277e-14	0.117632	-1.56214	2.4411e-07	0.706945	-1.6217	6.93925e-07	-0.144164	-1.60929
181298565	rs7427829	2.53219e-15	-1.94481	-1.42867	2.67053e-08	-1.79184	-1.33568	1.38702e-07	-1.9713	-1.3922
181298758	rs56173166	2.78226e-14	-1.97609e-10	-0.976725	1.93456e-07	-1.97609e-10	-1.14732	1.24412e-06	-1.97609e-10	-1.16964
181298791	rs76014561	1.69942e-14	0.0884922	-1.5582	2.35217e-07	0.673937	-1.6258	6.72869e-07	-0.17141	-1.61286
181299414	rs80076035	1.66819e-14	0.0732399	-1.56149	2.32224e-07	0.656649	-1.62132	6.66014e-07	-0.185666	-1.60885
181299567	rs75072684	1.69519e-14	0.0926437	-1.56484	2.15573e-07	0.584171	-1.62325	6.29882e-07	-0.239151	-1.61114
181300494	rs146218906	1.51219e-14	-1.97609e-10	-1.58643	1.7158e-07	-1.97609e-10	-1.26733	1.13991e-06	-1.97609e-10	-1.25711
181301097	rs10937062	7.21542e-15	-0.703408	-1.62295	2.82201e-08	-1.47749	-1.59485	3.14435e-07	-0.948502	-1.59654
181301161	rs10937063	1.03606e-14	-1.96457	-4.78913e-10	8.54406e-08	-1.96455	-4.78913e-10	5.58264e-07	-1.97099	-4.78913e-10
181301166	rs59515788	1.83406e-14	0.151523	-1.54498	2.61203e-07	0.758355	-1.60543	7.42166e-07	-0.0963545	-1.5899
181301434	rs59516818	1.6969e-14	0.0794704	-1.55066	2.27961e-07	0.628852	-1.61205	6.80149e-07	-0.175746	-1.59776
181302227	rs142963396	3.10701e-14	-1.97609e-10	-0.866328	2.0471e-07	-1.97609e-10	-1.09078	1.34064e-06	-1.97609e-10	-1.09492
181303532	rs74571695	1.69388e-14	0.0794704	-1.55244	2.27708e-07	0.628852	-1.61316	6.79268e-07	-0.175746	-1.59906
181303702	rs7430555	1.69388e-14	0.0794704	-1.55244	2.27708e-07	0.628852	-1.61316	6.79268e-07	-0.175746	-1.59906
181304172	rs143197812	1.79526e-14	0.139362	-1.5542	2.43315e-07	0.696236	-1.61425	7.17522e-07	-0.119676	-1.60034
181305119	rs141678311	6.83856e-14	-0.0774107	-4.78913e-10	2.68141e-07	-0.820859	-4.78913e-10	1.90675e-06	-0.742667	-4.78913e-10
181305465	rs4855033	2.66106e-15	-1.92022	-1.40362	2.73143e-08	-1.79898	-1.30598	1.42932e-07	-1.96823	-1.36523
181305503	rs4854921	2.63682e-15	-1.92641	-1.40659	2.75444e-08	-1.78709	-1.30948	1.42271e-07	-1.96967	-1.36841
181305996	rs7429703	1.73772e-14	0.108538	-1.55595	2.34771e-07	0.661569	-1.61533	6.96226e-07	-0.148541	-1.60161
181306669	rs7430197	3.26076e-14	-1.97609e-10	-0.818029	2.22152e-07	-1.97609e-10	-1.00901	1.42451e-06	-1.97609e-10	-1.03424
181307219	rs13068871	2.56639e-15	-1.94493	-1.41515	2.59003e-08	-1.89591	-1.26221	2.39421e-07	-1.48923	-1.32836
181307468	rs149077809	1.73472e-14	0.108538	-1.55768	2.34521e-07	0.661569	-1.6164	6.95356e-07	-0.148541	-1.60286
181307548	rs143086381	1.09897e-14	-1.27083	-0.634778	1.22353e-07	-0.0332074	-1.57226	8.69175e-07	0.06893	-1.59721
181308011	rs139391314	1.49354e-14	-1.97609e-10	-1.59884	1.56303e-07	-1.97609e-10	-1.36058	1.03701e-06	-1.97609e-10	-1.35172
181308379	rs112126546	1.82416e-14	0.160529	-1.5594	2.48379e-07	0.720024	-1.61744	7.29153e-07	-0.0998473	-1.60409
181308858	rs7620465	5.46934e-15	-1.58961	-1.0138	1.88497e-08	-1.96347	-1.51241	1.24748e-07	-1.93123	-1.53829
181308916	rs7642475	1.15706e-14	-0.662017	-1.19209	3.87698e-08	-1.53374	-1.22099	4.03152e-07	-1.05502	-1.24149
181308997	rs7620577	1.95336e-14	0.160529	-1.49097	2.62081e-07	0.720024	-1.56374	7.7549e-07	-0.0998473	-1.54248
181309473	rs4855034	1.79251e-14	0.144897	-1.56127	2.43777e-07	0.702457	-1.61858	7.17591e-07	-0.114492	-1.60543
181309561	rs3964729	2.61854e-15	-1.93219	-1.40776	2.78464e-08	-1.7748	-1.31087	1.41943e-07	-1.97072	-1.36967
181310372	rs75541400	1.12379e-14	-1.23881	-0.644468	1.29101e-07	0.0231694	-1.57495	9.27481e-07	0.136079	-1.59943
181310404	rs79655699	1.9363e-14	0.222059	-1.56127	2.65841e-07	0.789103	-1.61858	7.71411e-07	-0.0421695	-1.60543
181310591	rs9854461	6.93913e-15	-0.726826	-1.63857	2.72724e-08	-1.48655	-1.61995	2.96348e-07	-0.982972	-1.62132
181310662	rs77950386	1.79251e-14	0.144897	-1.56127	2.43777e-07	0.702457	-1.61858	7.17591e-07	-0.114492	-1.60543
181311082	rs74583045	1.03867e-14	-1.27778	-0.684268	1.19339e-07	-0.0447753	-1.58563	8.49558e-07	0.0570608	-1.60817
181311567	rs9839776	2.25426e-15	-1.93658	-1.55317	2.2568e-08	-1.76459	-1.53125	1.17159e-07	-1.97128	-1.561
181311585	rs6797094	6.81062e-15	-0.744687	-1.6394	2.68157e-08	-1.49768	-1.62571	2.90061e-07	-0.998883	-1.62685
181311915	rs9844139	2.59766e-15	-1.93106	-1.41691	2.74773e-08	-1.77732	-1.32169	1.40579e-07	-1.97054	-1.37951
181312192	rs9844882	2.59015e-15	-1.92814	-1.42271	2.71195e-08	-1.78353	-1.32859	1.39775e-07	-1.97002	-1.38577
181313659	rs73061246	3.21952e-14	-1.97609e-10	-0.830757	2.19685e-07	-1.97609e-10	-1.02018	1.409e-06	-1.97609e-10	-1.04519
181313912	rs74285510	1.89456e-14	0.190393	-1.55139	2.58121e-07	0.753565	-1.61251	7.54203e-07	-0.0718601	-1.5983
181316967	rs150666970	1.66215e-14	0.0881572	-1.58003	2.27799e-07	0.638632	-1.62254	6.77567e-07	-0.167617	-1.6097
181317241	rs143681139	2.00175e-14	0.222059	-1.52803	2.74405e-07	0.789103	-1.58687	8.00625e-07	-0.0421695	-1.56826
181317659	rs76812636	1.94983e-14	0.190393	-1.52264	2.62974e-07	0.753565	-1.59388	7.70557e-07	-0.0718601	-1.57685
181317914	rs78363889	1.91981e-14	0.190393	-1.53816	2.61142e-07	0.753565	-1.60087	7.64572e-07	-0.0718601	-1.58465
181318361	rs76971514	1.58267e-14	0.021283	-1.56216	2.02577e-07	0.520424	-1.62168	6.48881e-07	-0.2113	-1.60927
181319259	rs147580090	2.72319e-13	1.3044	-4.78913e-10	1.97348e-07	-1.12741	-4.78913e-10	3.30383e-06	-0.192984	-4.78913e-10
181319286	rs7613532	6.83441e-15	-0.929655	-1.45095	2.71909e-08	-1.59698	-1.51251	2.96945e-07	-1.08091	-1.52137
181319332	rs79232365	1.30941e-14	-1.21248	-0.517931	1.54029e-07	0.0664561	-1.44169	1.10462e-06	0.180564	-1.46913
181319640	rs113277715	1.57543e-14	0.00617568	-1.55164	2.00421e-07	0.503527	-1.61548	6.44436e-07	-0.225497	-1.60195
181319659	rs13067618	2.30182e-15	-1.91597	-1.5529	2.07602e-08	-1.8347	-1.54464	1.17118e-07	-1.95949	-1.57315
181319690	rs113388712	1.56611e-14	0.00617568	-1.55757	1.99716e-07	0.503527	-1.619	6.41767e-07	-0.225497	-1.6061
181319939	rs114910465	2.07589e-15	-1.92786	-1.64432	1.72201e-08	-1.93745	-1.62884	1.26102e-07	-1.82658	-1.63215
181320163	rs61432191	2.12334e-15	-1.93569	-1.6139	1.71091e-08	-1.92298	-1.64978	1.25196e-07	-1.81535	-1.65059
181320396	rs6414490	5.32324e-15	-1.60817	-1.02232	1.92968e-08	-1.96465	-1.48779	1.29733e-07	-1.92153	-1.50882
181320679	rs6443748	1.29139e-14	-1.62812	-0.116156	2.89241e-08	-1.95077	-1.09693	1.82781e-07	-1.94293	-1.1446
181320817	rs76782611	1.68042e-14	0.0364494	-1.51739	2.06079e-07	0.53738	-1.62149	6.57252e-07	-0.197044	-1.61071
181320970	rs75824135	1.66066e-14	0.0364494	-1.52922	2.04959e-07	0.53738	-1.62694	6.53058e-07	-0.197044	-1.61711
181321140	rs79980961	1.66066e-14	0.0364494	-1.52922	2.04959e-07	0.53738	-1.62694	6.53058e-07	-0.197044	-1.61711
181321265	rs6443749	1.26972e-14	-1.60896	-0.152228	2.65167e-08	-1.95517	-1.17943	1.69125e-07	-1.93721	-1.22797
181321579	rs79748014	3.32105e-14	-1.97609e-10	-0.799709	1.86357e-07	-1.97609e-10	-1.18471	1.19963e-06	-1.97609e-10	-1.20605
181322339	rs75304040	1.61947e-14	0.0364494	-1.55434	2.08406e-07	0.53738	-1.61027	6.66971e-07	-0.197044	-1.59603
181322527	rs79750838	1.63616e-14	0.0501496	-1.55779	2.11149e-07	0.552692	-1.6125	6.73864e-07	-0.184164	-1.59863
181322701	rs111637271	1.61667e-14	0.0364494	-1.55607	2.08172e-07	0.53738	-1.61139	6.661e-07	-0.197044	-1.59734
181322733	rs142060736	1.25032e-14	-1.227	-0.549592	1.48386e-07	0.042623	-1.45518	1.06443e-06	0.156071	-1.48169
181322751	rs113690129	1.21777e-14	-1.227	-0.575969	1.46184e-07	0.042623	-1.47013	1.05033e-06	0.156071	-1.49503
181324494	rs9842957	2.59943e-15	-1.86025	-1.48703	2.21959e-08	-1.96366	-1.34881	2.92251e-07	-1.21191	-1.4063
181324890	rs72497172	1.67977e-14	0.0835715	-1.5649	2.05585e-07	0.53053	-1.61704	5.91592e-07	-0.309066	-1.60394
181324894	rs34977120	2.01852e-15	-1.95717	-1.64304	1.92941e-08	-1.90798	-1.54459	1.44453e-07	-1.77094	-1.55193
181325216	rs73883949	2.70507e-14	-1.97609e-10	-1.00486	1.68246e-07	-1.97609e-10	-1.28695	1.08907e-06	-1.97609e-10	-1.30275
181325717	rs34160463	1.02876e-14	-1.97163	-4.78913e-10	1.06405e-07	-1.74512	-4.78913e-10	5.72476e-07	-1.94585	-4.78913e-10
181325772	rs6414491	5.30249e-15	-1.58031	-1.05409	1.88288e-08	-1.96604	-1.51094	1.25836e-07	-1.92856	-1.53228
181326187	rs78648766	1.14848e-14	-0.263942	-1.59761	1.17486e-07	-0.00668911	-1.63937	3.53283e-07	-0.796305	-1.63225
181326645	rs62289983	1.04207e-14	-1.95878	-4.78913e-10	9.26556e-08	-1.88348	-4.78913e-10	6.50115e-07	-1.81867	-4.78913e-10
181326825	rs79496189	1.63937e-14	0.069846	-1.57552	2.00308e-07	0.515382	-1.6279	5.7601e-07	-0.321409	-1.61829
181327538	rs142484523	8.10451e-14	-1.97609e-10	0.0924329	1.27506e-07	-1.97609e-10	-1.56421	8.24872e-07	-1.97609e-10	-1.58059
181328435	rs9818320	2.58333e-15	-1.83652	-1.51697	2.09973e-08	-1.97085	-1.39713	3.00359e-07	-1.14081	-1.45003
181328764	rs79133454	1.52259e-14	-1.57958	-4.78913e-10	1.58364e-07	-1.34748	-4.78913e-10	9.54543e-07	-1.43459	-4.78913e-10
181329682	rs6443750	1.05315e-14	-1.9482	-4.78913e-10	9.21774e-08	-1.88866	-4.78913e-10	6.02326e-07	-1.89502	-4.78913e-10
181329833	rs116281562	1.28206e-14	-1.75152	-4.78913e-10	1.40292e-07	-1.46864	-4.78913e-10	6.72426e-07	-1.78493	-4.78913e-10
181330688	rs9290723	2.53374e-15	-1.82524	-1.54764	2.09341e-08	-1.97147	-1.39952	3.08933e-07	-1.11317	-1.44953
181330701	rs73883951	2.74683e-14	-1.97609e-10	-0.98954	1.79911e-07	-1.97609e-10	-1.21991	1.16167e-06	-1.97609e-10	-1.23821
181331542	rs34204232	1.03575e-14	-1.96486	-4.78913e-10	9.92424e-08	-1.81481	-4.78913e-10	5.61544e-07	-1.96513	-4.78913e-10
181331916	rs80187806	1.56544e-14	-1.55182	-4.78913e-10	1.07234e-07	-1.73736	-4.78913e-10	6.35326e-07	-1.84168	-4.78913e-10
181333513	rs4103351	1.03983e-14	-1.83029	-0.130645	4.43451e-08	-1.52497	-1.09541	2.02136e-07	-1.83993	-1.14695
181334193	rs73061265	1.43991e-14	-1.16885	-0.466551	1.69128e-07	0.137545	-1.41926	1.21347e-06	0.253599	-1.44818
181334376	rs73180474	1.44784e-14	-1.62991	-4.78913e-10	1.85656e-07	-1.18848	-4.78913e-10	2.05367e-06	-0.668441	-4.78913e-10
181334964	rs6443751	2.1675e-15	-1.96476	-1.56424	1.67052e-08	-1.96561	-1.63104	1.12488e-07	-1.94159	-1.63138
181335285	rs144530943	5.24534e-14	-1.97609e-10	-0.342647	3.83023e-07	-1.97609e-10	-0.464277	2.47926e-06	-1.97609e-10	-0.480106
181335509	rs6803277	3.88705e-15	-1.29453	-1.6504	3.82559e-08	-1.32985	-1.43823	1.57041e-07	-1.8256	-1.41371
181335796	rs28712864	2.30083e-14	0.254279	-1.421	1.19544e-07	-0.363134	-1.26555	4.63032e-06	1.39369	-1.24913
181336751	rs75990316	1.09266e-14	-1.91137	-4.78913e-10	2.14675e-07	-1.04325	-4.78913e-10	7.96665e-07	-1.61539	-4.78913e-10
181337070	rs34417062	3.4664e-14	0.562651	-1.31952	1.47518e-07	-0.251479	-1.16694	7.0299e-06	1.71239	-1.15028
181338494	rs9823623	3.4416e-14	0.600224	-1.36428	1.45455e-07	-0.2205	-1.212	7.0296e-06	1.75766	-1.1956
181339395	rs13081234	2.70064e-14	0.364862	-1.37136	1.23828e-07	-0.363446	-1.23003	5.6741e-06	1.56232	-1.21448
181339662	rs76637803	3.22306e-14	-1.97609e-10	-0.829658	2.19586e-07	-1.97609e-10	-1.02063	1.40341e-06	-1.97609e-10	-1.04917
181339765	rs13082254	2.95341e-14	0.484478	-1.40151	1.25136e-07	-0.315775	-1.2672	5.77612e-06	1.61801	-1.25234
181340141	rs13086529	5.59171e-14	1.14391	-1.42261	2.12073e-07	0.229502	-1.28495	2.23796e-05	2.99003	-1.26995
181340709	rs6443752	5.51769e-14	-0.292029	-4.78913e-10	3.04522e-07	-0.69363	-4.78913e-10	2.99875e-06	-0.289872	-4.78913e-10
181341470	rs77070284	3.34883e-14	-0.791377	-4.78913e-10	1.78372e-07	-1.2285	-4.78913e-10	1.07811e-06	-1.31286	-4.78913e-10
181341635	rs78465504	3.4386e-14	-0.764925	-4.78913e-10	1.82161e-07	-1.20748	-4.78913e-10	1.09967e-06	-1.29306	-4.78913e-10
181342108	rs10212364	5.6709e-14	1.24385	-1.50849	1.94354e-07	0.275096	-1.41779	9.394e-06	2.25299	-1.40099
181342415	rs9845058	5.15967e-15	-1.27529	-1.38641	5.62859e-08	-1.6531	-0.728826	4.51783e-07	-1.51723	-0.665387
181342869	rs146354982	1.86468e-14	-1.97609e-10	-1.3769	2.12273e-07	-1.97609e-10	-1.0545	1.42819e-06	-1.97609e-10	-1.03166
181343701	rs9290724	2.4493e-15	-1.90684	-1.49994	3.18381e-08	-1.84851	-1.1032	3.00335e-07	-1.51481	-1.07611
181344253	rs6443753	4.06865e-15	-1.28916	-1.61011	4.23318e-08	-1.61246	-1.05437	3.57479e-07	-1.44554	-0.971209
181344496	rs9290725	5.14887e-14	1.17962	-1.54083	1.77761e-07	0.221458	-1.45339	8.41369e-06	2.17932	-1.43753
181344527	rs138045512	3.82283e-14	-0.658997	-4.78913e-10	1.98272e-07	-1.12273	-4.78913e-10	1.19125e-06	-1.21307	-4.78913e-10
181344912	rs6443754	2.42769e-15	-1.90277	-1.51286	3.15107e-08	-1.84293	-1.11911	2.98346e-07	-1.50413	-1.09344
181345020	rs6443755	2.38317e-15	-1.90684	-1.52731	3.04491e-08	-1.84851	-1.14781	2.86627e-07	-1.51481	-1.12283
181346209	rs6443756	2.39404e-15	-1.91828	-1.51131	3.09321e-08	-1.8645	-1.11608	2.86966e-07	-1.54612	-1.09034
181346499	rs6798994	4.52663e-15	-1.3762	-1.41639	5.10674e-08	-1.72008	-0.759149	4.03627e-07	-1.598	-0.697335
181346790	rs9838604	2.41903e-15	-1.92364	-1.49556	3.20354e-08	-1.85983	-1.08571	2.84925e-07	-1.58435	-1.05925
181346937	rs9842371	3.13408e-15	-1.57407	-1.58617	3.63402e-08	-1.53402	-1.28543	3.73545e-07	-1.10903	-1.26375
181348250	rs116556878	7.91677e-14	0.0689951	-4.78913e-10	1.45213e-06	0.868416	-4.78913e-10	4.39321e-06	0.0919939	-4.78913e-10
181349040	rs115882571	3.81244e-14	-0.661719	-4.78913e-10	1.88768e-07	-1.17185	-4.78913e-10	1.09698e-06	-1.2955	-4.78913e-10
181349219	rs61694877	4.32877e-14	1.02947	-1.56418	1.51985e-07	0.0965038	-1.48509	6.85008e-06	2.00673	-1.47053
181349281	rs9853606	2.42012e-15	-1.91828	-1.50047	3.15882e-08	-1.8645	-1.09509	2.93198e-07	-1.54612	-1.06885
181349392	rs9873743	2.41252e-15	-1.91828	-1.50362	3.13975e-08	-1.8645	-1.10115	2.91386e-07	-1.54612	-1.07505
181349613	rs28385478	4.34346e-14	1.02947	-1.56079	1.52696e-07	0.0965038	-1.48043	6.88347e-06	2.00673	-1.46567
181349714	rs28597681	4.43797e-14	1.051	-1.56079	1.5545e-07	0.114381	-1.48043	7.05617e-06	2.03151	-1.46567
181350353	rs6769626	2.43681e-15	-1.91459	-1.49729	3.1947e-08	-1.85929	-1.089	2.98089e-07	-1.53581	-1.06262
181350822	rs56981758	1.96352e-14	-1.97609e-10	-1.32525	1.51595e-07	-1.97609e-10	-1.39116	9.79616e-07	-1.97609e-10	-1.40866
181351181	rs74435201	4.38558e-14	-0.521666	-4.78913e-10	2.21572e-07	-1.01162	-4.78913e-10	1.32342e-06	-1.10785	-4.78913e-10
181351514	rs144845678	1.03215e-14	-1.96835	-4.78913e-10	1.7912e-07	-1.22432	-4.78913e-10	6.35487e-07	-1.84143	-4.78913e-10
181351544	rs6800420	2.39106e-15	-1.91078	-1.52006	3.09924e-08	-1.85396	-1.12467	2.90567e-07	-1.52537	-1.09862
181352573	rs9870296	4.71347e-15	-1.40993	-1.34222	5.80163e-08	-1.7322	-0.619449	4.64726e-07	-1.60132	-0.553051
181353699	rs9837662	3.28089e-15	-1.52912	-1.58534	3.74388e-08	-1.51346	-1.27621	4.17344e-07	-1.00809	-1.25382
181354483	rs9842796	2.48564e-15	-1.89797	-1.49407	3.31874e-08	-1.8364	-1.07381	3.16568e-07	-1.49174	-1.04654
181355299	rs116159306	4.34992e-14	-0.529831	-4.78913e-10	2.09404e-07	-1.06811	-4.78913e-10	1.20709e-06	-1.19986	-4.78913e-10
181355783	rs6443757	2.29732e-15	-1.91609	-1.55475	2.87374e-08	-1.85741	-1.19677	2.73364e-07	-1.51248	-1.17254
181355889	rs9882028	3.36124e-15	-1.50837	-1.58189	3.85503e-08	-1.49235	-1.26806	4.33893e-07	-0.977583	-1.24544
181356689	rs76449446	1.58636e-14	-1.53855	-4.78913e-10	1.12335e-07	-1.69089	-4.78913e-10	8.82976e-07	-1.51252	-4.78913e-10
181357381	rs116558282	4.32934e-14	-0.534574	-4.78913e-10	2.0862e-07	-1.07186	-4.78913e-10	1.20291e-06	-1.20333	-4.78913e-10
181359231	rs7355851	5.20638e-14	1.10071	-1.45082	2.02632e-07	0.231827	-1.33281	7.89934e-06	1.99288	-1.31417
181360176	rs9828446	5.03275e-15	-1.43758	-1.24902	6.72201e-08	-1.75013	-0.454269	5.38764e-07	-1.62371	-0.382834
181361312	rs7426901	5.01769e-14	1.06625	-1.45327	1.962e-07	0.202656	-1.3359	7.57185e-06	1.95372	-1.31735
181361973	rs6792477	5.03807e-15	-1.44665	-1.2389	6.80033e-08	-1.75596	-0.43686	5.44511e-07	-1.63102	-0.364915
181362327	rs6443758	1.12945e-14	-1.87826	-4.78913e-10	8.88759e-08	-1.92513	-4.78913e-10	6.46834e-07	-1.82373	-4.78913e-10
181362999	rs114722038	4.41807e-14	-0.514286	-4.78913e-10	2.11999e-07	-1.05579	-4.78913e-10	1.22091e-06	-1.18847	-4.78913e-10
181364589	rs6414493	3.44842e-15	-1.47907	-1.58559	4.05663e-08	-1.43072	-1.27872	4.35668e-07	-0.96373	-1.25521
181365474	rs6803157	4.97295e-15	-1.46543	-1.23313	6.8656e-08	-1.76794	-0.415329	5.48746e-07	-1.64612	-0.342069
181365583	rs146929843	7.7521e-14	0.0479759	-4.78913e-10	3.61561e-07	-0.521942	-4.78913e-10	4.23632e-06	0.0556274	-4.78913e-10
181366067	rs78376699	4.50642e-14	-0.494485	-4.78913e-10	2.15356e-07	-1.04008	-4.78913e-10	1.23878e-06	-1.17394	-4.78913e-10
181367024	rs57968739	5.78704e-14	1.16859	-1.41295	2.07078e-07	0.221529	-1.30081	9.78512e-06	2.19148	-1.29868
181367377	rs76965881	4.11094e-14	-0.586337	-4.78913e-10	2.00267e-07	-1.11272	-4.78913e-10	1.15838e-06	-1.24105	-4.78913e-10
181368077	rs9823068	4.64365e-15	-1.48301	-1.28406	6.22904e-08	-1.77903	-0.501538	4.97709e-07	-1.66018	-0.425627
181368431	rs7617815	5.4759e-14	1.07142	-1.37105	2.00824e-07	0.14045	-1.25039	9.20236e-06	2.07949	-1.24809
181368790	rs6443759	5.20847e-14	-0.349702	-4.78913e-10	2.37069e-07	-0.944023	-4.78913e-10	1.25437e-06	-1.16144	-4.78913e-10
181368797	rs73180488	1.99141e-14	-1.31115	-4.78913e-10	1.38313e-07	-1.48285	-4.78913e-10	8.78488e-07	-1.51762	-4.78913e-10
181368853	rs9865240	4.64124e-15	-1.46543	-1.30216	6.2118e-08	-1.76794	-0.515403	5.00636e-07	-1.64612	-0.433827
181369603	rs141219540	1.21457e-14	-1.80559	-4.78913e-10	1.02509e-07	-1.78242	-4.78913e-10	8.48013e-07	-1.55293	-4.78913e-10
181369675	rs150925732	2.53787e-15	-1.86754	-1.5037	2.72379e-08	-1.511	-1.59676	4.80311e-07	-0.538066	-1.58332
181369774	rs140676139	1.83377e-12	-1.97609e-10	3.21156	1.19967e-06	-1.97609e-10	0.677432	6.70053e-06	-1.97609e-10	0.514119
181370066	rs9968166	5.1987e-14	-0.351579	-4.78913e-10	2.23959e-07	-1.00091	-4.78913e-10	1.2633e-06	-1.15434	-4.78913e-10
181370182	rs9871081	4.08937e-15	-1.34441	-1.54977	2.2661e-08	-1.67858	-1.61315	1.71896e-07	-1.5532	-1.59573
181370904	rs73061567	3.96284e-15	-1.37363	-1.55199	2.22459e-08	-1.69844	-1.61177	1.68132e-07	-1.577	-1.59408
181371116	rs66715101	6.34556e-14	1.28616	-1.43839	2.25394e-07	0.328043	-1.32257	1.12679e-05	2.35215	-1.31826
181371454	rs28650487	2.46671e-15	-1.92881	-1.47088	1.79741e-08	-1.87302	-1.65042	1.64951e-07	-1.5387	-1.65148
181371674	rs57362482	9.33234e-15	-0.469489	-1.5996	5.64858e-08	-0.835813	-1.54257	1.66755e-06	0.66311	-1.53982
181371823	rs73061572	4.18575e-15	-1.31349	-1.5574	2.32619e-08	-1.65733	-1.60823	1.77348e-07	-1.52788	-1.58983
181372001	rs6784538	4.37992e-15	-1.25153	-1.57401	2.4128e-08	-1.63339	-1.59561	1.84134e-07	-1.50524	-1.57492
181372008	rs6808295	4.38853e-15	-1.25153	-1.57205	2.40883e-08	-1.63339	-1.59726	1.83779e-07	-1.50524	-1.57685
181372172	rs6784562	3.768e-15	-1.37107	-1.60496	2.35905e-08	-1.68946	-1.56207	1.84264e-07	-1.54312	-1.53633
181372482	rs35392718	6.12145e-14	1.24513	-1.43332	2.19136e-07	0.293595	-1.31628	1.08158e-05	2.30487	-1.31193
181372929	rs75892360	4.13544e-14	-0.580395	-4.78913e-10	2.01207e-07	-1.10804	-4.78913e-10	1.16339e-06	-1.23673	-4.78913e-10
181373135	rs12634701	2.12362e-14	-1.97609e-10	-1.24687	2.03234e-07	-1.97609e-10	-1.09802	1.41264e-06	-1.97609e-10	-1.0426
181373702	rs3923072	4.00783e-15	-1.3762	-1.53812	2.20299e-08	-1.70018	-1.6198	1.66155e-07	-1.57909	-1.60381
181373723	rs73180491	9.77477e-14	0.279817	-4.78913e-10	4.68309e-07	-0.263246	-4.78913e-10	8.21955e-07	-1.58414	-4.78913e-10
181374447	rs6791873	4.23528e-14	-0.55654	-4.78913e-10	2.05029e-07	-1.08922	-4.78913e-10	1.18377e-06	-1.21936	-4.78913e-10
181375381	rs3923173	4.13203e-15	-1.33753	-1.54627	2.27912e-08	-1.67387	-1.61213	1.73052e-07	-1.54758	-1.59466
181375424	rs115003245	4.54993e-14	-0.484877	-4.78913e-10	2.17006e-07	-1.03245	-4.78913e-10	1.24756e-06	-1.16687	-4.78913e-10
181375474	rs3923172	4.08186e-15	-1.3762	-1.51982	2.18406e-08	-1.70018	-1.62843	1.6438e-07	-1.57909	-1.61455
181375742	rs76168255	4.35776e-14	-0.52803	-4.78913e-10	2.09703e-07	-1.06668	-4.78913e-10	1.20868e-06	-1.19854	-4.78913e-10
181376040	rs6773690	8.96344e-15	-0.494088	-1.61533	3.96944e-08	-1.1903	-1.54086	3.2437e-07	-1.00129	-1.51265
181376235	rs9837502	9.41116e-15	-0.448219	-1.61246	4.09708e-08	-1.16151	-1.53801	3.18415e-07	-1.02265	-1.50982
181376666	rs4499648	2.33892e-15	-1.81511	-1.63777	1.8978e-08	-1.96191	-1.50718	1.34608e-07	-1.91686	-1.47659
181376675	rs4327434	2.39791e-15	-1.78941	-1.63856	1.91642e-08	-1.95477	-1.50456	1.3712e-07	-1.90126	-1.47371
181378084	rs4282105	1.13002e-14	-1.87776	-4.78913e-10	8.50746e-08	-1.96885	-4.78913e-10	7.75893e-07	-1.64181	-4.78913e-10
181378350	rs6800127	2.21393e-15	-1.87041	-1.63739	1.83931e-08	-1.96337	-1.53703	1.89927e-07	-1.5034	-1.54578
181378692	rs4855035	5.43721e-15	-1.28557	-1.32374	3.45779e-08	-1.40321	-1.46595	1.06638e-06	0.152918	-1.47671
181378930	rs77356515	1.84997e-14	-0.00879239	-1.37603	1.40011e-07	0.0546669	-1.52532	1.31954e-06	0.427147	-1.53793
181378992	rs4133078	1.36055e-14	-1.6921	-4.78913e-10	1.10081e-07	-1.71116	-4.78913e-10	2.04195e-06	-0.674164	-4.78913e-10
181380708	rs11924735	1.0715e-14	-0.505494	-1.42543	1.02616e-07	-0.21368	-1.5677	3.02336e-06	1.29602	-1.57771
181382455	rs115066884	1.02889e-14	-1.97151	-4.78913e-10	9.92439e-08	-1.81479	-4.78913e-10	6.03608e-07	-1.8929	-4.78913e-10
181382925	rs143760921	1.93682e-14	-1.33894	-4.78913e-10	6.15931e-07	0.0107622	-4.78913e-10	2.3904e-06	-0.516606	-4.78913e-10
181382950	rs9836348	1.55434e-14	0.0272906	-1.58623	1.31733e-07	-0.208316	-1.32328	1.13066e-06	0.0264388	-1.2917
181383366	rs11927844	1.15649e-14	-0.413439	-1.44116	1.19536e-07	-0.0515942	-1.57717	3.83555e-06	1.54282	-1.58658
181383531	rs6804544	1.07165e-14	-0.452732	-1.47805	1.11027e-07	-0.104223	-1.59837	3.46109e-06	1.45979	-1.60628
181383961	rs140981360	1.04255e-14	-1.95832	-4.78913e-10	8.83953e-08	-1.93055	-4.78913e-10	5.71461e-07	-1.94763	-4.78913e-10
181384818	rs55690552	1.13586e-14	-1.8726	-4.78913e-10	8.48721e-08	-1.97123	-4.78913e-10	6.00772e-07	-1.89761	-4.78913e-10
181385359	rs57466566	4.06427e-14	0.855804	-1.45356	7.52989e-07	1.79614	-1.58446	2.57414e-06	1.15083	-1.59338
181385676	rs4855036	1.62902e-14	-1.97609e-10	-1.51201	1.54505e-07	-1.97609e-10	-1.37215	1.02005e-06	-1.97609e-10	-1.36821
181386530	rs4558808	2.25865e-15	-1.8369	-1.65091	1.87808e-08	-1.93573	-1.54381	1.2162e-07	-1.96352	-1.5314
181387146	rs80318295	4.11239e-13	3.08112	-1.36452	1.64172e-06	2.46294	-1.47182	2.36986e-05	3.26196	-1.48461
181387240	rs4854922	1.50179e-14	0.0298173	-1.62315	1.20638e-07	-0.210721	-1.40886	1.10264e-06	0.0908124	-1.38117
181388194	rs78081751	1.44657e-14	-1.97609e-10	-1.6308	1.21139e-07	-1.97609e-10	-1.61544	7.99778e-07	-1.97609e-10	-1.61149
181389302	rs79373861	1.57134e-14	-1.97609e-10	-1.54806	1.24471e-07	-1.97609e-10	-1.5883	8.06983e-07	-1.97609e-10	-1.60252
181389743	rs61689356	4.22075e-14	0.903505	-1.46348	8.7179e-07	1.94835	-1.59018	3.03627e-06	1.32126	-1.5987
181389887	rs143297947	1.20978e-14	-1.80955	-4.78913e-10	1.01297e-07	-1.79432	-4.78913e-10	9.21824e-07	-1.46947	-4.78913e-10
181390484	rs147892875	2.13501e-14	-1.24151	-4.78913e-10	7.29895e-07	0.180527	-4.78913e-10	2.766e-06	-0.370664	-4.78913e-10
181390972	rs77753232	2.12922e-15	-1.94514	-1.60168	1.74151e-08	-1.90357	-1.65147	1.21928e-07	-1.84092	-1.65147
181391059	rs147035775	5.24075e-14	-0.343524	-4.78913e-10	1.43642e-06	0.857533	-4.78913e-10	3.25815e-06	-0.206909	-4.78913e-10
181392520	rs66492443	2.12475e-15	-1.97062	-1.57829	1.71978e-08	-1.92726	-1.64033	1.12979e-07	-1.9329	-1.63572
181393781	rs76317796	1.48747e-12	-1.97609e-10	3.00226	1.35024e-06	-1.97609e-10	0.795665	7.83761e-06	-1.97609e-10	0.670866
181394310	rs79693747	1.46948e-14	-1.97609e-10	-1.61508	1.36023e-07	-1.97609e-10	-1.49955	9.00262e-07	-1.97609e-10	-1.49314
181394551	rs10937065	1.16445e-14	-0.334821	-1.51292	1.17723e-07	-0.0272384	-1.6168	3.71895e-06	1.5485	-1.62312
181395175	rs76953462	1.49938e-14	-1.97609e-10	-1.59494	1.20784e-07	-1.97609e-10	-1.61837	7.86164e-07	-1.97609e-10	-1.62866
181395295	rs116626115	1.24431e-14	-1.7814	-4.78913e-10	9.20566e-08	-1.88997	-4.78913e-10	6.92435e-07	-1.75561	-4.78913e-10
181396717	rs117926559	2.24537e-14	-1.97609e-10	-1.19112	2.2102e-07	-1.97609e-10	-1.01412	1.45015e-06	-1.97609e-10	-1.0164
181397086	rs142426185	1.02977e-14	-1.97065	-4.78913e-10	8.87643e-08	-1.92639	-4.78913e-10	5.57943e-07	-1.97157	-4.78913e-10
181398630	rs78418354	1.63243e-14	-1.97609e-10	-1.50992	1.28747e-07	-1.97609e-10	-1.55452	8.31129e-07	-1.97609e-10	-1.57304
181399019	rs149770414	1.78054e-14	-1.97609e-10	-1.42307	1.42987e-07	-1.97609e-10	-1.44962	9.1451e-07	-1.97609e-10	-1.47743
181399915	rs114683761	1.99617e-14	-1.30876	-4.78913e-10	1.71884e-07	-1.26555	-4.78913e-10	5.58087e-07	-1.97131	-4.78913e-10
181400102	rs11923447	6.60164e-14	1.53533	-1.648	6.01709e-07	1.58049	-1.59309	4.2625e-06	1.65775	-1.59597
181400935	rs77685909	7.27977e-14	1.62473	-1.63962	6.7564e-07	1.67046	-1.56717	4.78815e-06	1.74869	-1.57061
181401005	rs13092271	4.05091e-15	-1.25219	-1.65144	2.8519e-08	-1.41302	-1.64878	2.87853e-07	-0.983586	-1.64979
181401170	rs6763968	1.07891e-14	-1.92404	-4.78913e-10	8.51863e-08	-1.96753	-4.78913e-10	6.15923e-07	-1.8727	-4.78913e-10
181401619	rs55931125	6.84266e-14	-0.0768123	-4.78913e-10	6.98487e-07	0.136543	-4.78913e-10	2.66042e-06	-0.409582	-4.78913e-10
181402480	rs9844617	5.59829e-15	-0.9289	-1.65121	6.36487e-08	-0.628138	-1.63086	1.02551e-06	0.268462	-1.63134
181403155	rs73180499	5.48294e-14	-0.298347	-4.78913e-10	1.60733e-07	-1.33263	-4.78913e-10	1.19521e-06	-1.20975	-4.78913e-10
181403356	rs116126097	6.71569e-14	1.54477	-1.64031	6.14472e-07	1.58999	-1.5816	4.34993e-06	1.66736	-1.58527
181404662	rs78592962	1.43665e-12	4.32749	-1.36	1.42282e-05	4.28658	-1.13597	1.61164e-05	2.52282	-1.13105
181405422	rs77382051	1.4705e-12	4.34469	-1.3539	1.45918e-05	4.30371	-1.12787	1.64857e-05	2.53735	-1.12292
181406274	rs57146472	1.3124e-12	4.24873	-1.3717	1.29504e-05	4.20807	-1.15157	1.48452e-05	2.45633	-1.14672
181406433	rs35364893	1.47195e-14	-1.6134	-4.78913e-10	1.31135e-07	-1.53615	-4.78913e-10	1.91327e-06	-0.739252	-4.78913e-10
181406452	rs60650353	1.37676e-12	4.29661	-1.3717	1.35834e-05	4.25579	-1.15157	1.54573e-05	2.49674	-1.14672
181406790	rs115132369	1.03972e-14	-1.96104	-4.78913e-10	8.51914e-08	-1.96747	-4.78913e-10	5.83471e-07	-1.92683	-4.78913e-10
181408124	rs9841382	1.51581e-14	-1.58404	-4.78913e-10	1.40123e-07	-1.46985	-4.78913e-10	2.22918e-06	-0.586432	-4.78913e-10
181408655	rs114751586	1.21377e-12	-1.97609e-10	2.79892	1.46432e-05	-1.97609e-10	3.17936	9.65111e-05	-1.97609e-10	3.18159
181409057	rs7631379	1.75552e-14	-0.0014405	-1.43578	2.22529e-07	0.232603	-1.23992	3.69051e-06	1.15329	-1.23559
181409068	rs7619688	1.918e-14	0.0543343	-1.40304	2.34236e-07	0.239082	-1.19513	3.83365e-06	1.14632	-1.19057
181409349	rs144045395	3.07614e-13	1.42627	-4.78913e-10	1.47655e-06	0.885089	-4.78913e-10	2.00718e-06	-0.691335	-4.78913e-10
181410183	rs58746842	1.6842e-12	4.31919	-1.19272	1.74872e-05	4.2783	-0.921449	1.98498e-05	2.51581	-0.915683
181410451	rs77565521	1.46274e-14	-1.97609e-10	-1.61968	1.16899e-07	-1.97609e-10	-1.65106	7.69333e-07	-1.97609e-10	-1.6503
181410969	rs151191093	3.57184e-14	-0.726907	-4.78913e-10	3.94428e-07	-0.434938	-4.78913e-10	1.59254e-06	-0.922739	-4.78913e-10
181411413	rs73182303	3.34937e-15	-1.93752	-1.15628	5.01086e-08	-1.93494	-0.563237	3.29397e-07	-1.96977	-0.528791
181411855	rs76234275	1.7552e-12	4.31919	-1.15143	1.79873e-05	4.2783	-0.893252	2.03931e-05	2.51581	-0.888677
181412347	rs11921361	1.56157e-14	-1.55429	-4.78913e-10	1.44872e-07	-1.43652	-4.78913e-10	2.22928e-06	-0.586389	-4.78913e-10
181412919	rs7643765	1.48606e-14	-1.60386	-4.78913e-10	1.4897e-07	-1.40863	-4.78913e-10	2.31154e-06	-0.550152	-4.78913e-10
181413035	rs7632216	1.5626e-14	-1.55363	-4.78913e-10	1.39377e-07	-1.47519	-4.78913e-10	2.11021e-06	-0.64128	-4.78913e-10
181413171	rs13060544	1.48406e-14	-1.60521	-4.78913e-10	1.37674e-07	-1.48748	-4.78913e-10	2.06265e-06	-0.664077	-4.78913e-10
181413460	rs4129750	1.17632e-14	-1.8376	-4.78913e-10	1.05633e-07	-1.7524	-4.78913e-10	1.41605e-06	-1.0402	-4.78913e-10
181413522	rs4549321	1.53453e-14	-1.97609e-10	-1.57176	1.8058e-07	-1.97609e-10	-1.2162	1.20978e-06	-1.97609e-10	-1.19763
181413658	rs4306901	1.55043e-14	-1.56146	-4.78913e-10	1.43701e-07	-1.44464	-4.78913e-10	2.20032e-06	-0.599466	-4.78913e-10
181414946	rs4510419	3.13097e-14	0.47677	-1.33542	4.88433e-07	0.75941	-0.980581	7.75191e-06	1.64216	-0.982284
181415945	rs6809817	1.66863e-14	-1.48798	-4.78913e-10	1.56192e-07	-1.36129	-4.78913e-10	2.66046e-06	-0.409569	-4.78913e-10
181417598	rs13096623	1.47953e-14	-1.60826	-4.78913e-10	1.41587e-07	-1.45946	-4.78913e-10	1.91164e-06	-0.740105	-4.78913e-10
181418201	rs34308817	1.13264e-14	-1.87544	-4.78913e-10	8.56697e-08	-1.96187	-4.78913e-10	8.2226e-07	-1.58377	-4.78913e-10
181418421	rs144240425	8.6627e-13	-1.97609e-10	2.46162	1.38517e-05	-1.97609e-10	3.12379	9.26705e-05	-1.97609e-10	3.14098
181418882	rs118153593	1.65065e-14	-1.97609e-10	-1.49882	1.1857e-07	-1.97609e-10	-1.63687	7.77535e-07	-1.97609e-10	-1.63969
181419367	rs114600294	3.65877e-11	7.84682	-1.64192	0.000157623	7.2054	-1.64981	0.000198804	5.55401	-1.64976
181419460	rs9814658	1.49859e-14	-1.59546	-4.78913e-10	1.43803e-07	-1.44393	-4.78913e-10	2.06407e-06	-0.663389	-4.78913e-10
181420180	rs75907840	4.12182e-11	7.97149	-1.64743	0.00019047	7.39631	-1.65144	0.000203066	5.57689	-1.65143
181420618	rs9290727	1.12419e-14	-1.88292	-4.78913e-10	1.00126e-07	-1.80594	-4.78913e-10	1.14831e-06	-1.24978	-4.78913e-10
181421672	rs34251173	1.17612e-14	-1.83777	-4.78913e-10	8.74126e-08	-1.94173	-4.78913e-10	7.80243e-07	-1.63622	-4.78913e-10
181422197	rs10470352	6.96031e-14	1.38398	-1.44374	1.01922e-06	1.87385	-1.35942	4.99339e-06	1.58257	-1.36252
181422854	rs4434184	6.86281e-15	-0.871137	-1.50532	8.8409e-08	-0.511276	-1.41912	1.37942e-06	0.333955	-1.40036
181422914	rs150799894	1.06434e-14	-1.93763	-4.78913e-10	1.03227e-07	-1.77544	-4.78913e-10	5.57948e-07	-1.97156	-4.78913e-10
181423423	rs77255733	8.07415e-14	1.5643	-1.47562	1.03399e-06	1.92631	-1.3975	4.29658e-06	1.4473	-1.37755
181423602	rs12496378	4.93192e-15	-1.4376	-1.26924	5.12107e-08	-1.54295	-0.933473	2.43743e-07	-1.92409	-0.875616
181423734	rs78043310	7.66619e-14	1.55473	-1.5179	9.83809e-07	1.91626	-1.4372	4.08741e-06	1.43789	-1.41804
181424232	rs12487748	1.5027e-14	-1.59272	-4.78913e-10	1.40322e-07	-1.46843	-4.78913e-10	1.81311e-06	-0.793023	-4.78913e-10
181424415	rs12497248	1.51794e-14	-1.58263	-4.78913e-10	1.47048e-07	-1.42161	-4.78913e-10	2.03365e-06	-0.678235	-4.78913e-10
181426554	rs35788479	1.57238e-14	-1.5474	-4.78913e-10	1.53317e-07	-1.37986	-4.78913e-10	2.16722e-06	-0.614622	-4.78913e-10
181427778	rs79454424	9.59945e-14	1.7688	-1.50708	1.24225e-06	2.14088	-1.42857	5.18103e-06	1.64843	-1.39149
181431124	rs114948167	1.89288e-14	-1.36189	-4.78913e-10	2.32387e-07	-0.963971	-4.78913e-10	1.19877e-06	-1.20677	-4.78913e-10
181431571	rs11915160	8.58744e-11	8.53358	-1.47551	0.000887309	8.70804	-1.42446	0.000138893	4.97077	-1.42514
181431659	rs77677339	1.63216e-14	-1.97609e-10	-1.51008	1.20772e-07	-1.97609e-10	-1.61847	7.86475e-07	-1.97609e-10	-1.62826
181435148	rs4575941	2.32082e-15	-1.84322	-1.61743	2.63334e-08	-1.55941	-1.58213	1.26532e-07	-1.90078	-1.55455
181435290	rs4459940	4.19228e-15	-1.29666	-1.57267	4.36353e-08	-1.01907	-1.61743	1.24736e-07	-1.857	-1.61263
181435609	rs143120656	1.92694e-14	-1.34405	-4.78913e-10	1.50127e-07	-1.40089	-4.78913e-10	8.67917e-07	-1.52973	-4.78913e-10
181436711	rs117674383	1.44466e-14	-1.97609e-10	-1.63212	1.2142e-07	-1.97609e-10	-1.61312	7.95716e-07	-1.97609e-10	-1.61658
181437190	rs116687108	1.18489e-14	-1.83034	-4.78913e-10	9.37878e-08	-1.87134	-4.78913e-10	7.12827e-07	-1.72658	-4.78913e-10
181443422	rs60471476	9.14105e-14	0.212787	-4.78913e-10	2.76146e-06	1.51114	-4.78913e-10	4.05911e-06	0.0128971	-4.78913e-10
181443638	rs116780279	1.5472e-14	-1.56354	-4.78913e-10	1.10241e-07	-1.7097	-4.78913e-10	6.83501e-07	-1.76859	-4.78913e-10
181443952	rs9815225	2.57747e-15	-1.78398	-1.57179	3.4226e-08	-1.30429	-1.5751	1.43092e-07	-1.75616	-1.57617
181445397	rs140850755	1.92064e-14	-1.34733	-4.78913e-10	9.03457e-08	-1.90873	-4.78913e-10	5.71713e-07	-1.94719	-4.78913e-10
181445426	rs113298719	3.42449e-13	1.53355	-4.78913e-10	2.31769e-06	1.33595	-4.78913e-10	1.03153e-05	0.94556	-4.78913e-10
181445500	rs116653571	1.1096e-14	-1.89599	-4.78913e-10	9.76177e-08	-1.83131	-4.78913e-10	7.86032e-07	-1.62883	-4.78913e-10
181447877	rs114000286	1.03819e-14	-1.96251	-4.78913e-10	8.79597e-08	-1.93549	-4.78913e-10	6.53759e-07	-1.81308	-4.78913e-10
181447901	rs77589592	2.70416e-14	-1.0052	-4.78913e-10	2.36477e-07	-0.946524	-4.78913e-10	1.04504e-06	-1.34401	-4.78913e-10
181448024	rs147890589	2.89297e-14	-0.937703	-4.78913e-10	7.83167e-07	0.250973	-4.78913e-10	1.79279e-06	-0.804294	-4.78913e-10
181448558	rs12491867	1.87529e-14	0.0858627	-1.45709	2.74555e-07	0.434822	-1.23204	3.34361e-06	1.02823	-1.20924
181449229	rs6764999	2.16768e-15	-1.88481	-1.64411	1.973e-08	-1.80806	-1.62218	1.10503e-07	-1.9661	-1.62468
181449591	rs58567301	1.502e-14	-0.104093	-1.4891	2.00222e-07	0.168393	-1.28134	2.15377e-06	0.639192	-1.26004
181450110	rs75363174	1.75674e-14	0.0186837	-1.45521	2.55571e-07	0.362124	-1.231	3.08561e-06	0.946993	-1.20831
181451461	rs115257850	2.43257e-14	-1.11104	-4.78913e-10	2.12035e-07	-1.05562	-4.78913e-10	9.60175e-07	-1.42871	-4.78913e-10
181451907	rs112679450	1.46636e-12	2.98797	-4.78913e-10	6.62538e-06	2.38629	-4.78913e-10	2.18025e-05	1.69396	-4.78913e-10
181452057	rs139972741	1.45956e-14	-1.62185	-4.78913e-10	1.01949e-07	-1.7879	-4.78913e-10	7.31829e-07	-1.70028	-4.78913e-10
181452428	rs61489040	2.92374e-15	-1.74454	-1.48517	2.57539e-08	-1.81696	-1.34683	1.83159e-07	-1.7536	-1.33187
181452982	rs7614325	5.77397e-13	3.26358	-1.20762	3.86523e-06	2.5848	-0.737395	1.44942e-05	2.03603	-0.750349
181453486	rs73182313	1.10102e-14	-1.90375	-4.78913e-10	1.06768e-07	-1.74171	-4.78913e-10	5.57929e-07	-1.97159	-4.78913e-10
181453992	rs80105037	2.73378e-14	-0.994302	-4.78913e-10	2.39145e-07	-0.935304	-4.78913e-10	1.05427e-06	-1.33522	-4.78913e-10
181454309	rs140364225	2.75047e-14	-0.988217	-4.78913e-10	2.40648e-07	-0.929038	-4.78913e-10	1.05946e-06	-1.33031	-4.78913e-10
181454527	rs73047533	3.13538e-15	-1.64966	-1.51016	2.8532e-08	-1.6578	-1.40355	1.78478e-07	-1.72189	-1.38947
181454786	rs113204823	2.77125e-14	-0.980688	-4.78913e-10	2.42521e-07	-0.921287	-4.78913e-10	1.06592e-06	-1.32423	-4.78913e-10
181455466	rs12054399	1.49917e-14	-0.116345	-1.47873	2.15111e-07	0.202548	-1.24377	2.52338e-06	0.754759	-1.21723
181455513	rs112552103	2.85508e-14	-0.950889	-4.78913e-10	2.50075e-07	-0.890614	-4.78913e-10	1.09195e-06	-1.3001	-4.78913e-10
181455519	rs7653630	2.21395e-15	-1.8872	-1.6206	1.99508e-08	-1.79086	-1.62824	1.10825e-07	-1.9592	-1.62867
181455676	rs73047536	3.42832e-15	-1.61078	-1.45972	3.15346e-08	-1.62331	-1.33798	1.96208e-07	-1.69448	-1.32217
181455778	rs111877175	2.88786e-14	-0.939472	-4.78913e-10	2.5303e-07	-0.878866	-4.78913e-10	1.10212e-06	-1.29083	-4.78913e-10
181455914	rs7633815	3.3001e-15	-1.48679	-1.62183	1.82025e-08	-1.9691	-1.54171	1.25692e-07	-1.91084	-1.55115
181455974	rs112727079	2.8575e-14	-0.950042	-4.78913e-10	2.50293e-07	-0.889742	-4.78913e-10	1.0927e-06	-1.29941	-4.78913e-10
181456030	rs112181960	1.12311e-14	-1.88389	-4.78913e-10	9.11374e-08	-1.9	-4.78913e-10	5.57959e-07	-1.97154	-4.78913e-10
181456216	rs139388380	1.05532e-14	-1.94614	-4.78913e-10	9.56575e-08	-1.8516	-4.78913e-10	5.89514e-07	-1.91652	-4.78913e-10
181456467	rs80158512	1.75552e-14	-1.43722	-4.78913e-10	1.244e-07	-1.58887	-4.78913e-10	7.81479e-07	-1.63463	-4.78913e-10
181456472	rs112552665	1.03088e-14	-1.96957	-4.78913e-10	8.48613e-08	-1.97135	-4.78913e-10	5.97201e-07	-1.90357	-4.78913e-10
181457601	rs6765739	3.03073e-15	-1.54652	-1.64725	1.7653e-08	-1.92551	-1.61596	1.40193e-07	-1.73558	-1.61722
181458105	rs73182316	1.00655e-14	-1.24786	-0.7456	6.50816e-08	-1.79695	-0.439778	8.20587e-07	-1.14457	-0.441235
181458920	rs7616347	1.16997e-13	0.459578	-4.78913e-10	4.61896e-07	-0.277035	-4.78913e-10	2.29117e-06	-0.559003	-4.78913e-10
181459315	rs187203610	1.54588e-14	-1.97609e-10	-1.56439	1.21169e-07	-1.97609e-10	-1.61519	7.94262e-07	-1.97609e-10	-1.61841
181459789	rs77741315	7.95206e-14	0.0734424	-4.78913e-10	3.99717e-07	-0.421616	-4.78913e-10	1.95408e-06	-0.718145	-4.78913e-10
181460587	rs7610679	4.32094e-15	-1.66435	-1.17475	2.67378e-08	-1.96308	-1.16322	2.13155e-07	-1.766	-1.1678
181461619	rs181588235	1.41806e-14	-1.6507	-4.78913e-10	1.35199e-07	-1.50562	-4.78913e-10	7.11511e-07	-1.72843	-4.78913e-10
181461626	rs75008341	1.40239e-14	-0.461604	-1.2002	6.92586e-08	-1.06017	-1.11436	4.4607e-07	-1.11006	-1.08529
181462046	rs1345416	4.53979e-15	-1.67862	-1.11107	6.13582e-08	-1.47862	-0.817022	2.62313e-07	-1.91945	-0.806838
181462478	rs11707593	4.29911e-15	-1.70912	-1.13504	5.70065e-08	-1.52233	-0.846877	2.52983e-07	-1.92562	-0.836876
181462507	rs7614809	1.47011e-14	-0.397097	-1.21755	7.24826e-08	-0.995724	-1.1333	4.69432e-07	-1.03956	-1.10474
181462653	rs79711435	1.25088e-13	0.526444	-4.78913e-10	3.03726e-07	-0.696246	-4.78913e-10	2.41281e-06	-0.507276	-4.78913e-10
181462703	rs79482719	1.38215e-14	-0.480208	-1.19614	6.8569e-08	-1.07461	-1.10993	4.41859e-07	-1.1241	-1.08073
181462742	rs113922046	2.89328e-14	-0.937597	-4.78913e-10	1.33027e-07	-1.52182	-4.78913e-10	8.45599e-07	-1.55578	-4.78913e-10
181462776	rs56404879	1.02928e-14	-1.97113	-4.78913e-10	8.71321e-08	-1.94495	-4.78913e-10	5.57943e-07	-1.97157	-4.78913e-10
181463638	rs7620021	9.04128e-15	-1.79095	-0.309826	1.44542e-07	-1.29442	-0.144383	5.31756e-07	-1.92395	-0.0956836
181464052	rs78961209	1.27018e-14	-0.580185	-1.18064	6.42207e-08	-1.15175	-1.09829	4.13924e-07	-1.19904	-1.0711
181464631	rs111631073	1.02944e-14	-1.97098	-4.78913e-10	8.89869e-08	-1.92388	-4.78913e-10	5.60382e-07	-1.9672	-4.78913e-10
181464694	rs6790065	3.06066e-15	-1.55318	-1.63076	3.33527e-08	-1.25986	-1.64537	1.57649e-07	-1.58888	-1.64657
181464896	rs16832631	8.1379e-15	-1.79456	-0.411481	1.28291e-07	-1.26901	-0.289067	4.56163e-07	-1.92809	-0.244882
181465929	rs58758530	2.08255e-14	-0.126128	-1.14027	1.91404e-07	-0.0137118	-1.14427	5.68817e-07	-0.833131	-1.11913
181466810	rs4855037	2.70718e-15	-1.95992	-1.34674	2.6976e-08	-1.76846	-1.34897	1.49403e-07	-1.94153	-1.34764
181466890	rs1558797	7.80183e-15	-1.78978	-0.45844	1.19417e-07	-1.27961	-0.350142	4.28623e-07	-1.92766	-0.307581
181466976	rs1558798	7.66853e-15	-1.78978	-0.475674	1.17287e-07	-1.27961	-0.368144	4.20853e-07	-1.92766	-0.325876
181467235	rs12489879	1.13911e-14	-0.685673	-1.18406	5.60776e-08	-1.28025	-1.10538	3.73461e-07	-1.29642	-1.07659
181467480	rs72622580	1.03904e-14	-0.437747	-1.52395	1.20389e-07	-0.18116	-1.44049	3.62319e-07	-0.980925	-1.42237
181467533	rs73182322	1.02877e-14	-1.97162	-4.78913e-10	8.81984e-08	-1.93278	-4.78913e-10	5.59042e-07	-1.9696	-4.78913e-10
181467666	rs73182324	1.02953e-14	-1.97088	-4.78913e-10	8.71842e-08	-1.94435	-4.78913e-10	5.58e-07	-1.97146	-4.78913e-10
181467860	rs77863599	1.74799e-14	0.0742304	-1.51575	2.11974e-07	0.369025	-1.42494	5.59844e-07	-0.562239	-1.40592
181468005	rs79596540	1.10965e-14	-0.71996	-1.17599	5.58624e-08	-1.30533	-1.08415	3.71902e-07	-1.3212	-1.05599
181468200	rs145152220	2.54878e-14	-1.06437	-4.78913e-10	1.39948e-07	-1.4711	-4.78913e-10	1.14914e-06	-1.24906	-4.78913e-10
181468324	rs74925134	1.41737e-14	-1.97609e-10	-1.65119	1.18024e-07	-1.97609e-10	-1.64149	7.7791e-07	-1.97609e-10	-1.63921
181468459	rs4854923	2.8932e-15	-1.93501	-1.3052	2.23026e-08	-1.89433	-1.41334	1.52879e-07	-1.84268	-1.4235
181468536	rs11708435	1.09371e-14	-0.721224	-1.18919	5.50113e-08	-1.30625	-1.09858	3.66109e-07	-1.32211	-1.07078
181468727	rs4854924	5.06961e-15	-1.96869	-0.710622	4.60979e-08	-1.78259	-0.799015	2.52411e-07	-1.96641	-0.798353
181468876	rs4855038	4.96687e-15	-1.9669	-0.732884	4.57145e-08	-1.76976	-0.820199	2.46652e-07	-1.9683	-0.819545
181469129	rs72622581	1.49898e-14	-0.0899464	-1.50525	1.79275e-07	0.193179	-1.41663	4.92927e-07	-0.697922	-1.39754
181469346	rs16832636	1.61511e-14	-0.0220964	-1.49849	1.94457e-07	0.265911	-1.40807	5.25938e-07	-0.641993	-1.38865
181469553	rs74930825	1.05088e-14	-0.739246	-1.21112	5.3006e-08	-1.31938	-1.12259	3.52607e-07	-1.33508	-1.09538
181469599	rs12494855	1.45204e-14	-0.123045	-1.50398	1.73301e-07	0.157667	-1.41501	4.80506e-07	-0.725128	-1.39585
181470951	rs4855039	2.97184e-15	-1.9608	-1.25259	2.8656e-08	-1.78357	-1.27344	1.63583e-07	-1.92654	-1.27196
181472392	rs6443761	2.92021e-15	-1.96238	-1.26854	2.79261e-08	-1.77667	-1.30614	1.57857e-07	-1.92983	-1.3043
181472396	rs6443762	2.90849e-15	-1.96238	-1.27256	2.78197e-08	-1.77667	-1.30996	1.57254e-07	-1.92983	-1.30813
181472605	rs7631680	3.24161e-15	-1.96517	-1.16134	3.0153e-08	-1.76248	-1.24361	1.66647e-07	-1.93604	-1.24391
181472750	rs12636757	1.10596e-14	-0.386607	-1.51266	1.27087e-07	-0.125942	-1.44156	3.77441e-07	-0.939743	-1.42267
181472845	rs78501211	7.18868e-15	-1.03395	-1.29612	4.203e-08	-1.4849	-1.18909	2.59899e-07	-1.57187	-1.16366
181472854	rs7609683	2.92506e-15	-1.96517	-1.26409	2.8445e-08	-1.76248	-1.30192	1.57547e-07	-1.93604	-1.30006
181472901	rs12634404	1.24079e-14	-0.26761	-1.51663	1.43773e-07	0.00229792	-1.44644	4.13537e-07	-0.843312	-1.42776
181472939	rs59417114	4.5847e-15	-1.95747	-0.822376	4.56168e-08	-1.70411	-0.887991	2.29598e-07	-1.97074	-0.888756
181473712	rs79765062	2.4754e-14	-1.09359	-4.78913e-10	1.25409e-07	-1.58079	-4.78913e-10	7.81398e-07	-1.63474	-4.78913e-10
181475226	rs6793883	4.40842e-15	-1.95747	-0.861585	4.39332e-08	-1.70411	-0.925598	2.21128e-07	-1.97074	-0.926343
181475304	rs67816826	2.57021e-14	-1.056	-4.78913e-10	2.40678e-07	-0.928913	-4.78913e-10	1.24667e-06	-1.16759	-4.78913e-10
181475408	rs74811931	1.88119e-14	-1.97609e-10	-1.36809	1.3697e-07	-1.97609e-10	-1.49261	8.98311e-07	-1.97609e-10	-1.49531
181475631	rs1420636	3.99738e-15	-1.57127	-1.34567	5.3959e-08	-1.30756	-1.11659	2.00155e-07	-1.8883	-1.10843
181476863	rs9840716	7.05654e-15	-1.53905	-0.80957	1.40779e-07	-0.62722	-0.837962	7.06028e-07	-0.891031	-0.845138
181476906	rs111999576	1.60588e-14	-1.97609e-10	-1.52632	1.26454e-07	-1.97609e-10	-1.5725	8.36614e-07	-1.97609e-10	-1.56646
181477410	rs1345415	3.18778e-15	-1.70766	-1.43559	4.37018e-08	-1.5045	-1.13048	1.89426e-07	-1.94057	-1.11125
181477440	rs77514042	2.27008e-15	-1.92648	-1.55628	1.77326e-08	-1.95649	-1.58048	1.15588e-07	-1.96401	-1.58178
181477865	rs77393339	1.92409e-14	-1.34553	-4.78913e-10	2.82702e-07	-0.767981	-4.78913e-10	6.47651e-07	-1.82247	-4.78913e-10
181478065	rs60892027	6.0807e-15	-1.55881	-0.938647	1.23356e-07	-0.717043	-0.880259	6.43332e-07	-0.94067	-0.888492
181478414	rs6799101	8.35889e-15	-1.51781	-0.661442	1.94744e-07	-0.64629	-0.494396	1.00341e-06	-0.876441	-0.508222
181478416	rs9846964	7.52359e-15	-1.49376	-0.79077	1.73893e-07	-0.605418	-0.648513	8.92845e-07	-0.839259	-0.662151
181478849	rs28591565	2.58885e-15	-1.77411	-1.57725	3.65332e-08	-1.2087	-1.60545	1.44671e-07	-1.70974	-1.61162
181478898	rs12492564	2.65164e-15	-1.76835	-1.55905	3.76861e-08	-1.19742	-1.58566	1.48406e-07	-1.70312	-1.59276
181479071	rs73182338	1.06341e-14	-1.93851	-4.78913e-10	9.76023e-08	-1.83147	-4.78913e-10	5.85604e-07	-1.92318	-4.78913e-10
181479377	rs9871930	2.77118e-15	-1.75255	-1.53075	4.67883e-08	-1.2064	-1.36034	2.06641e-07	-1.62649	-1.33835
181479423	rs115178447	1.69971e-14	-1.46953	-4.78913e-10	4.18405e-07	-0.375924	-4.78913e-10	1.23411e-06	-1.17772	-4.78913e-10
181479546	rs6804868	2.45419e-15	-1.80166	-1.60312	3.42721e-08	-1.26384	-1.6142	1.3899e-07	-1.74162	-1.6198
181479864	rs6792695	2.01827e-15	-1.95807	-1.64226	1.75655e-08	-1.89521	-1.65123	1.07734e-07	-1.96613	-1.65002
181479954	rs78635816	4.48697e-15	-1.76381	-1.03759	3.74134e-08	-1.96538	-0.824966	2.64625e-07	-1.93584	-0.78167
181479981	rs78686082	2.47611e-14	-1.0933	-4.78913e-10	1.8948e-07	-1.16809	-4.78913e-10	2.75384e-06	-0.375071	-4.78913e-10
181480157	rs181331116	1.73722e-14	-1.97609e-10	-1.4477	1.55685e-07	-1.97609e-10	-1.36454	1.02715e-06	-1.97609e-10	-1.36128
181480361	rs4855040	2.7237e-15	-1.92903	-1.37155	6.16235e-08	-0.934206	-1.35712	1.65255e-07	-1.83687	-1.35146
181480951	rs114689801	1.13264e-14	-1.87544	-4.78913e-10	1.13819e-07	-1.67776	-4.78913e-10	5.65983e-07	-1.95726	-4.78913e-10
181481346	rs200454953	3.47362e-14	-1.97609e-10	-0.754792	3.58326e-07	-1.97609e-10	-0.530931	2.4805e-06	-1.97609e-10	-0.479608
181481379	rs148096874	1.11313e-14	-1.89281	-4.78913e-10	9.59061e-08	-1.849	-4.78913e-10	7.90117e-07	-1.62364	-4.78913e-10
181481643	rs74624852	2.0194e-15	-1.95697	-1.64281	1.76074e-08	-1.89261	-1.65144	1.07742e-07	-1.96542	-1.65066
181482075	rs12495315	2.01761e-15	-1.95592	-1.64474	1.76541e-08	-1.89022	-1.65119	1.07897e-07	-1.96474	-1.6499
181482077	rs112082539	2.53239e-15	-1.8709	-1.50251	3.04906e-08	-1.7608	-1.23415	1.65307e-07	-1.97148	-1.21653
181482084	rs6799631	2.74057e-15	-1.93189	-1.36252	6.11536e-08	-0.951123	-1.34786	1.65069e-07	-1.84735	-1.34211
181482289	rs9867994	2.8103e-15	-1.7317	-1.53758	4.81118e-08	-1.16783	-1.37101	2.09761e-07	-1.60044	-1.34942
181482350	rs9812595	2.83728e-15	-1.72111	-1.53862	4.89691e-08	-1.14855	-1.37264	2.12178e-07	-1.58729	-1.35111
181482803	rs9868748	2.50185e-15	-1.77573	-1.60981	3.51269e-08	-1.24006	-1.61335	1.42621e-07	-1.7166	-1.61904
181483782	rs9836014	2.73536e-15	-1.75168	-1.54463	4.58543e-08	-1.20478	-1.38213	2.02241e-07	-1.6254	-1.36096
181484270	rs9840545	2.65783e-15	-1.74715	-1.57791	4.37831e-08	-1.19633	-1.4368	1.92145e-07	-1.61972	-1.41786
181484567	rs4855041	2.04265e-15	-1.94701	-1.64132	1.79906e-08	-1.87106	-1.65147	1.07789e-07	-1.96488	-1.65077
181485184	rs4855042	2.57442e-15	-1.88986	-1.46709	3.42429e-08	-1.70276	-1.17614	1.75715e-07	-1.96961	-1.15735
181487629	rs6443763	2.65477e-15	-1.93379	-1.39242	5.74284e-08	-0.983298	-1.37854	1.59505e-07	-1.85067	-1.37308
181487640	rs148898614	1.93379e-14	-1.97609e-10	-1.34051	1.59108e-07	-1.97609e-10	-1.34279	1.0257e-06	-1.97609e-10	-1.36269
181487746	rs78349912	2.05791e-15	-1.93614	-1.64474	1.83843e-08	-1.85026	-1.65061	1.09593e-07	-1.95029	-1.64876
181488504	rs6785445	2.59532e-15	-1.73406	-1.6148	3.74362e-08	-1.1614	-1.62834	1.47492e-07	-1.66933	-1.63272
181488608	rs4855043	2.6122e-15	-1.72768	-1.6147	3.77374e-08	-1.14966	-1.63206	1.48071e-07	-1.66215	-1.63599
181489406	rs2111181	2.7464e-15	-1.73146	-1.56082	4.32711e-08	-1.20577	-1.43912	1.94004e-07	-1.60866	-1.41929
181489595	rs16832646	2.78636e-15	-1.62735	-1.65048	3.67755e-08	-1.16171	-1.64583	1.6576e-07	-1.54332	-1.64196
181489618	rs185522361	1.35843e-14	-1.69366	-4.78913e-10	1.64496e-07	-1.30949	-4.78913e-10	1.1203e-06	-1.27447	-4.78913e-10
181490092	rs9881855	2.86199e-15	-1.70509	-1.54596	4.63616e-08	-1.15922	-1.41668	2.05115e-07	-1.5764	-1.39585
181490205	rs16832650	2.08431e-15	-1.92409	-1.64404	1.87761e-08	-1.82873	-1.65106	1.10547e-07	-1.94074	-1.64964
181490224	rs13327557	2.74293e-15	-1.73146	-1.56208	4.31875e-08	-1.20577	-1.44106	1.93611e-07	-1.60866	-1.42131
181491628	rs9812973	2.7414e-15	-1.72087	-1.57324	4.45511e-08	-1.18694	-1.4288	1.9846e-07	-1.59566	-1.40958
181491795	rs75218934	1.95133e-14	-1.97609e-10	-1.33148	1.60546e-07	-1.97609e-10	-1.33379	1.03467e-06	-1.97609e-10	-1.35398
181491937	rs9817079	2.72465e-15	-1.75412	-1.54611	4.81573e-08	-1.15348	-1.38442	2.11838e-07	-1.57659	-1.36341
181492085	rs59520472	2.8528e-15	-1.93116	-1.32311	3.83657e-08	-1.78859	-0.976617	2.15802e-07	-1.96931	-0.952153
181492405	rs11923857	5.94604e-15	-1.94575	-0.574097	1.15346e-07	-1.28986	-0.374577	5.3967e-07	-1.64635	-0.358519
181492569	rs117517446	3.15356e-15	-1.94308	-1.21096	2.44608e-08	-1.9653	-1.25	1.59526e-07	-1.96971	-1.2539
181492875	rs143484503	1.95635e-14	-1.97609e-10	-1.32891	1.788e-07	-1.97609e-10	-1.22611	1.18049e-06	-1.97609e-10	-1.22213
181493006	rs12491011	2.69146e-15	-1.917	-1.39549	6.1986e-08	-0.903774	-1.38169	1.63647e-07	-1.82184	-1.37626
181493253	rs11921285	2.06819e-15	-1.93896	-1.63694	1.92831e-08	-1.8024	-1.65075	1.11455e-07	-1.93074	-1.65146
181493462	rs574796363	1.19853e-14	-1.81889	-4.78913e-10	1.27578e-07	-1.56365	-4.78913e-10	8.47325e-07	-1.55374	-4.78913e-10
181493630	rs16832653	2.07579e-15	-1.93625	-1.63598	1.94057e-08	-1.79628	-1.65052	1.11799e-07	-1.92771	-1.65141
181493969	rs74515363	2.10869e-15	-1.91695	-1.63956	1.89989e-08	-1.81652	-1.65147	1.11031e-07	-1.93493	-1.65108
181494010	rs78111420	2.07579e-15	-1.93625	-1.63598	1.94057e-08	-1.79628	-1.65052	1.11799e-07	-1.92771	-1.65141
181494195	rs78920239	2.119e-15	-1.91293	-1.63869	1.91274e-08	-1.80981	-1.65144	1.11382e-07	-1.93163	-1.65122
181494814	rs76215800	2.08361e-15	-1.92787	-1.6406	1.97434e-08	-1.77819	-1.65136	1.12849e-07	-1.91844	-1.65134
181494844	rs143449561	1.30446e-14	-1.7342	-4.78913e-10	2.00314e-07	-1.11249	-4.78913e-10	1.04944e-06	-1.33981	-4.78913e-10
181494963	rs6784550	2.8383e-15	-1.90064	-1.35873	7.05777e-08	-0.811682	-1.34398	1.79229e-07	-1.76897	-1.33819
181495367	rs56690288	2.15496e-15	-1.88341	-1.65139	1.93035e-08	-1.80405	-1.64804	1.0971e-07	-1.95289	-1.64509
181495577	rs57131224	4.09043e-15	-1.74867	-1.14525	3.1562e-08	-1.96935	-0.991072	2.19285e-07	-1.94887	-0.956584
181495612	rs4855044	2.22733e-15	-1.87179	-1.62998	1.95868e-08	-1.78836	-1.64916	1.08887e-07	-1.95467	-1.65084
181496101	rs16832660	2.13633e-15	-1.92823	-1.61525	1.95269e-08	-1.85827	-1.58231	1.15986e-07	-1.97131	-1.57104
181496214	rs74744009	1.58844e-14	-1.97609e-10	-1.53723	1.21381e-07	-1.97609e-10	-1.61344	8.00321e-07	-1.97609e-10	-1.61081
181496339	rs60955053	1.98287e-14	-1.97609e-10	-1.31544	1.39974e-07	-1.97609e-10	-1.47092	9.09922e-07	-1.97609e-10	-1.48246
181496925	rs6779908	2.26652e-15	-1.85005	-1.63428	2.01435e-08	-1.75908	-1.65041	1.1087e-07	-1.93608	-1.65139
181497027	rs61187712	1.4267e-14	-1.97609e-10	-1.64463	1.16953e-07	-1.97609e-10	-1.6506	7.70048e-07	-1.97609e-10	-1.64937
181497209	rs114686082	1.24686e-14	-1.77936	-4.78913e-10	1.01591e-07	-1.79142	-4.78913e-10	7.57865e-07	-1.66532	-4.78913e-10
181497311	rs75295920	2.24821e-15	-1.85816	-1.63428	1.99239e-08	-1.77004	-1.65041	1.09469e-07	-1.94879	-1.65139
181497374	rs1420638	5.06481e-15	-1.8617	-0.81856	9.08437e-08	-1.24951	-0.653723	4.24045e-07	-1.60578	-0.640208
181497546	rs1833241	2.5928e-15	-1.70655	-1.64328	2.15963e-08	-1.69566	-1.6442	1.40316e-07	-1.712	-1.63992
181498064	rs143491767	2.65054e-15	-1.80079	-1.52702	1.68831e-08	-1.96479	-1.62127	1.09927e-07	-1.9645	-1.63151
```
