## Supplementary material for "Characterization of shared and ancestry-specific signals driving complex traits using multi-ancestry fine-mapping": susiex_nc3.cs80.summary

```
# chr3:180233150-181498071
CS_ID	CS_LENGTH	CS_PURITY	MAX_PIP_SNP	BP	REF_ALLELE	ALT_ALLELE	REF_FRQ	BETA	SE	-LOG10P	MAX_PIP	POST-HOC_PROB_POP1	POST-HOC_PROB_POP2
1	54	0.93433	rs7647398	180733150	T,T	C,C	0.797217,0.844246	-0.0349622,-0.0582544	0.0049174,0.0117882	11.9351,6.11109	0.0369342	1	0.999886
2	24	0.524292	rs6762456	181220879	G,G	T,T	0.195825,0.049603	0.0326283,0.0435308	0.0049823,0.0196878	10.2367,1.56812	0.278971	0.999171	0.329796
3	16	1	rs9858483	180325487	C,NA	T,NA	0.895626,NA	-0.0302367,NA	0.00646666,NA	5.53337,NA	0.0750338	0.991778	0.497699
```
