## Supplementary material for "Characterization of shared and ancestry-specific signals driving complex traits using multi-ancestry fine-mapping": susiex_nc1.cs80.snp

```
BP	SNP	PIP(CS1)	LogBF(CS1,Pop1)	LogBF(CS1,Pop2)
183217823	chr3:183217823:G:A	4.1891e-49	-8.17673e-10	-1.6033
183217835	chr3:183217835:A:T	3.07714e-49	-8.17673e-10	-1.91178
183218011	chr3:183218011:T:C	2.6431e-49	-8.17673e-10	-2.06383
183219672	chr3:183219672:C:G	1.37743e-47	-8.17673e-10	1.88961
183219796	chr3:183219796:C:A	4.88129e-49	-8.17673e-10	-1.45037
183219912	chr3:183219912:A:G	2.7021e-49	-8.17673e-10	-2.04175
183220005	chr3:183220005:C:T	3.57523e-49	-8.17673e-10	-1.76175
183220322	chr3:183220322:G:A	3.26062e-50	-2.42441	-1.73204
183221070	chr3:183221070:A:G	2.95332e-49	-8.17673e-10	-1.95285
183221120	chr3:183221120:C:T	2.71999e-49	-8.17673e-10	-2.03515
183221508	chr3:183221508:G:A	2.72854e-49	-8.17673e-10	-2.03202
183221943	chr3:183221943:G:T	3.75598e-50	-2.35209	-1.66292
183222255	chr3:183222255:G:T	4.8487e-49	-8.17673e-10	-1.45707
183222507	chr3:183222507:G:A	4.76892e-49	-8.17673e-10	-1.47366
183222700	chr3:183222700:A:G	3.7009e-49	-8.17673e-10	-1.72721
183222760	chr3:183222760:C:A	3.07614e-50	-2.16758	-2.04711
183224080	chr3:183224080:T:C	3.92492e-49	-8.17673e-10	-1.66843
183224436	chr3:183224436:T:C	3.30127e-49	-8.17673e-10	-1.84147
183224614	chr3:183224614:T:C	2.87586e-50	-2.42628	-1.85573
183224727	chr3:183224727:T:C	3.32395e-49	-8.17673e-10	-1.83463
183224820	chr3:183224820:C:T	3.16182e-50	-2.14474	-2.04247
183224867	chr3:183224867:C:G	3.06928e-50	-2.37619	-1.84074
183224883	chr3:183224883:C:T	3.70946e-50	-2.08362	-1.94386
183224994	chr3:183224994:G:A	9.58344e-49	-8.17673e-10	-0.775744
183225125	chr3:183225125:C:T	2.63374e-50	-2.28787	-2.08209
183225556	chr3:183225556:G:A	4.30073e-49	-8.17673e-10	-1.577
183226095	chr3:183226095:T:G	2.65137e-49	-8.17673e-10	-2.0607
183226494	chr3:183226494:C:T	3.65027e-50	-2.38025	-1.66332
183227312	chr3:183227312:G:A	2.65263e-50	-2.24142	-2.1214
183227370	chr3:183227370:G:C	2.89993e-49	-8.17673e-10	-1.9711
183227631	chr3:183227631:C:T	3.92809e-49	-8.17673e-10	-1.66763
183227660	chr3:183227660:C:T	2.75986e-49	-8.17673e-10	-2.0206
183227827	chr3:183227827:A:G	3.71414e-50	-2.48086	-1.54535
183227875	chr3:183227875:C:T	5.6981e-50	-2.3502	-1.24803
183228211	chr3:183228211:T:C	3.08487e-49	-8.17673e-10	-1.90927
183228490	chr3:183228490:C:CTCTTA	2.82267e-50	-2.19742	-2.10326
183228516	chr3:183228516:A:G	6.14036e-50	-2.40076	-1.12272
183228828	chr3:183228828:C:T	3.4051e-49	-8.17673e-10	-1.81051
183229107	chr3:183229107:T:C	2.95517e-49	-8.17673e-10	-1.95223
183230079	chr3:183230079:C:T	2.4973e-49	-8.17673e-10	-2.12057
183230221	chr3:183230221:C:A	2.58309e-49	-8.17673e-10	-2.08679
183230285	chr3:183230285:C:T	4.96955e-49	-8.17673e-10	-1.43245
183230360	chr3:183230360:C:T	5.14675e-49	-8.17673e-10	-1.39742
183230576	chr3:183230576:C:T	2.84195e-49	-8.17673e-10	-1.99129
183231608	chr3:183231608:T:C	3.32182e-50	-2.33195	-1.8059
183232076	chr3:183232076:A:C	2.24932e-50	-2.40232	-2.12542
183232189	chr3:183232189:T:C	2.37649e-50	-2.48461	-1.98814
183233116	chr3:183233116:T:C	2.7427e-50	-2.44709	-1.88234
183233221	chr3:183233221:G:A	4.45509e-49	-8.17673e-10	-1.54173
183233235	chr3:183233235:C:T	4.15728e-49	-8.17673e-10	-1.61092
183233363	chr3:183233363:T:A	4.49782e-49	-8.17673e-10	-1.53219
183233621	chr3:183233621:G:A	2.60675e-49	-8.17673e-10	-2.07768
183233860	chr3:183233860:A:G	4.5073e-48	-8.17673e-10	0.772503
183233874	chr3:183233874:T:A	2.74143e-49	-8.17673e-10	-2.0273
183234169	chr3:183234169:C:A	2.08031e-49	-2.30327	-1.73e-09
183234311	chr3:183234311:A:G	2.75437e-50	-2.45028	-1.87489
183234442	chr3:183234442:C:T	2.63949e-50	-2.45491	-1.91287
183234563	chr3:183234563:A:C	2.83139e-50	-2.4286	-1.869
183234887	chr3:183234887:C:T	2.48662e-49	-8.17673e-10	-2.12486
183238541	chr3:183238541:C:T	2.57715e-49	-8.17673e-10	-2.0891
183238923	chr3:183238923:G:A	5.20587e-49	-8.17673e-10	-1.38599
183239785	chr3:183239785:C:T	2.24216e-50	-2.42267	-2.10825
183239966	chr3:183239966:C:G	1.63249e-49	-2.54568	-1.73e-09
183240208	chr3:183240208:T:C	2.81889e-49	-8.17673e-10	-1.99944
183240333	chr3:183240333:G:C	3.76953e-49	-8.17673e-10	-1.70883
183240339	chr3:183240339:C:T	4.10219e-49	-8.17673e-10	-1.62426
183240376	chr3:183240376:C:T	2.5615e-49	-8.17673e-10	-2.09519
183240385	chr3:183240385:A:G	1.95023e-50	-2.54465	-2.12577
183240761	chr3:183240761:A:G	4.70951e-48	-8.17673e-10	0.816388
183241806	chr3:183241806:C:T	2.54614e-49	-8.17673e-10	-2.1012
183242417	chr3:183242417:G:A	2.4262e-50	-2.34147	-2.11057
183242937	chr3:183242937:C:T	5.12617e-48	-8.17673e-10	0.901162
183242939	chr3:183242939:T:C	3.20193e-49	-8.17673e-10	-1.87203
183243472	chr3:183243472:G:A	3.6396e-49	-8.17673e-10	-1.74391
183243536	chr3:183243536:T:C	3.09531e-49	-8.17673e-10	-1.90589
183243899	chr3:183243899:G:A	2.6246e-49	-8.17673e-10	-2.07085
183243910	chr3:183243910:G:A	2.53983e-49	-8.17673e-10	-2.10368
183244017	chr3:183244017:G:A	2.68939e-50	-2.31378	-2.03527
183244061	chr3:183244061:T:G	2.52274e-49	-8.17673e-10	-2.11043
183244328	chr3:183244328:T:C	2.87624e-49	-8.17673e-10	-1.9793
183244652	chr3:183244652:T:C	8.39474e-49	-8.17673e-10	-0.908176
183244789	chr3:183244789:T:C	3.88047e-49	-8.17673e-10	-1.67983
183245503	chr3:183245503:T:C	2.7567e-50	-2.46939	-1.85494
183245893	chr3:183245893:G:A	2.37329e-50	-2.36377	-2.11032
183245906	chr3:183245906:T:C	5.27511e-49	-8.17673e-10	-1.37278
183246180	chr3:183246180:T:A	5.00538e-50	-1.60163	-2.12623
183246475	chr3:183246475:G:A	7.16354e-50	-2.10535	-1.26402
183246561	chr3:183246561:T:C	1.92663e-49	-2.38001	-1.73e-09
183246790	chr3:183246790:T:C	3.63049e-49	-8.17673e-10	-1.74641
183247486	chr3:183247486:A:G	1.63595e-49	-2.50343	-0.0401274
183248172	chr3:183248172:T:C	3.16867e-49	-8.17673e-10	-1.88247
183248259	chr3:183248259:T:A	1.59358e-49	-2.51723	-0.052563
183248306	chr3:183248306:T:G	1.99363e-49	-2.52209	0.176268
183249083	chr3:183249083:A:AT	1.21075e-48	-8.17673e-10	-0.541952
183249237	chr3:183249237:G:A	3.25191e-48	-8.17673e-10	0.446046
183249647	chr3:183249647:T:C	3.19799e-49	-8.17673e-10	-1.87326
183249738	chr3:183249738:G:A	2.50803e-49	-8.17673e-10	-2.11628
183249939	chr3:183249939:A:G	5.65563e-50	-2.54162	-1.06409
183250256	chr3:183250256:A:G	5.48782e-49	-8.17673e-10	-1.33325
183250921	chr3:183250921:G:A	3.96471e-50	-2.19998	-1.76096
183251032	chr3:183251032:C:G	3.03719e-49	-8.17673e-10	-1.92485
183251188	chr3:183251188:C:G	1.43748e-48	-8.17673e-10	-0.370304
183251190	chr3:183251190:G:T	1.48231e-48	-8.17673e-10	-0.339593
183252587	chr3:183252587:C:A	2.0233e-50	-2.51859	-2.11505
183252724	chr3:183252724:A:G	3.40903e-49	-8.17673e-10	-1.80935
183252770	chr3:183252770:T:G	1.41022e-49	-2.44611	-0.245926
183253017	chr3:183253017:C:T	1.95385e-50	-2.54262	-2.12594
183253604	chr3:183253604:C:G	2.06342e-50	-2.51275	-2.10125
183254908	chr3:183254908:A:G	2.55758e-49	-8.17673e-10	-2.09672
183255467	chr3:183255467:A:C	2.76316e-50	-2.54443	-1.77756
183257565	chr3:183257565:T:C	4.66215e-49	-8.17673e-10	-1.4963
183257681	chr3:183257681:C:A	2.73439e-50	-2.54562	-1.78684
183257764	chr3:183257764:CTTA:C	3.02164e-49	-8.17673e-10	-1.92998
183258187	chr3:183258187:T:C	2.60178e-50	-2.29207	-2.0901
183258594	chr3:183258594:T:C	3.74666e-50	-2.48546	-1.53204
183258896	chr3:183258896:C:T	2.48431e-49	-8.17673e-10	-2.12578
183258987	chr3:183258987:C:A	1.61224e-48	-8.17673e-10	-0.255572
183260031	chr3:183260031:C:T	9.21811e-50	-2.44773	-0.669463
183260465	chr3:183260465:T:C	2.90824e-49	-8.17673e-10	-1.96823
183260798	chr3:183260798:A:G	1.00463e-49	-2.42595	-0.605218
183261342	chr3:183261342:T:A	3.17634e-50	-2.39518	-1.78746
183261634	chr3:183261634:T:G	2.54057e-49	-8.17673e-10	-2.10339
183261642	chr3:183261642:G:A	2.10591e-50	-2.54568	-2.04794
183262083	chr3:183262083:A:C	2.63441e-49	-8.17673e-10	-2.06712
183262099	chr3:183262099:ATAATAC:A	6.05882e-49	-8.17673e-10	-1.23427
183262586	chr3:183262586:T:C	2.66012e-50	-2.33308	-2.02692
183262877	chr3:183262877:C:T	2.49115e-49	-8.17673e-10	-2.12304
183263371	chr3:183263371:C:T	2.03223e-50	-2.51222	-2.11702
183263403	chr3:183263403:T:C	3.06933e-49	-8.17673e-10	-1.91432
183263541	chr3:183263541:CCTT:C	4.93745e-49	-8.17673e-10	-1.43893
183263736	chr3:183263736:C:T	2.60478e-49	-8.17673e-10	-2.07843
183264077	chr3:183264077:TG:T	8.55725e-49	-8.17673e-10	-0.889002
183264287	chr3:183264287:G:A	6.02173e-49	-1.24041	-1.73e-09
183266103	chr3:183266103:A:G	2.51076e-49	-8.17673e-10	-2.1152
183266260	chr3:183266260:G:T	2.43627e-50	-2.32286	-2.12504
183266358	chr3:183266358:T:C	3.17819e-49	-8.17673e-10	-1.87947
183266497	chr3:183266497:C:T	2.86341e-49	-1.98377	-1.73e-09
183266559	chr3:183266559:G:A	3.12398e-49	-8.17673e-10	-1.89667
183267081	chr3:183267081:C:T	3.74553e-48	-8.17673e-10	0.587367
183267664	chr3:183267664:A:T	2.57204e-50	-2.36697	-2.0267
183268518	chr3:183268518:C:T	2.64382e-49	-8.17673e-10	-2.06356
183268655	chr3:183268655:C:G	3.19214e-49	-8.17673e-10	-1.87509
183268733	chr3:183268733:C:T	2.99517e-49	-8.17673e-10	-1.93878
183269444	chr3:183269444:A:G	3.12295e-49	-8.17673e-10	-1.897
183269691	chr3:183269691:A:G	6.7283e-49	-8.17673e-10	-1.12946
183269727	chr3:183269727:G:A	2.09167e-50	-2.47462	-2.12578
183271611	chr3:183271611:T:C	3.18832e-49	-8.17673e-10	-1.87629
183272012	chr3:183272012:A:G	1.67558e-49	-2.51962	-1.73e-09
183272556	chr3:183272556:C:T	2.50998e-49	-8.17673e-10	-2.11551
183272691	chr3:183272691:A:G	3.1926e-49	-8.17673e-10	-1.87495
183272754	chr3:183272754:A:T	3.15898e-49	-8.17673e-10	-1.88553
183272959	chr3:183272959:A:G	3.14918e-49	-8.17673e-10	-1.88864
183273095	chr3:183273095:AAAG:A	1.6699e-49	-2.52302	-1.73e-09
183273346	chr3:183273346:A:T	2.5515e-49	-8.17673e-10	-2.0991
183273359	chr3:183273359:A:G	3.17568e-49	-8.17673e-10	-1.88026
183273485	chr3:183273485:TATC:T	3.1304e-49	-8.17673e-10	-1.89462
183273809	chr3:183273809:C:G	3.21676e-49	-8.17673e-10	-1.86741
183273847	chr3:183273847:G:A	2.497e-49	-8.17673e-10	-2.12069
183273863	chr3:183273863:C:T	3.16051e-49	-8.17673e-10	-1.88505
183274058	chr3:183274058:T:C	3.21286e-50	-2.1172	-2.054
183274071	chr3:183274071:C:T	3.19161e-49	-8.17673e-10	-1.87526
183274189	chr3:183274189:T:C	5.56967e-49	-8.17673e-10	-1.31845
183274568	chr3:183274568:T:G	3.15624e-49	-8.17673e-10	-1.8864
183274579	chr3:183274579:AC:A	2.39075e-50	-2.36838	-2.09838
183274803	chr3:183274803:C:T	3.21453e-49	-8.17673e-10	-1.8681
183274961	chr3:183274961:C:T	2.83437e-49	-8.17673e-10	-1.99396
183275744	chr3:183275744:A:G	3.18648e-49	-8.17673e-10	-1.87686
183276096	chr3:183276096:C:T	3.24653e-49	-8.17673e-10	-1.85819
183276190	chr3:183276190:T:C	1.70719e-49	-2.50093	-1.73e-09
183276216	chr3:183276216:T:C	3.59549e-49	-1.7561	-1.73e-09
183276375	chr3:183276375:A:G	3.16186e-49	-8.17673e-10	-1.88462
183276409	chr3:183276409:T:A	2.50722e-49	-8.17673e-10	-2.11661
183276468	chr3:183276468:T:C	3.23891e-49	-8.17673e-10	-1.86054
183276558	chr3:183276558:T:A	3.24494e-49	-8.17673e-10	-1.85868
183276571	chr3:183276571:A:G	3.24721e-49	-8.17673e-10	-1.85799
183276580	chr3:183276580:T:G	3.24721e-49	-8.17673e-10	-1.85799
183276695	chr3:183276695:T:C	3.23497e-49	-8.17673e-10	-1.86176
183276737	chr3:183276737:A:G	3.25331e-49	-8.17673e-10	-1.85611
183276833	chr3:183276833:A:AT	3.25542e-49	-8.17673e-10	-1.85546
183276956	chr3:183276956:C:T	3.27589e-49	-8.17673e-10	-1.84919
183276963	chr3:183276963:G:A	3.27562e-49	-8.17673e-10	-1.84927
183277117	chr3:183277117:C:CTG	3.23358e-49	-8.17673e-10	-1.86219
183277189	chr3:183277189:C:T	3.9052e-49	-8.17673e-10	-1.67347
183277392	chr3:183277392:T:C	3.18356e-49	-8.17673e-10	-1.87778
183277657	chr3:183277657:A:G	3.42352e-49	-8.17673e-10	-1.80511
183278082	chr3:183278082:G:A	3.27163e-49	-8.17673e-10	-1.85049
183278113	chr3:183278113:G:A	3.24268e-49	-8.17673e-10	-1.85938
183278161	chr3:183278161:G:A	3.25153e-49	-8.17673e-10	-1.85666
183278211	chr3:183278211:T:TA	5.27103e-49	-8.17673e-10	-1.37356
183278418	chr3:183278418:C:A	8.2097e-49	-8.17673e-10	-0.930464
183278439	chr3:183278439:T:TGA	2.29052e-49	-2.207	-1.73e-09
183278440	chr3:183278440:ATT:A	2.29294e-49	-2.20595	-1.73e-09
183278501	chr3:183278501:T:C	3.26251e-49	-8.17673e-10	-1.85328
183278562	chr3:183278562:T:C	3.26973e-49	-8.17673e-10	-1.85107
183278563	chr3:183278563:G:A	3.26432e-49	-8.17673e-10	-1.85273
183278703	chr3:183278703:T:C	2.52106e-49	-8.17673e-10	-2.1111
183278777	chr3:183278777:G:A	3.27091e-49	-8.17673e-10	-1.85071
183278805	chr3:183278805:A:G	3.37423e-49	-8.17673e-10	-1.81961
183278843	chr3:183278843:G:C	5.60445e-50	-1.70186	-1.91294
183278846	chr3:183278846:T:C	3.23266e-49	-8.17673e-10	-1.86247
183278912	chr3:183278912:G:A	3.10117e-49	-8.17673e-10	-1.904
183279099	chr3:183279099:A:G	5.50036e-49	-8.17673e-10	-1.33097
183279150	chr3:183279150:G:A	3.18853e-49	-8.17673e-10	-1.87622
183279220	chr3:183279220:CTTTTAT:C	2.26647e-49	-2.21756	-1.73e-09
183279236	chr3:183279236:C:T	3.15064e-49	-8.17673e-10	-1.88818
183279390	chr3:183279390:T:C	3.16384e-49	-8.17673e-10	-1.884
183279463	chr3:183279463:T:C	5.84395e-49	-8.17673e-10	-1.27037
183279843	chr3:183279843:A:C	8.39302e-49	-8.17673e-10	-0.908381
183280217	chr3:183280217:C:T	3.18743e-49	-8.17673e-10	-1.87657
183280223	chr3:183280223:A:G	2.55354e-49	-8.17673e-10	-2.0983
183280570	chr3:183280570:A:G	3.18236e-49	-8.17673e-10	-1.87816
183280634	chr3:183280634:T:A	5.51007e-50	-1.52734	-2.10445
183280738	chr3:183280738:C:T	3.23743e-49	-8.17673e-10	-1.861
183280805	chr3:183280805:G:A	2.97267e-49	-8.17673e-10	-1.94632
183280854	chr3:183280854:A:C	3.32817e-49	-8.17673e-10	-1.83336
183280863	chr3:183280863:C:A	5.09307e-49	-8.17673e-10	-1.4079
183280934	chr3:183280934:A:G	3.30952e-49	-8.17673e-10	-1.83898
183281063	chr3:183281063:G:A	1.64956e-49	-2.53527	-1.73e-09
183281079	chr3:183281079:T:TA	8.53423e-49	-8.17673e-10	-0.891696
183281129	chr3:183281129:G:A	2.4867e-49	-8.17673e-10	-2.12483
183281169	chr3:183281169:C:T	3.26008e-49	-8.17673e-10	-1.85403
183281226	chr3:183281226:G:A	8.24057e-49	-8.17673e-10	-0.926711
183281569	chr3:183281569:C:A	1.37524e-48	-8.17673e-10	-0.414569
183281697	chr3:183281697:C:T	3.1974e-49	-8.17673e-10	-1.87344
183281746	chr3:183281746:G:A	2.49996e-49	-8.17673e-10	-2.11951
183282232	chr3:183282232:A:G	3.06176e-49	-8.17673e-10	-1.91679
183282641	chr3:183282641:C:T	2.57282e-49	-8.17673e-10	-2.09078
183282649	chr3:183282649:A:C	6.27157e-50	-1.37643	-2.12591
183282670	chr3:183282670:T:C	6.27806e-50	-1.37955	-2.12176
183283257	chr3:183283257:A:G	4.41404e-49	-8.17673e-10	-1.55099
183283467	chr3:183283467:C:T	2.5779e-49	-8.17673e-10	-2.08881
183283478	chr3:183283478:T:C	3.19018e-49	-8.17673e-10	-1.8757
183283656	chr3:183283656:G:A	2.71031e-50	-2.42715	-1.91416
183283858	chr3:183283858:C:T	5.79983e-50	-1.48613	-2.09441
183284041	chr3:183284041:T:C	6.08472e-50	-1.43745	-2.09513
183284053	chr3:183284053:C:A	2.85054e-49	-8.17673e-10	-1.98827
183284058	chr3:183284058:G:A	6.09308e-50	-1.43676	-2.09445
183284156	chr3:183284156:G:A	5.80899e-50	-1.45795	-2.12101
183284675	chr3:183284675:T:C	6.05453e-50	-1.42575	-2.11181
183284737	chr3:183284737:C:T	1.11124e-48	-8.17673e-10	-0.627721
183284892	chr3:183284892:C:T	5.52963e-50	-1.53931	-2.08894
183284969	chr3:183284969:T:C	6.60845e-50	-1.35663	-2.09339
183284975	chr3:183284975:A:T	6.11618e-50	-1.43493	-2.09249
183284977	chr3:183284977:T:C	6.20111e-50	-1.41975	-2.09389
183285100	chr3:183285100:A:G	6.44624e-50	-1.37876	-2.09611
183285156	chr3:183285156:A:C	6.13804e-50	-1.42036	-2.1035
183285365	chr3:183285365:A:G	6.03908e-50	-1.43542	-2.1047
183285543	chr3:183285543:G:A	6.03896e-50	-1.4567	-2.08343
183285838	chr3:183285838:A:C	5.75557e-50	-1.49306	-2.09513
183285949	chr3:183285949:T:C	2.88799e-49	-8.17673e-10	-1.97522
183286036	chr3:183286036:G:C	5.91008e-50	-1.48907	-2.07263
183286298	chr3:183286298:T:G	5.72696e-50	-1.51753	-2.07565
183286465	chr3:183286465:T:C	5.86145e-50	-1.49432	-2.07565
183286766	chr3:183286766:C:T	3.84542e-49	-8.17673e-10	-1.6889
183287358	chr3:183287358:A:ATTT	3.06472e-49	-8.17673e-10	-1.91582
183287359	chr3:183287359:C:T	2.3629e-50	-2.4955	-1.98297
183287362	chr3:183287362:C:T	6.30777e-49	-8.17673e-10	-1.194
183287614	chr3:183287614:C:G	6.54206e-49	-8.17673e-10	-1.15753
183288622	chr3:183288622:C:T	3.50562e-49	-8.17673e-10	-1.78141
183289227	chr3:183289227:G:A	7.53515e-50	-1.24807	-2.07072
183289233	chr3:183289233:G:A	7.58435e-50	-1.24393	-2.06835
183289240	chr3:183289240:G:A	6.86064e-50	-1.34532	-2.06724
183289252	chr3:183289252:A:G	6.61433e-50	-1.38056	-2.06857
183289308	chr3:183289308:C:T	8.83188e-50	-1.106	-2.054
183289399	chr3:183289399:G:A	8.47002e-50	-1.1557	-2.04614
183289405	chr3:183289405:T:C	2.35377e-50	-2.41608	-2.06627
183289626	chr3:183289626:C:T	3.51999e-49	-8.17673e-10	-1.77732
183289630	chr3:183289630:C:T	3.44255e-49	-8.17673e-10	-1.79957
183289631	chr3:183289631:A:G	3.41547e-49	-8.17673e-10	-1.80747
183290109	chr3:183290109:G:A	8.64176e-50	-1.08406	-2.0977
183290196	chr3:183290196:TCA:T	6.95238e-50	-1.27785	-2.12143
183290464	chr3:183290464:C:T	7.55512e-50	-1.21937	-2.09677
183290498	chr3:183290498:A:G	7.48331e-50	-1.22698	-2.09871
183290545	chr3:183290545:T:C	1.72651e-48	-8.17673e-10	-0.187096
183290573	chr3:183290573:C:T	8.01239e-50	-1.16635	-2.09102
183290637	chr3:183290637:G:A	1.09328e-49	-0.850058	-2.09654
183290680	chr3:183290680:C:T	7.34538e-50	-1.24152	-2.10278
183290755	chr3:183290755:C:T	8.01967e-50	-1.15884	-2.09763
183290878	chr3:183290878:T:C	8.19268e-50	-1.14285	-2.09227
183291038	chr3:183291038:G:GA	1.99206e-50	-2.54531	-2.10389
183291417	chr3:183291417:C:T	2.38213e-49	-2.16778	-1.73e-09
183291498	chr3:183291498:C:T	1.24364e-48	-8.17673e-10	-0.515157
183291605	chr3:183291605:T:C	8.82936e-50	-1.07298	-2.0873
183292081	chr3:183292081:G:A	8.44759e-50	-1.1222	-2.08229
183292173	chr3:183292173:T:C	7.0075e-50	-1.30896	-2.08243
183292191	chr3:183292191:C:T	8.68567e-50	-1.08774	-2.08895
183292361	chr3:183292361:C:T	8.15279e-50	-1.15118	-2.08882
183292564	chr3:183292564:C:T	9.96131e-50	-1.54928	-1.49038
183292566	chr3:183292566:C:T	4.7053e-49	-8.17673e-10	-1.48709
183292742	chr3:183292742:A:G	8.36638e-50	-1.1246	-2.08954
183292796	chr3:183292796:T:C	8.53048e-50	-1.10561	-2.08911
183292819	chr3:183292819:G:A	6.3768e-49	-8.17673e-10	-1.18311
183292857	chr3:183292857:A:G	8.89222e-50	-1.06401	-2.08918
183292975	chr3:183292975:T:C	3.1256e-49	-8.17673e-10	-1.89616
183293284	chr3:183293284:A:G	8.53104e-50	-1.10554	-2.08911
183293534	chr3:183293534:C:T	8.61186e-50	-1.09673	-2.0885
183293828	chr3:183293828:A:G	6.25611e-50	-1.43818	-2.06663
183293864	chr3:183293864:G:A	8.29907e-49	-0.919638	-1.73e-09
183294065	chr3:183294065:G:A	4.54197e-48	-8.17673e-10	0.780165
183294260	chr3:183294260:C:G	9.36377e-49	-8.17673e-10	-0.798933
183294276	chr3:183294276:A:G	6.66014e-50	-1.31781	-2.12442
183294296	chr3:183294296:G:A	6.71644e-50	-1.72276	-1.71104
183294400	chr3:183294400:G:A	9.72341e-50	-0.980518	-2.08331
183294412	chr3:183294412:C:T	2.51353e-49	-8.17673e-10	-2.11409
183294575	chr3:183294575:A:G	8.63512e-50	-1.09358	-2.08895
183294617	chr3:183294617:A:G	1.72513e-49	-2.49048	-1.73e-09
183294661	chr3:183294661:C:T	9.29205e-50	-1.01094	-2.09827
183294778	chr3:183294778:A:G	1.59071e-48	-0.0889614	-0.180054
183294791	chr3:183294791:GCTAATTTTTTGT:G	8.43743e-50	-1.11788	-2.08781
183294818	chr3:183294818:T:C	9.27371e-50	-1.01409	-2.09709
183295523	chr3:183295523:C:T	1.2811e-48	-8.17673e-10	-0.485474
183295642	chr3:183295642:T:C	6.00221e-50	-1.4236	-2.12264
183296060	chr3:183296060:C:G	3.43695e-49	-8.17673e-10	-1.8012
183296285	chr3:183296285:T:C	1.80674e-49	-1.15632	-1.28794
183296465	chr3:183296465:T:C	6.68938e-50	-1.36672	-2.07113
183296519	chr3:183296519:T:C	7.14188e-50	-1.37104	-2.00135
183296694	chr3:183296694:T:C	4.34554e-50	-1.75602	-2.1132
183296807	chr3:183296807:G:A	2.484e-49	-8.17673e-10	-2.12591
183296819	chr3:183296819:G:A	1.81462e-49	-2.4399	-1.73e-09
183297465	chr3:183297465:TAATTA:T	3.75424e-49	-8.17673e-10	-1.7129
183297606	chr3:183297606:A:G	2.80112e-49	-8.17673e-10	-2.00576
183297924	chr3:183297924:G:A	1.00363e-49	-2.53755	-0.494611
183298102	chr3:183298102:T:C	6.47411e-49	-8.17673e-10	-1.16797
183298724	chr3:183298724:C:T	9.65215e-50	-1.99991	-1.07128
183298925	chr3:183298925:A:G	4.62395e-49	-1.50453	-1.73e-09
183299284	chr3:183299284:A:T	8.8326e-50	-1.85538	-1.30454
183299326	chr3:183299326:C:T	1.24252e-49	-1.44827	-1.37037
183299557	chr3:183299557:G:A	8.91758e-50	-1.85696	-1.29338
183299570	chr3:183299570:G:A	6.00055e-49	-8.17673e-10	-1.24393
183299597	chr3:183299597:T:C	8.85123e-50	-1.85987	-1.29794
183299854	chr3:183299854:A:T	1.76707e-49	-2.46646	-1.73e-09
183299961	chr3:183299961:A:G	9.17552e-49	-8.17673e-10	-0.819242
183300070	chr3:183300070:T:C	8.79745e-49	-8.17673e-10	-0.861319
183300177	chr3:183300177:T:A	5.28388e-50	-2.04362	-1.63009
183300224	chr3:183300224:G:A	3.08403e-49	-8.17673e-10	-1.90955
183300464	chr3:183300464:G:A	8.382e-50	-1.9353	-1.27698
183300499	chr3:183300499:T:C	8.50396e-50	-1.92529	-1.27255
183300519	chr3:183300519:G:A	8.32357e-50	-1.87355	-1.34572
183300793	chr3:183300793:G:A	8.64856e-50	-1.92416	-1.25682
183300833	chr3:183300833:G:A	8.50744e-50	-1.92755	-1.26988
183300871	chr3:183300871:T:C	7.84491e-50	-1.93956	-1.33894
183300905	chr3:183300905:C:T	8.73916e-49	-0.867967	-1.73e-09
183300930	chr3:183300930:G:A	4.36708e-48	-8.17673e-10	0.7409
183300952	chr3:183300952:T:C	6.39912e-49	-8.17673e-10	-1.17962
183301154	chr3:183301154:G:A	8.80084e-50	-1.89095	-1.27257
183301319	chr3:183301319:C:T	8.57285e-50	-1.91288	-1.27688
183301561	chr3:183301561:G:A	1.29752e-49	-1.85032	-0.925004
183301724	chr3:183301724:A:G	8.91019e-50	-1.81228	-1.33889
183301803	chr3:183301803:A:C	3.8902e-49	-8.17673e-10	-1.67732
183302035	chr3:183302035:T:C	7.94331e-50	-1.92143	-1.34461
183302053	chr3:183302053:A:G	8.56692e-50	-1.89874	-1.29172
183302085	chr3:183302085:C:T	9.3543e-50	-2.53841	-0.564118
183302087	chr3:183302087:C:T	8.46889e-50	-1.87738	-1.32458
183302451	chr3:183302451:C:G	4.44516e-49	-8.17673e-10	-1.54397
183302518	chr3:183302518:C:T	3.82413e-49	-8.17673e-10	-1.69445
183302697	chr3:183302697:G:A	3.57251e-49	-8.17673e-10	-1.76251
183302771	chr3:183302771:T:C	3.78376e-50	-2.13286	-1.87479
183302775	chr3:183302775:G:A	6.34825e-50	-2.21393	-1.27626
183302802	chr3:183302802:C:T	7.7908e-49	-8.17673e-10	-0.982837
183302804	chr3:183302804:T:C	4.81193e-50	-2.23674	-1.53053
183302893	chr3:183302893:ATG:A	7.67838e-49	-8.17673e-10	-0.997372
183302965	chr3:183302965:C:T	3.77159e-49	-8.17673e-10	-1.70828
183303138	chr3:183303138:A:G	3.05448e-50	-2.36377	-1.85798
183303201	chr3:183303201:A:G	4.53952e-49	-8.17673e-10	-1.52296
183303442	chr3:183303442:C:T	2.4917e-49	-8.17673e-10	-2.12281
183303655	chr3:183303655:C:T	2.11538e-50	-2.46278	-2.12635
183304260	chr3:183304260:C:G	7.77868e-49	-8.17673e-10	-0.984394
183304375	chr3:183304375:C:T	4.41894e-49	-8.17673e-10	-1.54988
183304429	chr3:183304429:A:G	7.32598e-49	-8.17673e-10	-1.04435
183304720	chr3:183304720:C:T	5.94307e-50	-2.43124	-1.12491
183304802	chr3:183304802:A:G	3.61658e-49	-8.17673e-10	-1.75025
183304875	chr3:183304875:G:A	3.24153e-50	-2.15917	-2.00315
183304913	chr3:183304913:C:T	8.61068e-49	-8.17673e-10	-0.882778
183305039	chr3:183305039:A:C	7.78936e-49	-8.17673e-10	-0.983022
183305251	chr3:183305251:T:C	3.94943e-49	-1.66221	-1.73e-09
183305285	chr3:183305285:TATAGA:T	3.02725e-48	-8.17673e-10	0.37446
183305623	chr3:183305623:G:A	5.2831e-49	-8.17673e-10	-1.37127
183306057	chr3:183306057:G:A	4.95278e-50	-2.17861	-1.55981
183306099	chr3:183306099:C:T	7.95502e-49	-8.17673e-10	-0.961978
183306398	chr3:183306398:T:C	7.47205e-49	-8.17673e-10	-1.02461
183306496	chr3:183306496:C:G	1.9863e-48	-2.52853	2.48161
183306545	chr3:183306545:G:A	3.07572e-48	-2.53101	2.92135
183306550	chr3:183306550:G:A	6.29214e-49	-2.53085	1.33437
183306681	chr3:183306681:T:C	2.60291e-49	-8.17673e-10	-2.07915
183306731	chr3:183306731:T:G	5.29411e-50	-2.31414	-1.35763
183307229	chr3:183307229:C:T	7.70732e-49	-8.17673e-10	-0.99361
183307557	chr3:183307557:C:T	2.91703e-49	-8.17673e-10	-1.96522
183308128	chr3:183308128:A:T	2.5199e-49	-8.17673e-10	-2.11156
183308252	chr3:183308252:G:A	2.66741e-49	-8.17673e-10	-2.05467
183308544	chr3:183308544:G:A	2.59993e-50	-2.4014	-1.98148
183308609	chr3:183308609:G:A	2.48575e-49	-8.17673e-10	-2.12521
183308874	chr3:183308874:C:T	3.02048e-50	-2.33032	-1.90263
183308910	chr3:183308910:G:A	4.44328e-49	-8.17673e-10	-1.54439
183308916	chr3:183308916:C:T	2.39811e-49	-2.1611	-1.73e-09
183309028	chr3:183309028:A:C	8.56111e-49	-8.17673e-10	-0.888552
183309071	chr3:183309071:C:T	4.39649e-49	-8.17673e-10	-1.55497
183309188	chr3:183309188:C:T	2.48681e-49	-8.17673e-10	-2.12478
183309256	chr3:183309256:A:G	2.00736e-49	-2.33896	-1.73e-09
183309754	chr3:183309754:T:G	3.68504e-50	-2.21354	-1.82055
183309947	chr3:183309947:T:C	6.40713e-49	-8.17673e-10	-1.17837
183310295	chr3:183310295:G:T	2.62181e-50	-2.24873	-2.12577
183310515	chr3:183310515:C:T	3.57492e-50	-2.22341	-1.84101
183310543	chr3:183310543:A:G	5.58179e-50	-2.39111	-1.22775
183310593	chr3:183310593:A:T	7.01829e-49	-8.17673e-10	-1.08726
183310770	chr3:183310770:G:T	2.5951e-50	-2.25998	-2.12476
183310812	chr3:183310812:A:T	2.50094e-50	-2.35214	-2.06956
183310868	chr3:183310868:G:A	2.23732e-50	-2.40813	-2.12495
183311336	chr3:183311336:A:G	2.83095e-50	-2.19108	-2.10668
183311401	chr3:183311401:C:T	3.30557e-50	-2.4729	-1.66986
183311543	chr3:183311543:C:T	3.31056e-50	-2.47035	-1.6709
183312343	chr3:183312343:A:G	3.87038e-50	-1.95864	-2.02637
183312698	chr3:183312698:C:T	3.58836e-50	-1.97779	-2.08289
183313034	chr3:183313034:A:G	1.65709e-49	-2.53072	-1.73e-09
183313057	chr3:183313057:T:C	4.85924e-49	-8.17673e-10	-1.4549
183313411	chr3:183313411:A:G	6.47119e-49	-8.17673e-10	-1.16842
183313876	chr3:183313876:T:C	3.31244e-50	-2.54506	-1.59562
183313925	chr3:183313925:G:A	3.96406e-50	-2.35353	-1.60757
183314187	chr3:183314187:G:C	2.57052e-49	-8.17673e-10	-2.09167
183314824	chr3:183314824:G:A	2.4876e-49	-8.17673e-10	-2.12446
183315088	chr3:183315088:T:C	3.724e-50	-2.54567	-1.4779
183315152	chr3:183315152:G:A	2.98334e-49	-8.17673e-10	-1.94274
183315164	chr3:183315164:T:C	4.41319e-48	-8.17673e-10	0.751401
183315168	chr3:183315168:C:T	3.56376e-48	-8.17673e-10	0.537621
183315465	chr3:183315465:T:G	6.23087e-49	-8.17673e-10	-1.20626
183316654	chr3:183316654:T:C	4.45766e-50	-1.76795	-2.07579
183316690	chr3:183316690:T:C	2.91558e-50	-2.17098	-2.09731
183316692	chr3:183316692:TTC:T	2.49453e-49	-8.17673e-10	-2.12168
183316774	chr3:183316774:C:T	2.49677e-49	-8.17673e-10	-2.12078
183316949	chr3:183316949:G:A	2.96368e-50	-2.17388	-2.07806
183317209	chr3:183317209:G:C	3.42894e-48	0.499056	-1.73e-09
183317387	chr3:183317387:A:G	3.16108e-50	-2.10627	-2.08118
183317658	chr3:183317658:TC:T	5.56479e-49	-8.17673e-10	-1.31932
183318738	chr3:183318738:T:C	2.01859e-50	-2.53087	-2.1051
183318791	chr3:183318791:TGCAATA:T	3.11029e-50	-2.09261	-2.11104
183319375	chr3:183319375:T:C	3.04482e-50	-2.11433	-2.1106
183319396	chr3:183319396:G:A	1.69387e-49	-2.50876	-1.73e-09
183319540	chr3:183319540:A:T	2.9756e-49	-8.17673e-10	-1.94534
183320222	chr3:183320222:AGCT:A	1.422e-48	-8.17673e-10	-0.381133
183320387	chr3:183320387:C:T	2.37208e-50	-2.49468	-1.97992
183320399	chr3:183320399:A:C	7.35324e-49	-8.17673e-10	-1.04064
183320474	chr3:183320474:G:C	3.04779e-50	-2.12375	-2.1002
183320777	chr3:183320777:G:A	3.04384e-50	-2.11649	-2.10876
183321088	chr3:183321088:C:G	3.10967e-50	-2.10256	-2.10129
183321159	chr3:183321159:C:T	3.06226e-50	-2.11184	-2.10737
183321209	chr3:183321209:G:A	3.45999e-49	-8.17673e-10	-1.79452
183321672	chr3:183321672:A:C	3.35405e-50	-2.05338	-2.07482
183322161	chr3:183322161:T:A	4.33101e-50	-1.99247	-1.88009
183322227	chr3:183322227:C:T	3.72472e-49	-8.17673e-10	-1.72079
183322558	chr3:183322558:T:G	3.48604e-50	-2.02774	-2.06186
183322849	chr3:183322849:T:C	3.53711e-50	-2.02953	-2.04553
183322866	chr3:183322866:G:A	3.56486e-50	-2.02213	-2.04511
183322938	chr3:183322938:T:C	3.52416e-50	-2.01642	-2.0623
183323136	chr3:183323136:T:G	4.95401e-50	-1.88882	-1.84935
183323413	chr3:183323413:C:G	2.14316e-50	-2.48364	-2.09245
183323609	chr3:183323609:T:C	3.95274e-49	-8.17673e-10	-1.66137
183323638	chr3:183323638:A:T	4.73569e-50	-1.90637	-1.87687
183323639	chr3:183323639:A:T	3.17028e-50	-2.06304	-2.12151
183323776	chr3:183323776:G:A	3.50957e-49	-8.17673e-10	-1.78029
183323777	chr3:183323777:A:G	3.51241e-49	-8.17673e-10	-1.77948
183323816	chr3:183323816:T:C	2.64711e-49	-8.17673e-10	-2.06231
183323892	chr3:183323892:C:A	1.03901e-49	-2.16163	-0.835878
183324243	chr3:183324243:C:T	8.56279e-50	-1.07199	-2.11895
183324566	chr3:183324566:G:A	5.7795e-50	-1.85422	-1.72983
183325632	chr3:183325632:T:C	3.50674e-49	-8.17673e-10	-1.78109
183326063	chr3:183326063:G:A	1.97747e-50	-2.54488	-2.11167
183326218	chr3:183326218:G:A	2.01748e-50	-2.54174	-2.09478
183326424	chr3:183326424:G:A	2.01952e-49	-2.33292	-1.73e-09
183326714	chr3:183326714:GTGTA:G	2.95146e-50	-2.34401	-1.91206
183327109	chr3:183327109:G:A	2.48555e-49	-8.17673e-10	-2.12529
183327163	chr3:183327163:A:G	9.20098e-50	-1.55021	-1.56885
183327286	chr3:183327286:C:T	2.16577e-50	-2.43931	-2.12628
183327721	chr3:183327721:C:T	9.86249e-50	-1.5301	-1.51953
183327835	chr3:183327835:C:T	1.97315e-50	-2.54423	-2.1145
183327850	chr3:183327850:G:A	1.67929e-49	-2.51741	-1.73e-09
183328068	chr3:183328068:G:A	1.98225e-49	-2.35155	-1.73e-09
183328543	chr3:183328543:C:T	6.65745e-49	-8.17673e-10	-1.14004
183328643	chr3:183328643:A:G	1.06109e-49	-1.46761	-1.50888
183329067	chr3:183329067:T:C	1.04561e-49	-1.46716	-1.52402
183329106	chr3:183329106:G:A	1.00798e-49	-1.49825	-1.52958
183329191	chr3:183329191:C:G	6.63905e-50	-1.55466	-1.89074
183329204	chr3:183329204:T:C	3.54651e-49	-8.17673e-10	-1.76982
183329357	chr3:183329357:C:T	1.99572e-50	-2.54259	-2.10477
183329431	chr3:183329431:C:T	1.35393e-49	-0.88879	-1.84398
183329508	chr3:183329508:A:G	1.25953e-49	-0.951364	-1.85368
183329540	chr3:183329540:G:A	2.50208e-49	-8.17673e-10	-2.11866
183329601	chr3:183329601:G:T	1.29781e-49	-0.912805	-1.8623
183329760	chr3:183329760:T:C	1.99466e-50	-2.54103	-2.10686
183329802	chr3:183329802:G:A	3.69442e-49	-8.17673e-10	-1.72896
183329903	chr3:183329903:A:G	3.01506e-49	-8.17673e-10	-1.93216
183330046	chr3:183330046:G:A	6.3581e-49	-8.17673e-10	-1.18605
183330116	chr3:183330116:G:A	2.50346e-49	-8.17673e-10	-2.11811
183330381	chr3:183330381:G:A	2.49062e-50	-2.43009	-1.99575
183330447	chr3:183330447:AG:A	3.0583e-49	-8.17673e-10	-1.91792
183330558	chr3:183330558:T:C	2.99573e-49	-8.17673e-10	-1.93859
183331186	chr3:183331186:C:T	3.75563e-49	-8.17673e-10	-1.71252
183331213	chr3:183331213:A:G	2.46702e-49	-2.13277	-1.73e-09
183331539	chr3:183331539:C:T	1.33717e-49	-2.01334	-0.731881
183331581	chr3:183331581:C:T	1.78171e-49	-2.29261	-0.165603
183331765	chr3:183331765:G:T	1.39062e-49	-2.02743	-0.678601
183331990	chr3:183331990:C:G	5.76137e-50	-2.31655	-1.27064
183332194	chr3:183332194:T:C	9.55874e-50	-1.92835	-1.15256
183332216	chr3:183332216:T:C	8.36455e-50	-1.95041	-1.26395
183332277	chr3:183332277:T:A	4.44449e-50	-2.24165	-1.60505
183332373	chr3:183332373:A:AATTAAAAGC	3.11424e-49	-8.17673e-10	-1.8998
183332381	chr3:183332381:GC:G	2.37685e-50	-2.54185	-1.93074
183332596	chr3:183332596:C:T	2.82629e-49	-8.17673e-10	-1.99681
183332599	chr3:183332599:G:A	1.67041e-49	-1.47684	-1.04587
183332947	chr3:183332947:A:T	1.50786e-49	-2.10564	-0.519453
183333410	chr3:183333410:A:G	5.37696e-49	-8.17673e-10	-1.35366
183333508	chr3:183333508:C:T	1.35322e-49	-1.62821	-1.10508
183333724	chr3:183333724:T:C	7.41796e-50	-1.35512	-1.97935
183333746	chr3:183333746:C:T	1.28263e-49	-1.67778	-1.10909
183333887	chr3:183333887:G:A	1.28618e-49	-1.65553	-1.12858
183333910	chr3:183333910:T:G	1.31103e-49	-1.64596	-1.11901
183334182	chr3:183334182:G:C	6.90521e-50	-1.41264	-1.99344
183334454	chr3:183334454:G:A	2.9456e-49	-8.17673e-10	-1.95547
183334535	chr3:183334535:A:C	3.03905e-50	-2.29867	-1.92815
183334616	chr3:183334616:T:C	1.22906e-49	-1.63308	-1.19645
183334791	chr3:183334791:T:C	3.25596e-50	-2.20929	-1.94859
183334834	chr3:183334834:A:G	1.32489e-49	-1.63975	-1.1147
183334892	chr3:183334892:T:C	1.62298e-49	-1.60362	-0.947892
183335015	chr3:183335015:A:G	2.80078e-50	-2.33057	-1.9779
183335031	chr3:183335031:T:C	1.39955e-49	-1.63262	-1.06701
183335066	chr3:183335066:T:C	1.31153e-49	-1.67767	-1.08691
183335125	chr3:183335125:AAAAAG:A	2.15184e-49	-2.26946	-1.73e-09
183335126	chr3:183335126:AAAAG:A	6.22267e-49	-1.20758	-1.73e-09
183335276	chr3:183335276:G:A	3.26584e-50	-2.0445	-2.11035
183335294	chr3:183335294:G:A	1.31318e-49	-1.67838	-1.08495
183335545	chr3:183335545:C:T	2.51069e-49	-2.21912	0.103894
183335559	chr3:183335559:T:A	1.35058e-49	-2.16411	-0.571134
183335586	chr3:183335586:A:G	1.23686e-49	-1.65824	-1.16497
183335607	chr3:183335607:C:A	1.71554e-49	-1.98489	-0.511165
183335647	chr3:183335647:A:T	1.24173e-49	-1.74177	-1.0775
183335713	chr3:183335713:A:T	1.59689e-49	-1.55055	-1.01717
183335861	chr3:183335861:T:C	1.32762e-49	-1.67249	-1.0799
183336232	chr3:183336232:A:G	1.3569e-49	-1.61483	-1.11575
183336485	chr3:183336485:T:C	2.59583e-50	-2.31146	-2.073
183337034	chr3:183337034:C:T	1.8301e-49	-2.43141	-1.73e-09
183337149	chr3:183337149:A:C	1.44316e-49	-1.58777	-1.08117
183337898	chr3:183337898:T:C	4.42353e-49	-8.17673e-10	-1.54884
183338554	chr3:183338554:T:C	1.36113e-49	-2.21163	-0.515837
183338810	chr3:183338810:G:A	3.54629e-50	-2.09436	-1.9781
183339552	chr3:183339552:T:C	4.36775e-50	-2.02646	-1.83766
183339632	chr3:183339632:A:T	5.42129e-50	-2.24633	-1.40171
183339655	chr3:183339655:C:G	8.17873e-50	-1.32501	-1.91182
183340197	chr3:183340197:T:C	3.60311e-49	-8.17673e-10	-1.75398
183341752	chr3:183341752:C:CT	1.23268e-49	-1.61389	-1.2127
183341884	chr3:183341884:C:G	3.17912e-50	-2.16656	-2.0152
183342138	chr3:183342138:A:C	2.29042e-49	-1.75678	-0.450263
183342907	chr3:183342907:A:C	7.89268e-49	-8.17673e-10	-0.969846
183342934	chr3:183342934:A:G	1.19629e-48	-8.17673e-10	-0.553974
183343155	chr3:183343155:A:G	1.10662e-49	-1.84297	-1.0915
183343327	chr3:183343327:C:T	3.1746e-49	-8.17673e-10	-1.8806
183343677	chr3:183343677:C:T	1.04465e-49	-1.82991	-1.16219
183343894	chr3:183343894:G:A	3.91862e-50	-2.15067	-1.82196
183343975	chr3:183343975:G:A	1.08818e-49	-1.85482	-1.09645
183344181	chr3:183344181:A:C	2.79754e-49	-8.17673e-10	-2.00704
183344301	chr3:183344301:G:A	1.06277e-49	-1.83949	-1.13541
183344556	chr3:183344556:G:A	1.98244e-49	-2.35145	-1.73e-09
183345178	chr3:183345178:T:C	2.52628e-49	-8.17673e-10	-2.10903
183346036	chr3:183346036:T:C	2.60349e-49	-8.17673e-10	-2.07893
183346463	chr3:183346463:T:A	1.06799e-49	-1.8801	-1.0899
183346562	chr3:183346562:G:A	2.59685e-50	-2.31914	-2.06493
183346995	chr3:183346995:T:C	7.67561e-49	-8.17673e-10	-0.997734
183347175	chr3:183347175:C:T	3.35546e-49	-2.09239	0.267195
183347275	chr3:183347275:G:A	2.41607e-49	-2.15364	-1.73e-09
183347557	chr3:183347557:A:G	1.07775e-49	-1.87057	-1.09034
183347806	chr3:183347806:A:C	4.62763e-49	-8.17673e-10	-1.50374
183348206	chr3:183348206:G:A	3.49626e-49	-2.08646	0.302373
183348233	chr3:183348233:C:T	5.0774e-50	-2.39677	-1.3168
183348335	chr3:183348335:A:G	7.05819e-50	-1.59356	-1.79062
183348526	chr3:183348526:C:T	1.14769e-49	-0.988227	-1.9098
183348657	chr3:183348657:G:C	1.16623e-49	-1.92347	-0.958529
183348724	chr3:183348724:A:G	7.9815e-50	-1.34832	-1.91292
183348836	chr3:183348836:A:G	2.26002e-49	-1.77252	-0.447886
183348946	chr3:183348946:C:G	6.75137e-50	-1.46918	-1.95944
183349146	chr3:183349146:A:G	7.02096e-49	-1.08688	-1.73e-09
183349627	chr3:183349627:T:A	9.96861e-50	-2.27148	-0.767445
183349790	chr3:183349790:C:T	2.71715e-50	-2.48532	-1.85346
183349898	chr3:183349898:G:A	2.97624e-49	-8.17673e-10	-1.94512
183349965	chr3:183349965:T:C	7.14117e-50	-1.31497	-2.05752
183350145	chr3:183350145:T:C	2.48546e-49	-8.17673e-10	-2.12532
183350184	chr3:183350184:C:G	1.85239e-48	-8.17673e-10	-0.11672
183350635	chr3:183350635:G:T	2.0721e-50	-2.54518	-2.06463
183350673	chr3:183350673:G:T	2.04286e-50	-2.54568	-2.07834
183350718	chr3:183350718:C:T	2.84323e-50	-2.34485	-1.94857
183350765	chr3:183350765:G:A	5.73275e-49	-8.17673e-10	-1.28959
183350868	chr3:183350868:C:A	2.94833e-50	-2.34964	-1.90749
183351303	chr3:183351303:C:G	2.26954e-50	-2.39589	-2.1229
183351401	chr3:183351401:T:C	2.62174e-49	-8.17673e-10	-2.07194
183351773	chr3:183351773:C:T	2.48955e-50	-2.30751	-2.11875
183351795	chr3:183351795:G:C	2.46186e-50	-2.31731	-2.12014
183351839	chr3:183351839:G:A	6.01857e-49	-8.17673e-10	-1.24093
183351877	chr3:183351877:G:C	2.68579e-50	-2.23163	-2.11876
183352092	chr3:183352092:T:C	7.45598e-49	-8.17673e-10	-1.02676
183352186	chr3:183352186:C:T	2.82809e-50	-2.27843	-2.02033
183352221	chr3:183352221:T:C	2.48485e-50	-2.30937	-2.11879
183352245	chr3:183352245:G:A	5.99746e-49	-8.17673e-10	-1.24445
183352250	chr3:183352250:T:C	2.47912e-50	-2.31047	-2.11999
183352379	chr3:183352379:C:T	7.6304e-49	-8.17673e-10	-1.00364
183352558	chr3:183352558:T:C	2.48009e-50	-2.31222	-2.11786
183352565	chr3:183352565:T:C	2.69432e-50	-2.45834	-1.88889
183352618	chr3:183352618:T:C	2.53357e-50	-2.29082	-2.11792
183352720	chr3:183352720:A:G	2.91826e-50	-2.37491	-1.89247
183352736	chr3:183352736:C:T	2.70101e-50	-2.4616	-1.88314
183352791	chr3:183352791:T:C	2.85391e-50	-2.3775	-1.91217
183352962	chr3:183352962:CA:C	2.49028e-49	-8.17673e-10	-2.12339
183352986	chr3:183352986:G:A	7.45743e-49	-8.17673e-10	-1.02657
183353071	chr3:183353071:G:A	2.48379e-49	-8.17673e-10	-2.12599
183353155	chr3:183353155:A:T	7.44248e-49	-8.17673e-10	-1.02858
183353170	chr3:183353170:C:A	7.41757e-49	-8.17673e-10	-1.03193
183353299	chr3:183353299:A:G	6.93709e-49	-8.17673e-10	-1.0989
183353480	chr3:183353480:T:C	3.66483e-49	-8.17673e-10	-1.737
183355539	chr3:183355539:C:T	2.7516e-49	-8.17673e-10	-2.0236
183355608	chr3:183355608:A:G	2.50007e-50	-2.53719	-1.88486
183355853	chr3:183355853:C:A	2.54147e-49	-8.17673e-10	-2.10304
183355953	chr3:183355953:C:T	1.44458e-48	-8.17673e-10	-0.365376
183356006	chr3:183356006:A:C	2.98492e-49	-8.17673e-10	-1.94221
183356045	chr3:183356045:C:T	3.67422e-49	-8.17673e-10	-1.73444
183356196	chr3:183356196:A:T	1.33663e-48	-0.443046	-1.73e-09
183356977	chr3:183356977:A:G	2.07484e-50	-2.51517	-2.09332
183357112	chr3:183357112:T:C	3.73946e-50	-2.53391	-1.48552
183357218	chr3:183357218:T:G	2.83003e-50	-2.54545	-1.75263
183357318	chr3:183357318:C:T	3.94186e-50	-2.27571	-1.69101
183357646	chr3:183357646:T:A	1.00263e-48	-8.17673e-10	-0.730572
183358040	chr3:183358040:C:A	4.06729e-50	-2.01196	-1.92343
183358889	chr3:183358889:G:A	8.20761e-49	-0.930719	-1.73e-09
183358927	chr3:183358927:A:T	1.69397e-49	-2.50871	-1.73e-09
183358941	chr3:183358941:T:C	2.12766e-50	-2.50659	-2.07675
183359103	chr3:183359103:G:A	1.01565e-49	-2.38075	-0.639498
183359219	chr3:183359219:A:G	5.3529e-49	-8.17673e-10	-1.35814
183359534	chr3:183359534:C:A	4.85952e-49	-1.45484	-1.73e-09
183359910	chr3:183359910:T:C	7.49601e-49	-8.17673e-10	-1.02141
183360291	chr3:183360291:A:G	5.01756e-50	-2.45129	-1.27413
183360355	chr3:183360355:C:T	2.51636e-49	-8.17673e-10	-2.11297
183360492	chr3:183360492:G:A	5.06619e-49	-8.17673e-10	-1.41319
183360696	chr3:183360696:G:A	4.85187e-49	-8.17673e-10	-1.45642
183360894	chr3:183360894:G:A	2.95081e-49	-8.17673e-10	-1.9537
183361237	chr3:183361237:G:A	5.51115e-49	-8.17673e-10	-1.32901
183361325	chr3:183361325:A:G	2.79808e-49	-8.17673e-10	-2.00685
183361410	chr3:183361410:G:A	3.66128e-49	-8.17673e-10	-1.73797
183361693	chr3:183361693:G:GTGAGAAC	4.67191e-49	-8.17673e-10	-1.49421
183361989	chr3:183361989:G:A	2.48159e-50	-2.33446	-2.09501
183361990	chr3:183361990:T:C	2.48375e-49	-8.17673e-10	-2.12601
183362012	chr3:183362012:T:C	4.56227e-49	-8.17673e-10	-1.51796
183362131	chr3:183362131:G:T	4.67249e-50	-2.06407	-1.7326
183362174	chr3:183362174:A:G	2.87825e-50	-2.31111	-1.97007
183362443	chr3:183362443:A:C	1.09442e-48	-8.17673e-10	-0.642972
183362529	chr3:183362529:TGAAAA:T	5.42694e-49	-8.17673e-10	-1.34441
183362718	chr3:183362718:T:C	8.14403e-49	-8.17673e-10	-0.938495
183362736	chr3:183362736:T:C	2.92696e-50	-2.32393	-1.94048
183362775	chr3:183362775:G:A	5.01587e-49	-8.17673e-10	-1.42317
183362924	chr3:183362924:T:C	5.32597e-49	-8.17673e-10	-1.36319
183362949	chr3:183362949:A:G	3.40262e-49	-8.17673e-10	-1.81123
183362979	chr3:183362979:G:A	2.61354e-50	-2.31606	-2.0616
183363178	chr3:183363178:G:A	2.65448e-50	-2.26652	-2.0956
183363213	chr3:183363213:A:G	9.48075e-50	-2.46576	-0.62334
183363550	chr3:183363550:C:T	2.65054e-50	-2.25613	-2.10747
183363555	chr3:183363555:GCAACATAGGGAGACCC:G	4.30494e-50	-2.12051	-1.75809
183364373	chr3:183364373:A:G	2.9831e-49	-8.17673e-10	-1.94282
183364480	chr3:183364480:A:G	2.52195e-49	-8.17673e-10	-2.11075
183364540	chr3:183364540:A:C	2.12326e-49	-2.28283	-1.73e-09
183364748	chr3:183364748:C:T	2.62964e-50	-2.26181	-2.10971
183364761	chr3:183364761:C:T	2.68753e-50	-2.51818	-1.83156
183365439	chr3:183365439:C:T	2.69803e-50	-2.24018	-2.10566
183365648	chr3:183365648:T:TA	2.96054e-50	-2.49295	-1.76004
183365687	chr3:183365687:G:C	2.59918e-50	-2.25914	-2.12403
183365926	chr3:183365926:A:C	3.58372e-49	-8.17673e-10	-1.75938
183366016	chr3:183366016:GA:G	2.53646e-49	-8.17673e-10	-2.10501
183366035	chr3:183366035:A:G	2.67678e-50	-2.23334	-2.12041
183366094	chr3:183366094:T:C	2.69924e-49	-8.17673e-10	-2.04281
183366520	chr3:183366520:C:T	3.5066e-50	-1.95773	-2.12599
183366573	chr3:183366573:G:A	2.49816e-49	-8.17673e-10	-2.12022
183366579	chr3:183366579:A:G	2.69604e-49	-8.17673e-10	-2.044
183366598	chr3:183366598:A:G	2.65682e-49	-8.17673e-10	-2.05865
183366744	chr3:183366744:G:C	2.70435e-50	-2.23301	-2.11049
183366752	chr3:183366752:G:A	2.60928e-50	-2.25777	-2.12152
183366898	chr3:183366898:T:C	2.69863e-49	-8.17673e-10	-2.04304
183366964	chr3:183366964:T:C	3.89887e-50	-2.36779	-1.60988
183367016	chr3:183367016:A:C	6.34296e-50	-1.85	-1.64102
183367454	chr3:183367454:T:G	2.3492e-48	-8.17673e-10	0.120879
183368879	chr3:183368879:T:C	3.93925e-49	-8.17673e-10	-1.66479
183368963	chr3:183368963:T:C	6.70524e-49	-8.17673e-10	-1.13289
183369012	chr3:183369012:G:A	7.90993e-49	-8.17673e-10	-0.967662
183369118	chr3:183369118:A:G	1.99396e-48	-8.17673e-10	-0.0430724
183369119	chr3:183369119:C:A	3.32635e-49	-8.17673e-10	-1.83391
183369257	chr3:183369257:T:A	2.62609e-49	-8.17673e-10	-2.07029
183369270	chr3:183369270:G:C	2.63239e-49	-8.17673e-10	-2.06789
183369432	chr3:183369432:C:T	2.69462e-50	-2.23052	-2.11658
183369493	chr3:183369493:A:G	2.7265e-50	-2.21764	-2.1177
183369845	chr3:183369845:A:G	2.78944e-50	-2.19147	-2.12105
183369884	chr3:183369884:T:C	2.66701e-50	-2.24022	-2.11718
183369933	chr3:183369933:C:T	1.0698e-48	-8.17673e-10	-0.665722
183370107	chr3:183370107:G:A	2.75384e-50	-2.20529	-2.12008
183370157	chr3:183370157:T:G	3.33194e-49	-8.17673e-10	-1.83223
183370206	chr3:183370206:G:A	3.41635e-49	-8.17673e-10	-1.80721
183370334	chr3:183370334:C:G	2.68473e-50	-2.24273	-2.10805
183370351	chr3:183370351:A:G	3.00296e-50	-2.3654	-1.87337
183370656	chr3:183370656:A:AT	2.7441e-49	-8.17673e-10	-2.02633
183370825	chr3:183370825:A:C	2.60612e-50	-2.26942	-2.11109
183371018	chr3:183371018:C:A	2.48481e-49	-8.17673e-10	-2.12558
183371102	chr3:183371102:C:T	1.16853e-48	-8.17673e-10	-0.577448
183371201	chr3:183371201:T:C	4.01312e-49	-8.17673e-10	-1.64621
183371229	chr3:183371229:A:G	2.66166e-50	-2.26471	-2.0947
183371433	chr3:183371433:A:G	4.78103e-50	-1.90998	-1.86373
183371644	chr3:183371644:T:A	2.45634e-50	-2.33257	-2.10712
183371873	chr3:183371873:G:A	2.62271e-50	-2.26939	-2.10476
183371950	chr3:183371950:C:T	2.72835e-50	-2.23042	-2.10425
183371972	chr3:183371972:T:C	3.07738e-50	-2.45284	-1.76145
183372073	chr3:183372073:G:T	3.57774e-49	-8.17673e-10	-1.76105
183372141	chr3:183372141:T:C	2.67329e-50	-2.25792	-2.09713
183372409	chr3:183372409:AAATG:A	4.06781e-49	-8.17673e-10	-1.63268
183372517	chr3:183372517:C:T	6.96914e-49	-8.17673e-10	-1.09429
183372664	chr3:183372664:C:G	2.48699e-49	-8.17673e-10	-2.12471
183372919	chr3:183372919:C:T	9.7246e-49	-8.17673e-10	-0.761122
183373090	chr3:183373090:G:A	2.71882e-50	-2.22505	-2.11312
183373098	chr3:183373098:A:G	2.70719e-50	-2.22739	-2.11507
183373356	chr3:183373356:A:G	2.5421e-50	-2.30086	-2.10451
183373478	chr3:183373478:A:G	2.50712e-50	-2.30073	-2.1185
183373508	chr3:183373508:T:TC	2.00225e-50	-2.54103	-2.10307
183373530	chr3:183373530:C:T	2.77391e-48	-8.17673e-10	0.287062
183373595	chr3:183373595:A:G	2.79579e-50	-2.20244	-2.10782
183373619	chr3:183373619:C:T	4.5524e-49	-8.17673e-10	-1.52013
183373773	chr3:183373773:C:T	2.28558e-50	-2.42337	-2.08837
183373843	chr3:183373843:C:A	2.76126e-50	-2.22638	-2.0963
183374116	chr3:183374116:A:G	2.80035e-50	-2.20527	-2.10335
183374124	chr3:183374124:C:T	2.50501e-49	-8.17673e-10	-2.11749
183374395	chr3:183374395:C:T	3.44831e-50	-1.97434	-2.12614
183374440	chr3:183374440:C:T	2.81014e-50	-2.19103	-2.1141
183374469	chr3:183374469:A:G	1.41037e-48	-8.17673e-10	-0.389343
183374594	chr3:183374594:A:G	3.28991e-50	-2.02745	-2.12005
183374654	chr3:183374654:A:G	3.39418e-50	-1.99029	-2.12601
183375085	chr3:183375085:A:C	4.75202e-49	-8.17673e-10	-1.47721
183375504	chr3:183375504:A:G	8.71927e-49	-8.17673e-10	-0.870246
183375635	chr3:183375635:T:C	3.78544e-50	-1.99071	-2.01649
183376991	chr3:183376991:A:G	2.69724e-49	-8.17673e-10	-2.04355
183377289	chr3:183377289:G:A	2.90869e-49	-8.17673e-10	-1.96808
183377872	chr3:183377872:C:T	2.78959e-49	-8.17673e-10	-2.00989
183377997	chr3:183377997:T:C	5.58808e-49	-8.17673e-10	-1.31514
183378015	chr3:183378015:G:A	2.91203e-49	-1.96693	-1.73e-09
183378130	chr3:183378130:T:C	3.81893e-50	-1.88178	-2.11662
183378329	chr3:183378329:T:C	7.81234e-49	-8.17673e-10	-0.980077
183378420	chr3:183378420:G:A	4.09648e-49	-8.17673e-10	-1.62565
183379082	chr3:183379082:C:T	4.08965e-50	-1.85389	-2.07601
183379759	chr3:183379759:A:G	6.20008e-49	-8.17673e-10	-1.21122
183380259	chr3:183380259:C:T	2.57052e-49	-8.17673e-10	-2.09167
183380860	chr3:183380860:T:C	2.25043e-50	-2.42853	-2.09871
183381284	chr3:183381284:C:T	4.77433e-49	-8.17673e-10	-1.47253
183381506	chr3:183381506:C:T	1.99219e-50	-2.5454	-2.10373
183381555	chr3:183381555:G:A	2.05837e-50	-2.54518	-2.07127
183382155	chr3:183382155:T:A	4.45347e-49	-8.17673e-10	-1.5421
183382166	chr3:183382166:A:C	3.70501e-49	-8.17673e-10	-1.7261
183382207	chr3:183382207:T:C	3.7014e-49	-8.17673e-10	-1.72707
183382565	chr3:183382565:T:C	3.70927e-49	-8.17673e-10	-1.72495
183382776	chr3:183382776:T:G	3.48373e-49	-8.17673e-10	-1.78768
183383227	chr3:183383227:T:TA	2.60127e-50	-2.38835	-1.99401
183383380	chr3:183383380:A:G	2.56349e-50	-2.29647	-2.10052
183383465	chr3:183383465:C:T	2.82504e-49	-8.17673e-10	-1.99726
183383623	chr3:183383623:T:C	2.48774e-49	-8.17673e-10	-2.12441
183384112	chr3:183384112:G:C	3.3e-49	-8.17673e-10	-1.84186
183384228	chr3:183384228:C:T	2.83001e-49	-8.17673e-10	-1.9955
183384238	chr3:183384238:T:A	4.73675e-49	-8.17673e-10	-1.48043
183384474	chr3:183384474:C:T	3.16668e-49	-8.17673e-10	-1.8831
183385236	chr3:183385236:T:A	2.4902e-49	-8.17673e-10	-2.12342
183385472	chr3:183385472:T:G	8.54361e-50	-1.96121	-1.23197
183385757	chr3:183385757:G:A	3.00043e-49	-8.17673e-10	-1.93703
183385777	chr3:183385777:C:T	2.99108e-49	-8.17673e-10	-1.94015
183385785	chr3:183385785:C:G	1.88131e-49	-2.40381	-1.73e-09
183385929	chr3:183385929:A:G	2.82004e-49	-8.17673e-10	-1.99903
183386034	chr3:183386034:T:C	2.79369e-49	-8.17673e-10	-2.00842
183386174	chr3:183386174:T:G	2.63868e-49	-8.17673e-10	-2.0655
183386440	chr3:183386440:A:G	2.68057e-49	-8.17673e-10	-2.04975
183386877	chr3:183386877:G:A	8.57198e-49	-8.17673e-10	-0.887282
183386895	chr3:183386895:G:A	1.75795e-49	-2.47163	-1.73e-09
183387850	chr3:183387850:C:T	6.20438e-50	-1.4459	-2.06721
183387986	chr3:183387986:G:A	2.66473e-49	-8.17673e-10	-2.05568
183388104	chr3:183388104:G:A	3.03562e-49	-8.17673e-10	-1.92536
183388325	chr3:183388325:T:C	2.98135e-49	-8.17673e-10	-1.9434
183388535	chr3:183388535:G:C	2.68724e-49	-8.17673e-10	-2.04727
183388662	chr3:183388662:T:C	4.13616e-49	-8.17673e-10	-1.61601
183389064	chr3:183389064:A:G	2.66676e-49	-8.17673e-10	-2.05492
183389430	chr3:183389430:C:CA	2.66676e-49	-8.17673e-10	-2.05492
183389512	chr3:183389512:G:A	4.77098e-49	-8.17673e-10	-1.47323
183389612	chr3:183389612:C:T	6.04598e-49	-8.17673e-10	-1.23639
183389984	chr3:183389984:G:A	2.20378e-50	-2.5107	-2.0375
183390869	chr3:183390869:C:G	9.10779e-49	-8.17673e-10	-0.826651
183391041	chr3:183391041:A:G	2.69906e-50	-2.36367	-1.98179
183391215	chr3:183391215:C:A	2.38806e-50	-2.5442	-1.92368
183391609	chr3:183391609:G:T	4.56694e-50	-2.48839	-1.33113
183391896	chr3:183391896:TC:T	2.98e-49	-8.17673e-10	-1.94386
183391953	chr3:183391953:T:C	2.71914e-49	-8.17673e-10	-2.03547
183392301	chr3:183392301:C:T	3.14887e-49	-8.17673e-10	-1.88874
183392369	chr3:183392369:G:C	2.19008e-48	-8.17673e-10	0.0507404
183392434	chr3:183392434:T:TC	2.89428e-49	-8.17673e-10	-1.97304
183392448	chr3:183392448:G:A	3.97513e-49	-1.65572	-1.73e-09
183393075	chr3:183393075:A:G	8.62479e-50	-1.12706	-2.05667
183393125	chr3:183393125:G:A	2.67896e-50	-2.27781	-2.07512
183393149	chr3:183393149:C:G	7.13029e-49	-8.17673e-10	-1.07143
183393535	chr3:183393535:A:G	1.39837e-48	-8.17673e-10	-0.39789
183393968	chr3:183393968:T:G	3.20082e-49	-8.17673e-10	-1.87237
183393982	chr3:183393982:G:C	8.58064e-49	-8.17673e-10	-0.886272
183394111	chr3:183394111:T:G	2.48842e-49	-8.17673e-10	-2.12413
183394397	chr3:183394397:A:G	2.49617e-49	-8.17673e-10	-2.12102
183394432	chr3:183394432:G:A	4.5582e-50	-1.75016	-2.07128
183394594	chr3:183394594:G:A	3.53808e-49	-8.17673e-10	-1.7722
183394778	chr3:183394778:A:G	2.4955e-49	-8.17673e-10	-2.12129
183394931	chr3:183394931:T:C	3.69308e-49	-8.17673e-10	-1.72932
183395327	chr3:183395327:G:A	2.82366e-49	-1.99775	-1.73e-09
183395343	chr3:183395343:TAAAA:T	4.12411e-49	-8.17673e-10	-1.61893
183395518	chr3:183395518:C:A	4.93693e-49	-8.17673e-10	-1.43904
183395656	chr3:183395656:T:C	1.2355e-49	-1.0888	-1.73551
183395684	chr3:183395684:C:T	2.98019e-50	-2.26483	-1.98155
183396000	chr3:183396000:C:T	7.36738e-50	-1.21886	-2.12244
183396009	chr3:183396009:G:A	5.581e-50	-1.52347	-2.09553
183396220	chr3:183396220:T:C	2.25713e-49	-0.393936	-1.82775
183396713	chr3:183396713:G:T	3.87268e-50	-1.85843	-2.12599
183396716	chr3:183396716:C:G	3.25697e-49	-0.44447	-1.41051
183396741	chr3:183396741:T:A	3.11799e-49	-8.17673e-10	-1.89859
183396859	chr3:183396859:G:A	1.45567e-48	-8.17673e-10	-0.357726
183397331	chr3:183397331:C:A	4.71707e-49	-8.17673e-10	-1.48459
183397391	chr3:183397391:G:A	3.69718e-49	-8.17673e-10	-1.72821
183397483	chr3:183397483:A:C	1.5162e-49	-1.03913	-1.58044
183398565	chr3:183398565:T:TA	3.06358e-49	-8.17673e-10	-1.9162
183398731	chr3:183398731:C:T	1.66161e-48	-8.17673e-10	-0.225407
183399056	chr3:183399056:T:C	3.27199e-49	-8.17673e-10	-1.85038
183399636	chr3:183399636:C:T	1.95875e-49	-2.36347	-1.73e-09
183399761	chr3:183399761:G:A	2.49105e-49	-8.17673e-10	-2.12308
183400103	chr3:183400103:T:C	1.71714e-49	-2.49512	-1.73e-09
183400231	chr3:183400231:A:G	5.67573e-48	-8.17673e-10	1.003
183400492	chr3:183400492:C:T	5.04344e-49	-8.17673e-10	-1.41769
183401295	chr3:183401295:A:G	6.08559e-50	-1.51487	-2.01757
183401419	chr3:183401419:A:T	5.28688e-49	-8.17673e-10	-1.37055
183401951	chr3:183401951:G:C	4.88652e-50	-2.01965	-1.73223
183402170	chr3:183402170:A:G	1.58059e-49	-1.0946	-1.48339
183402219	chr3:183402219:A:G	2.05319e-49	-0.810122	-1.50626
183402239	chr3:183402239:C:T	1.6827e-49	-1.10943	-1.40595
183402262	chr3:183402262:T:C	1.11651e-49	-1.55537	-1.3702
183402331	chr3:183402331:G:A	9.55008e-50	-1.53521	-1.54661
183402369	chr3:183402369:G:T	6.7368e-50	-1.44746	-1.98332
183402375	chr3:183402375:C:A	1.76774e-49	-0.942988	-1.52309
183402493	chr3:183402493:G:C	3.84095e-49	-0.318856	-1.3712
183402716	chr3:183402716:TAATAA:T	1.86656e-49	-0.933434	-1.47825
183402809	chr3:183402809:A:G	1.74357e-49	-0.936678	-1.54317
183402847	chr3:183402847:G:A	1.6079e-49	-1.01155	-1.5493
183402858	chr3:183402858:T:C	3.30462e-49	-8.17673e-10	-1.84046
183403067	chr3:183403067:A:G	3.27532e-49	-0.0446411	-1.80473
183403530	chr3:183403530:T:C	3.66086e-50	-2.54137	-1.4993
183403649	chr3:183403649:G:A	7.82812e-49	-8.17673e-10	-0.978058
183403780	chr3:183403780:T:C	2.89918e-49	-8.17673e-10	-1.97135
183404081	chr3:183404081:CTG:C	6.1366e-50	-1.47743	-2.04666
183404358	chr3:183404358:C:T	1.7622e-49	-1.25276	-1.21646
183404584	chr3:183404584:T:C	1.62006e-49	-1.2523	-1.30102
183404803	chr3:183404803:C:T	6.66698e-50	-1.45729	-1.98391
183405108	chr3:183405108:A:C	2.83937e-49	-8.17673e-10	-1.9922
183405116	chr3:183405116:T:C	3.33296e-49	-8.17673e-10	-1.83192
183405185	chr3:183405185:A:G	3.61486e-50	-2.0675	-1.98582
183405199	chr3:183405199:A:G	1.5111e-49	-1.24204	-1.38091
183405536	chr3:183405536:G:A	7.07866e-50	-1.26018	-2.12111
183405808	chr3:183405808:C:T	2.89584e-50	-2.15432	-2.12077
183405871	chr3:183405871:A:G	2.72513e-49	-8.17673e-10	-2.03327
183406258	chr3:183406258:G:A	6.82061e-50	-1.385	-2.03342
183406633	chr3:183406633:C:T	6.34052e-50	-1.7111	-1.7803
183406642	chr3:183406642:C:T	3.00884e-48	-8.17673e-10	0.368359
183406664	chr3:183406664:T:A	5.19051e-49	-8.17673e-10	-1.38895
183406769	chr3:183406769:G:A	1.91802e-49	-2.38449	-1.73e-09
183406873	chr3:183406873:C:T	3.52923e-50	-1.95193	-2.12536
183407078	chr3:183407078:G:C	3.94126e-50	-2.25549	-1.71137
183407566	chr3:183407566:T:G	6.34551e-50	-1.41271	-2.07791
183407590	chr3:183407590:C:G	3.69703e-50	-1.90473	-2.1261
183407795	chr3:183407795:T:G	1.17675e-48	-0.570443	-1.73e-09
183407907	chr3:183407907:G:A	4.84183e-50	-1.8608	-1.90027
183407937	chr3:183407937:A:G	3.49547e-50	-1.96081	-2.12609
183408019	chr3:183408019:T:C	3.01438e-50	-2.40761	-1.82737
183408362	chr3:183408362:C:A	1.69956e-48	-8.17673e-10	-0.202827
183408600	chr3:183408600:G:T	5.22071e-49	-8.17673e-10	-1.38315
183409405	chr3:183409405:G:A	7.86544e-50	-1.43658	-1.8393
183409631	chr3:183409631:T:A	6.21696e-49	-8.17673e-10	-1.2085
183409721	chr3:183409721:A:G	1.79145e-49	-2.45275	-1.73e-09
183409909	chr3:183409909:TA:T	4.40388e-49	0.0950176	-1.64831
183410205	chr3:183410205:A:G	7.12212e-49	-8.17673e-10	-1.07258
183412419	chr3:183412419:C:T	8.54087e-49	-8.17673e-10	-0.890919
183412433	chr3:183412433:T:A	4.84524e-50	-1.76683	-1.99354
183412519	chr3:183412519:A:G	7.44398e-50	-1.63615	-1.69481
183413023	chr3:183413023:A:G	4.34724e-49	-8.17673e-10	-1.56624
183413086	chr3:183413086:G:A	1.90269e-49	-2.39251	-1.73e-09
183413173	chr3:183413173:A:G	1.14196e-49	-1.51173	-1.3913
183413190	chr3:183413190:A:C	1.94846e-49	-1.36771	-1.00104
183413256	chr3:183413256:T:C	2.48659e-49	-8.17673e-10	-2.12487
183413296	chr3:183413296:A:G	1.07651e-49	-1.48243	-1.47962
183413600	chr3:183413600:T:C	2.47774e-49	-0.144057	-1.98438
183413671	chr3:183413671:G:A	4.01806e-49	-8.17673e-10	-1.64498
183413802	chr3:183413802:T:C	2.44766e-49	-1.04639	-1.09426
183413876	chr3:183413876:C:T	2.92141e-49	-8.17673e-10	-1.96372
183414041	chr3:183414041:C:T	7.42874e-50	-1.2088	-2.12421
183414153	chr3:183414153:C:T	6.73991e-50	-1.30546	-2.12486
183414298	chr3:183414298:C:T	6.41274e-50	-1.37248	-2.1076
183414365	chr3:183414365:T:C	6.65754e-50	-1.3347	-2.10791
183414644	chr3:183414644:T:C	6.83382e-50	-1.35309	-2.0634
183414656	chr3:183414656:T:C	1.34223e-49	-0.615122	-2.12633
183414663	chr3:183414663:T:C	3.7247e-48	-8.17673e-10	0.581789
183414798	chr3:183414798:G:GT	6.46813e-50	-1.40749	-2.06399
183414803	chr3:183414803:C:T	6.51123e-50	-1.40428	-2.06056
183414998	chr3:183414998:T:C	6.68938e-50	-1.37996	-2.05788
183415562	chr3:183415562:C:T	6.69337e-49	-1.39205	0.257387
183415573	chr3:183415573:A:T	6.61712e-50	-1.38578	-2.06293
183415703	chr3:183415703:G:A	6.48569e-50	-1.41117	-2.0576
183415801	chr3:183415801:T:C	6.90403e-50	-1.35221	-2.05405
183415879	chr3:183415879:T:C	4.01983e-49	-8.17673e-10	-1.64454
183415989	chr3:183415989:G:A	3.3898e-49	-8.17673e-10	-1.81501
183416241	chr3:183416241:ATAACTT:A	6.78095e-50	-1.36804	-2.05621
183416259	chr3:183416259:C:T	6.71142e-50	-1.37707	-2.05748
183416350	chr3:183416350:C:G	3.66186e-48	-8.17673e-10	0.564776
183416361	chr3:183416361:G:A	3.60441e-49	-8.17673e-10	-1.75362
183416845	chr3:183416845:C:T	4.32514e-49	-8.17673e-10	-1.57134
183416980	chr3:183416980:G:T	5.88752e-50	-1.50759	-2.05794
183417422	chr3:183417422:G:A	2.11505e-50	-2.5223	-2.06699
183417446	chr3:183417446:C:T	2.28733e-48	-8.17673e-10	0.0941912
183417459	chr3:183417459:C:T	1.05474e-49	-0.924422	-2.05806
183417520	chr3:183417520:T:C	5.52675e-50	-1.52822	-2.10055
183417526	chr3:183417526:C:T	5.73705e-50	-1.49359	-2.09784
183417570	chr3:183417570:A:G	5.91483e-50	-1.44308	-2.11782
183417791	chr3:183417791:TA:T	1.30926e-49	-1.79667	-0.969647
183417969	chr3:183417969:C:T	4.11854e-50	-1.98916	-1.93371
183417985	chr3:183417985:C:T	3.87261e-50	-2.02976	-1.95468
183418040	chr3:183418040:T:C	6.5554e-50	-1.9115	-1.54658
183418045	chr3:183418045:G:T	4.3481e-49	-8.17673e-10	-1.56604
183418110	chr3:183418110:C:T	2.68651e-49	-8.17673e-10	-2.04754
183418184	chr3:183418184:T:C	4.42248e-50	-2.01618	-1.83549
183418208	chr3:183418208:A:G	4.13397e-50	-2.00704	-1.91209
183418273	chr3:183418273:AT:A	8.45602e-49	-0.900903	-1.73e-09
183418294	chr3:183418294:A:T	8.23054e-49	-0.927929	-1.73e-09
183418363	chr3:183418363:A:G	8.9179e-50	-2.06563	-1.08467
183418422	chr3:183418422:T:C	6.65332e-50	-2.01705	-1.4262
183418438	chr3:183418438:T:C	1.82681e-49	-2.43321	-1.73e-09
183418873	chr3:183418873:G:A	2.35927e-50	-2.4472	-2.03282
183418883	chr3:183418883:T:C	3.39805e-49	-2.16056	0.347985
183418921	chr3:183418921:T:C	2.73403e-49	-8.17673e-10	-2.03
183418992	chr3:183418992:G:A	3.16111e-49	-8.17673e-10	-1.88486
183419129	chr3:183419129:T:C	3.40413e-48	-8.17673e-10	0.491794
183419174	chr3:183419174:C:T	8.57484e-50	-2.51267	-0.676868
183419209	chr3:183419209:A:G	6.72943e-50	-2.02242	-1.40945
183419229	chr3:183419229:A:G	3.23777e-49	-8.17673e-10	-1.8609
183419232	chr3:183419232:G:T	1.66028e-49	-2.5288	-1.73e-09
183419261	chr3:183419261:G:A	5.71584e-50	-1.95511	-1.64001
183419332	chr3:183419332:G:A	5.93914e-50	-1.91679	-1.64001
183419359	chr3:183419359:A:G	5.79812e-50	-1.94295	-1.63789
183419734	chr3:183419734:A:T	8.96809e-49	-8.17673e-10	-0.842109
183419748	chr3:183419748:C:T	5.90731e-50	-1.90699	-1.65519
183420177	chr3:183420177:C:T	3.59887e-49	-8.17673e-10	-1.75516
183420466	chr3:183420466:C:T	6.25326e-50	-1.85068	-1.65459
183420523	chr3:183420523:C:T	1.16395e-49	-2.21158	-0.672383
183420535	chr3:183420535:G:A	1.87923e-48	-8.17673e-10	-0.102331
183420549	chr3:183420549:A:T	1.58495e-48	-8.17673e-10	-0.27264
183420665	chr3:183420665:T:C	2.60278e-49	-8.17673e-10	-2.0792
183420681	chr3:183420681:G:A	6.69905e-49	-8.17673e-10	-1.13382
183421004	chr3:183421004:T:TGAA	6.67029e-50	-1.99276	-1.44795
183421160	chr3:183421160:A:G	6.0714e-50	-1.89973	-1.63505
183421183	chr3:183421183:T:C	3.36872e-48	-8.17673e-10	0.481338
183421294	chr3:183421294:T:G	6.14613e-50	-1.90879	-1.61376
183421321	chr3:183421321:A:G	3.36425e-48	-8.17673e-10	0.480008
183421619	chr3:183421619:T:G	1.20604e-48	-8.17673e-10	-0.545854
183421871	chr3:183421871:G:A	6.02599e-50	-1.90756	-1.63472
183422141	chr3:183422141:C:T	6.06118e-50	-1.93009	-1.60638
183422172	chr3:183422172:C:G	6.00618e-50	-1.90819	-1.63739
183422451	chr3:183422451:G:T	6.03109e-50	-1.89732	-1.64412
183422489	chr3:183422489:C:T	6.59809e-50	-1.93341	-1.51817
183422517	chr3:183422517:T:C	6.08927e-50	-1.90798	-1.62386
183422567	chr3:183422567:G:A	2.73851e-49	-8.17673e-10	-2.02837
183422966	chr3:183422966:G:A	5.96889e-50	-1.89737	-1.65444
183423064	chr3:183423064:T:C	5.34249e-48	-8.17673e-10	0.942496
183423086	chr3:183423086:C:A	5.95646e-50	-1.91276	-1.64113
183423240	chr3:183423240:T:C	7.71351e-50	-1.34194	-1.95346
183423323	chr3:183423323:G:A	5.96627e-50	-1.9117	-1.64054
183423333	chr3:183423333:T:C	7.46819e-50	-1.98659	-1.34112
183423444	chr3:183423444:A:T	1.12893e-48	-8.17673e-10	-0.611923
183423620	chr3:183423620:T:A	6.40875e-50	-1.82996	-1.65074
183423715	chr3:183423715:C:T	7.22305e-49	-8.17673e-10	-1.0585
183423792	chr3:183423792:C:T	5.80565e-50	-1.85547	-1.72406
183423831	chr3:183423831:T:C	5.30105e-49	-8.17673e-10	-1.36788
183423874	chr3:183423874:G:A	5.56654e-50	-1.90323	-1.71837
183423910	chr3:183423910:C:T	2.50017e-48	-8.17673e-10	0.183162
183423916	chr3:183423916:CCGG:C	5.73346e-50	-1.88029	-1.71176
183424719	chr3:183424719:C:A	3.75998e-49	-8.17673e-10	-1.71137
183424756	chr3:183424756:T:C	4.2765e-50	-1.81469	-2.07054
183425080	chr3:183425080:CACAGAGAG:C	3.74496e-50	-2.25927	-1.75868
183425192	chr3:183425192:G:GT	4.22204e-50	-1.83342	-2.06463
183425394	chr3:183425394:G:A	1.23428e-48	-8.17673e-10	-0.522711
183425441	chr3:183425441:TC:T	3.72324e-50	-2.28043	-1.74334
183425541	chr3:183425541:G:A	3.3234e-49	-8.17673e-10	-1.83479
183425598	chr3:183425598:C:T	1.69027e-49	-2.51089	-1.73e-09
183425599	chr3:183425599:G:A	1.80096e-49	-1.56107	-0.886389
183425620	chr3:183425620:G:A	1.11843e-49	-2.35756	-0.566296
183426009	chr3:183426009:A:G	1.04312e-49	-2.38676	-0.606797
183426171	chr3:183426171:A:G	3.30746e-50	-2.10944	-2.03275
183426291	chr3:183426291:G:A	3.13639e-50	-2.34961	-1.84568
183426474	chr3:183426474:A:G	1.5069e-48	-0.323138	-1.73e-09
183426546	chr3:183426546:C:T	1.9814e-49	-1.57008	-0.781894
183426782	chr3:183426782:T:C	5.71612e-49	-8.17673e-10	-1.29249
183426961	chr3:183426961:C:T	4.30272e-48	-8.17673e-10	0.726051
183427055	chr3:183427055:G:A	3.95974e-50	-2.32288	-1.6393
183427605	chr3:183427605:A:AAG	7.38491e-49	-8.17673e-10	-1.03634
183427640	chr3:183427640:C:A	9.4077e-49	-8.17673e-10	-0.794252
183428052	chr3:183428052:AG:A	1.05019e-47	-8.17673e-10	1.61836
183428493	chr3:183428493:G:A	4.0785e-49	-8.17673e-10	-1.63005
183428567	chr3:183428567:C:T	3.06109e-49	-8.17673e-10	-1.91701
183428822	chr3:183428822:G:A	2.7213e-49	-8.17673e-10	-2.03467
183428908	chr3:183428908:C:G	1.12195e-49	-2.29885	-0.621868
183429001	chr3:183429001:C:T	2.62339e-49	-8.17673e-10	-2.07131
183429271	chr3:183429271:G:C	2.71909e-49	-8.17673e-10	-2.03548
183429364	chr3:183429364:A:C	2.65938e-49	-8.17673e-10	-2.05769
183429554	chr3:183429554:C:T	1.67948e-49	-2.5173	-1.73e-09
183429694	chr3:183429694:C:T	3.06838e-49	-8.17673e-10	-1.91463
183430121	chr3:183430121:T:TC	2.66011e-49	-8.17673e-10	-2.05741
183430386	chr3:183430386:C:A	2.72996e-49	-8.17673e-10	-2.03149
183430537	chr3:183430537:C:T	2.37967e-48	0.133765	-1.73e-09
183430828	chr3:183430828:A:G	2.67656e-49	-8.17673e-10	-2.05125
183431052	chr3:183431052:A:G	2.66682e-49	-8.17673e-10	-2.0549
183431080	chr3:183431080:G:A	3.26543e-49	-8.17673e-10	-1.85239
183431279	chr3:183431279:A:C	3.35074e-48	-8.17673e-10	0.475987
183431655	chr3:183431655:G:A	1.53591e-48	-8.17673e-10	-0.304076
183431747	chr3:183431747:A:G	2.92176e-49	-8.17673e-10	-1.96359
183432627	chr3:183432627:C:T	9.43129e-48	-8.17673e-10	1.51084
183432666	chr3:183432666:A:G	4.46603e-49	-8.17673e-10	-1.53928
183433153	chr3:183433153:G:A	3.36146e-49	-8.17673e-10	-1.82341
183433539	chr3:183433539:C:T	5.89872e-49	-8.17673e-10	-1.26105
183433540	chr3:183433540:A:G	5.72662e-49	-8.17673e-10	-1.29066
183433567	chr3:183433567:G:A	3.61774e-50	-2.10428	-1.94824
183433580	chr3:183433580:G:A	2.81017e-49	-8.17673e-10	-2.00254
183433702	chr3:183433702:T:C	8.63965e-50	-2.23988	-0.942127
183433835	chr3:183433835:C:T	4.5165e-50	-1.70707	-2.12356
183433872	chr3:183433872:G:A	7.14277e-50	-2.23068	-1.14159
183433944	chr3:183433944:G:A	4.53331e-50	-1.71903	-2.10788
183433951	chr3:183433951:C:A	4.88565e-50	-1.77112	-1.98094
183434526	chr3:183434526:G:A	2.54864e-49	-8.17673e-10	-2.10022
183434547	chr3:183434547:C:T	4.43118e-50	-1.73231	-2.11739
183434563	chr3:183434563:C:A	4.69671e-50	-1.67334	-2.11816
183434568	chr3:183434568:C:T	4.97946e-50	-1.83968	-1.89337
183434580	chr3:183434580:G:A	4.46305e-50	-1.72948	-2.11305
183434602	chr3:183434602:T:C	5.49094e-49	-8.17673e-10	-1.33268
183434718	chr3:183434718:G:A	6.07543e-50	-1.63551	-1.89861
183434808	chr3:183434808:C:T	5.83124e-50	-1.67146	-1.90367
183434893	chr3:183434893:G:A	3.96888e-50	-1.868	-2.09189
183435110	chr3:183435110:C:T	5.79264e-49	-8.17673e-10	-1.27919
183436055	chr3:183436055:G:A	4.50409e-50	-1.73546	-2.09792
183436565	chr3:183436565:G:A	2.52722e-50	-2.29707	-2.11418
183436739	chr3:183436739:T:C	1.54492e-49	-1.58318	-1.01763
183436945	chr3:183436945:G:A	5.38951e-48	-8.17673e-10	0.951259
183436982	chr3:183436982:C:T	4.09816e-49	-8.17673e-10	-1.62524
183437381	chr3:183437381:A:T	3.36967e-50	-2.23005	-1.8935
183438305	chr3:183438305:G:C	5.52755e-50	-1.52633	-2.10229
183438312	chr3:183438312:T:A	5.58526e-50	-1.5144	-2.10384
183438336	chr3:183438336:G:A	5.58628e-50	-1.51822	-2.09983
183438655	chr3:183438655:G:A	2.77722e-49	-8.17673e-10	-2.01433
183438711	chr3:183438711:G:C	5.05174e-50	-1.62722	-2.09142
183438866	chr3:183438866:G:A	3.82769e-49	-8.17673e-10	-1.69352
183439112	chr3:183439112:T:C	7.32977e-49	-8.17673e-10	-1.04384
183439175	chr3:183439175:C:T	2.17758e-49	-1.84972	-0.407843
183439309	chr3:183439309:T:C	6.34912e-50	-1.45379	-2.03626
183439352	chr3:183439352:G:C	3.63775e-49	-8.17673e-10	-1.74442
183439532	chr3:183439532:G:A	3.55796e-49	-8.17673e-10	-1.76659
183439590	chr3:183439590:T:C	5.63298e-50	-1.59686	-2.01287
183439740	chr3:183439740:C:T	1.60402e-49	-0.442918	-2.12035
183440080	chr3:183440080:A:T	6.79442e-50	-1.38142	-2.04084
183440419	chr3:183440419:T:C	3.63969e-49	-8.17673e-10	-1.74388
183440426	chr3:183440426:A:G	1.78916e-48	-8.17673e-10	-0.15145
183441384	chr3:183441384:T:C	3.56534e-49	-8.17673e-10	-1.76452
183441498	chr3:183441498:T:C	2.24724e-49	-1.80238	-0.423695
183441619	chr3:183441619:C:T	4.45635e-49	-1.54145	-1.73e-09
183441780	chr3:183441780:A:G	4.45356e-48	-8.17673e-10	0.760508
183442698	chr3:183442698:A:G	1.63676e-49	-2.54306	-1.73e-09
183442859	chr3:183442859:G:C	3.08294e-49	-8.17673e-10	-1.9099
183442956	chr3:183442956:T:C	6.60308e-50	-1.41045	-2.04038
183442959	chr3:183442959:T:C	2.66467e-49	-8.17673e-10	-2.0557
183443151	chr3:183443151:A:C	1.82831e-49	-1.74667	-0.685714
183443351	chr3:183443351:A:T	4.55907e-49	-8.17673e-10	-1.51866
183443722	chr3:183443722:T:C	6.58969e-50	-1.41657	-2.03629
183443724	chr3:183443724:G:A	4.17534e-49	-8.17673e-10	-1.60659
183443762	chr3:183443762:A:G	6.79655e-50	-1.39125	-2.03071
183444029	chr3:183444029:T:C	6.6893e-50	-1.39572	-2.04214
183444439	chr3:183444439:T:C	5.76354e-50	-1.71775	-1.86906
183444483	chr3:183444483:T:G	6.73973e-50	-1.39753	-2.03282
183444753	chr3:183444753:C:G	2.80042e-49	-8.17673e-10	-2.00601
183445175	chr3:183445175:G:A	4.48175e-49	-8.17673e-10	-1.53577
183445288	chr3:183445288:A:AT	2.1911e-50	-2.46598	-2.08798
183445612	chr3:183445612:G:A	3.64828e-49	-8.17673e-10	-1.74153
183446134	chr3:183446134:C:T	5.2394e-50	-1.79007	-1.89208
183446259	chr3:183446259:G:T	2.1362e-50	-2.47184	-2.10749
183446716	chr3:183446716:G:T	3.63576e-49	-8.17673e-10	-1.74496
183446881	chr3:183446881:C:G	6.87505e-50	-1.38566	-2.02481
183447285	chr3:183447285:G:A	7.17151e-50	-1.34087	-2.02738
183447321	chr3:183447321:T:G	6.79108e-50	-1.40506	-2.01769
183447811	chr3:183447811:G:A	1.88259e-49	-0.71325	-1.68988
183448072	chr3:183448072:A:G	2.48459e-49	-8.17673e-10	-2.12567
183448106	chr3:183448106:C:T	1.23215e-48	-8.17673e-10	-0.524433
183448138	chr3:183448138:A:C	2.49367e-49	-8.17673e-10	-2.12203
183448906	chr3:183448906:C:T	4.8783e-48	-8.17673e-10	0.851602
183449069	chr3:183449069:TA:T	3.37925e-50	-2.00967	-2.11104
183449391	chr3:183449391:A:G	7.08054e-49	-8.17673e-10	-1.07843
183449536	chr3:183449536:A:C	3.15176e-49	-8.17673e-10	-1.88782
183449621	chr3:183449621:C:T	3.53095e-50	-2.00245	-2.07435
183449657	chr3:183449657:G:C	1.66904e-48	-8.17673e-10	-0.220949
183450010	chr3:183450010:T:A	7.09039e-49	-8.17673e-10	-1.07704
183450024	chr3:183450024:G:A	2.4932e-49	-8.17673e-10	-2.12221
183450070	chr3:183450070:A:G	1.60504e-49	-0.528269	-2.03436
183450606	chr3:183450606:T:C	3.66885e-50	-1.93158	-2.10691
183451416	chr3:183451416:T:A	4.96868e-50	-1.90222	-1.83299
183452138	chr3:183452138:G:A	1.16544e-48	-8.17673e-10	-0.580096
183452156	chr3:183452156:A:G	1.03134e-49	-1.89442	-1.1105
183452348	chr3:183452348:A:C	4.18118e-50	-2.13782	-1.76996
183452354	chr3:183452354:C:T	1.01956e-49	-1.92061	-1.0958
183453448	chr3:183453448:A:G	2.26033e-50	-2.40285	-2.12001
183453471	chr3:183453471:C:T	2.26856e-50	-2.40273	-2.11649
183453590	chr3:183453590:GGAAGA:G	1.07706e-48	-8.17673e-10	-0.658959
183453626	chr3:183453626:G:A	1.4641e-49	-0.660926	-1.99361
183453660	chr3:183453660:T:C	2.92556e-49	-8.17673e-10	-1.9623
183453748	chr3:183453748:G:A	3.54375e-50	-2.14188	-1.9313
183454016	chr3:183454016:C:T	2.94473e-49	-8.17673e-10	-1.95576
183454368	chr3:183454368:C:T	3.50549e-49	-8.17673e-10	-1.78145
183454435	chr3:183454435:C:T	4.66803e-49	-8.17673e-10	-1.49504
183454737	chr3:183454737:A:G	3.0106e-49	-8.17673e-10	-1.93364
183454770	chr3:183454770:A:G	3.4706e-49	-8.17673e-10	-1.79145
183454854	chr3:183454854:A:G	4.30186e-50	-1.86241	-2.01691
183454886	chr3:183454886:A:G	3.08555e-49	-8.17673e-10	-1.90905
183455538	chr3:183455538:G:C	4.02665e-50	-1.87899	-2.06645
183455576	chr3:183455576:G:C	1.21862e-48	-8.17673e-10	-0.535476
183455856	chr3:183455856:T:C	1.69053e-49	-2.51074	-1.73e-09
183456211	chr3:183456211:A:G	5.51724e-50	-1.93322	-1.69727
183456289	chr3:183456289:C:G	2.44286e-48	-8.17673e-10	0.159973
183456374	chr3:183456374:G:A	2.98866e-49	-8.17673e-10	-1.94096
183456472	chr3:183456472:ACT:A	2.28119e-50	-2.39611	-2.11756
183456630	chr3:183456630:C:T	1.29096e-49	-0.726769	-2.05363
183457145	chr3:183457145:C:G	2.65503e-49	-8.17673e-10	-2.05932
183457319	chr3:183457319:C:T	2.70227e-49	-0.139207	-1.90248
183457479	chr3:183457479:G:A	2.78786e-49	-8.17673e-10	-2.01051
183458418	chr3:183458418:A:G	4.1921e-49	-8.17673e-10	-1.60258
183458752	chr3:183458752:G:A	7.88215e-49	-8.17673e-10	-0.97118
183458900	chr3:183458900:T:C	2.41419e-50	-2.36851	-2.08849
183458962	chr3:183458962:C:T	3.11621e-49	-8.17673e-10	-1.89916
183458993	chr3:183458993:A:T	1.6022e-49	-0.705473	-1.85893
183459030	chr3:183459030:C:T	2.33714e-50	-2.36595	-2.12348
183459150	chr3:183459150:A:G	2.49569e-49	-8.17673e-10	-2.12122
183459627	chr3:183459627:G:T	9.10608e-49	-8.17673e-10	-0.826839
183459780	chr3:183459780:A:G	4.46312e-49	-8.17673e-10	-1.53993
183459919	chr3:183459919:C:T	1.59807e-49	-0.464811	-2.10217
183459970	chr3:183459970:AG:A	1.6887e-49	-0.630288	-1.88154
183460358	chr3:183460358:G:C	5.50105e-50	-2.21357	-1.41986
183460482	chr3:183460482:T:C	1.01437e-49	-0.997808	-2.0237
183460681	chr3:183460681:T:G	1.69065e-48	-8.17673e-10	-0.208084
183461099	chr3:183461099:C:T	2.5272e-49	-8.17673e-10	-2.10867
183461190	chr3:183461190:A:T	1.44278e-49	-0.753395	-1.91581
183461451	chr3:183461451:T:C	2.66747e-49	-8.17673e-10	-2.05465
183461625	chr3:183461625:C:T	3.52432e-49	-1.77609	-1.73e-09
183461651	chr3:183461651:C:G	2.64602e-50	-2.27442	-2.09089
183461806	chr3:183461806:G:A	1.56173e-49	-0.70507	-1.88491
183462085	chr3:183462085:A:G	5.47843e-50	-1.97085	-1.6667
183462158	chr3:183462158:G:A	1.93455e-49	-0.289423	-2.08648
183462173	chr3:183462173:G:A	1.4761e-49	-0.665941	-1.98044
183462431	chr3:183462431:A:G	1.59925e-49	-0.679707	-1.88654
183462493	chr3:183462493:G:A	1.57021e-49	-0.694131	-1.89044
183462906	chr3:183462906:G:A	1.69132e-49	-0.622024	-1.88825
183462979	chr3:183462979:C:T	1.6306e-49	-0.67229	-1.87454
183463096	chr3:183463096:C:G	1.51982e-49	-0.743577	-1.87361
183463306	chr3:183463306:A:G	1.64559e-49	-0.636192	-1.90149
183463350	chr3:183463350:T:C	1.59794e-49	-0.675199	-1.89187
183463356	chr3:183463356:T:C	9.67078e-50	-1.05688	-2.01238
183463413	chr3:183463413:G:A	3.66051e-49	-8.17673e-10	-1.73818
183463621	chr3:183463621:A:G	3.43078e-50	-2.03053	-2.07505
183463627	chr3:183463627:G:A	2.61994e-50	-2.2642	-2.11102
183463675	chr3:183463675:G:A	1.12056e-49	-0.939946	-1.98201
183463833	chr3:183463833:T:C	3.99247e-50	-2.4572	-1.49675
183463862	chr3:183463862:G:C	4.50419e-49	-8.17673e-10	-1.53077
183463894	chr3:183463894:G:T	3.04266e-49	-8.17673e-10	-1.92305
183463916	chr3:183463916:C:T	4.67147e-49	-8.17673e-10	-1.49431
183464004	chr3:183464004:T:C	3.97719e-50	-2.44562	-1.51217
183464085	chr3:183464085:C:T	1.30558e-49	-1.73235	-1.03679
183464346	chr3:183464346:A:G	5.66287e-49	-8.17673e-10	-1.30185
183464410	chr3:183464410:A:G	6.13282e-50	-1.90524	-1.61947
183464414	chr3:183464414:G:A	4.74292e-49	-8.17673e-10	-1.47913
183464498	chr3:183464498:C:G	6.14382e-49	-8.17673e-10	-1.22033
183464588	chr3:183464588:T:C	7.47846e-50	-1.44717	-1.87916
183464661	chr3:183464661:T:C	5.24506e-50	-2.4941	-1.18698
183464673	chr3:183464673:G:A	6.28777e-50	-2.26611	-1.23365
183464919	chr3:183464919:C:T	1.50447e-49	-0.51027	-2.11707
183464934	chr3:183464934:G:A	4.97417e-50	-2.48206	-1.25204
183465182	chr3:183465182:T:C	9.67694e-49	-8.17673e-10	-0.766035
183465212	chr3:183465212:A:T	2.78208e-50	-2.19915	-2.11602
183465267	chr3:183465267:G:A	4.68229e-50	-2.48918	-1.3054
183465327	chr3:183465327:C:T	2.71928e-49	-8.17673e-10	-2.03541
183465333	chr3:183465333:T:C	2.71802e-49	-8.17673e-10	-2.03588
183465434	chr3:183465434:G:A	5.77601e-49	-2.13619	0.854126
183465454	chr3:183465454:G:A	6.01575e-50	-1.76218	-1.78181
183465637	chr3:183465637:T:C	1.73121e-49	-2.13876	-0.348195
183465699	chr3:183465699:C:T	5.23973e-50	-2.28678	-1.39532
183465755	chr3:183465755:C:T	2.72119e-49	-8.17673e-10	-2.03471
183465768	chr3:183465768:G:A	8.04233e-50	-1.14483	-2.10882
183465851	chr3:183465851:A:C	6.14828e-49	-1.97093	0.751325
183465855	chr3:183465855:C:G	7.08277e-49	-1.90798	0.829867
183465888	chr3:183465888:G:A	2.67319e-49	-8.17673e-10	-2.05251
183465915	chr3:183465915:G:T	1.89379e-48	-8.17673e-10	-0.0946164
183465988	chr3:183465988:A:G	2.34245e-49	-0.647058	-1.53753
183466053	chr3:183466053:T:C	6.62777e-50	-1.88729	-1.55981
183466116	chr3:183466116:C:A	4.64518e-50	-2.30307	-1.49947
183466117	chr3:183466117:ATAT:A	1.91684e-48	-8.17673e-10	-0.0825179
183466156	chr3:183466156:C:T	1.20741e-49	-0.747524	-2.09978
183466175	chr3:183466175:A:C	2.48303e-49	-8.17673e-10	-2.1263
183466198	chr3:183466198:GTA:G	3.1595e-49	-8.17673e-10	-1.88537
183466388	chr3:183466388:T:C	5.0361e-49	-1.92927	0.510116
183466602	chr3:183466602:T:C	6.58912e-48	-8.17673e-10	1.15222
183467284	chr3:183467284:A:G	3.87853e-49	-8.17673e-10	-1.68032
183467293	chr3:183467293:T:C	3.90173e-50	-2.3468	-1.63015
183467590	chr3:183467590:A:C	1.11325e-49	-1.9762	-0.952298
183467829	chr3:183467829:G:A	2.48424e-49	-8.17673e-10	-2.12581
183468209	chr3:183468209:C:A	3.14808e-50	-2.159	-2.03257
183468287	chr3:183468287:G:C	1.14875e-48	0.538514	-1.13304
183468513	chr3:183468513:TA:T	3.33547e-49	-8.17673e-10	-1.83117
183468939	chr3:183468939:G:C	2.86474e-50	-2.16912	-2.11677
183468942	chr3:183468942:TC:T	3.86103e-50	-1.86449	-2.12294
183469099	chr3:183469099:T:C	3.93582e-50	-1.93245	-2.0358
183469188	chr3:183469188:G:A	1.32935e-48	-8.17673e-10	-0.448503
183469220	chr3:183469220:G:A	2.49284e-49	-8.17673e-10	-2.12236
183469459	chr3:183469459:G:A	5.36892e-49	-8.17673e-10	-1.35515
183469641	chr3:183469641:G:A	1.66386e-48	-8.17673e-10	-0.224054
183469881	chr3:183469881:T:C	3.77343e-49	-8.17673e-10	-1.7078
183469890	chr3:183469890:A:G	3.6414e-50	-1.91999	-2.12601
183469900	chr3:183469900:T:C	5.17304e-50	-1.73498	-1.95992
183470183	chr3:183470183:A:G	2.57795e-49	-8.17673e-10	-2.08879
183470209	chr3:183470209:A:G	2.50555e-49	-2.11727	-1.73e-09
183470258	chr3:183470258:T:C	2.70517e-50	-2.23338	-2.10983
183470264	chr3:183470264:T:C	2.5785e-49	-8.17673e-10	-2.08857
183470551	chr3:183470551:T:C	2.57665e-49	-8.17673e-10	-2.08929
183470916	chr3:183470916:C:T	5.83965e-49	-8.17673e-10	-1.27111
183471448	chr3:183471448:C:T	8.92071e-50	-1.04495	-2.10504
183471902	chr3:183471902:G:A	3.6451e-49	-8.17673e-10	-1.7424
183471986	chr3:183471986:A:G	5.32869e-50	-1.9097	-1.75556
183472126	chr3:183472126:C:A	4.63716e-49	-8.17673e-10	-1.50168
183472206	chr3:183472206:T:G	2.35502e-50	-2.35627	-2.12554
183472420	chr3:183472420:C:T	2.92349e-49	-0.766832	-1.19617
183472489	chr3:183472489:A:G	1.22608e-49	-0.710702	-2.12126
183472816	chr3:183472816:G:A	1.63913e-49	-2.54162	-1.73e-09
183472928	chr3:183472928:A:G	9.47684e-50	-0.967744	-2.12177
183473251	chr3:183473251:G:A	3.95188e-49	-8.17673e-10	-1.66159
183473702	chr3:183473702:G:A	2.59025e-49	-8.17673e-10	-2.08403
183473955	chr3:183473955:A:G	2.53958e-49	-8.17673e-10	-2.10378
183473969	chr3:183473969:AAGAC:A	4.46566e-50	-2.11707	-1.72488
183474003	chr3:183474003:A:C	1.57456e-48	-8.17673e-10	-0.279221
183474040	chr3:183474040:C:CT	5.23602e-50	-1.61829	-2.06451
183474427	chr3:183474427:C:CA	2.35367e-50	-2.42226	-2.06013
183474708	chr3:183474708:C:T	4.94874e-49	-2.30263	0.865978
183474959	chr3:183474959:C:T	3.74685e-49	-8.17673e-10	-1.71487
183475260	chr3:183475260:C:T	4.84565e-49	-8.17673e-10	-1.4577
183475316	chr3:183475316:G:A	2.67668e-50	-2.24034	-2.11345
183475442	chr3:183475442:A:G	2.7161e-49	-8.17673e-10	-2.03658
183475542	chr3:183475542:C:T	5.03347e-49	-8.17673e-10	-1.41967
183475554	chr3:183475554:C:T	2.73866e-49	-8.17673e-10	-2.02831
183475586	chr3:183475586:C:T	5.05896e-49	-8.17673e-10	-1.41462
183475719	chr3:183475719:C:T	3.18964e-50	-2.32793	-1.85053
183476708	chr3:183476708:C:T	2.57579e-49	-8.17673e-10	-2.08962
183476894	chr3:183476894:T:A	8.1034e-50	-1.16862	-2.07747
183476938	chr3:183476938:A:G	2.70672e-50	-2.25285	-2.08978
183477250	chr3:183477250:C:T	2.48493e-49	-8.17673e-10	-2.12554
183477315	chr3:183477315:C:T	2.73e-49	-8.17673e-10	-2.03148
183477330	chr3:183477330:T:C	5.80589e-49	-8.17673e-10	-1.27691
183477353	chr3:183477353:G:C	2.70101e-50	-2.32568	-2.01907
183477660	chr3:183477660:G:A	2.39282e-49	-0.645673	-1.51764
183477690	chr3:183477690:G:A	2.58036e-49	-8.17673e-10	-2.08785
183477798	chr3:183477798:C:T	2.43185e-49	-0.630146	-1.51698
183477817	chr3:183477817:G:C	4.68921e-50	-2.4263	-1.3668
183477906	chr3:183477906:G:T	5.56919e-49	-8.17673e-10	-1.31853
183477920	chr3:183477920:A:G	4.04762e-50	-1.83392	-2.10631
183478017	chr3:183478017:C:T	2.36369e-49	-0.609814	-1.56574
183478084	chr3:183478084:A:C	6.00785e-50	-1.48052	-2.06478
183478203	chr3:183478203:A:G	4.04662e-50	-1.83417	-2.10631
183478232	chr3:183478232:G:A	3.53154e-50	-2.16439	-1.91224
183478563	chr3:183478563:G:A	9.75763e-49	-8.17673e-10	-0.757732
183478586	chr3:183478586:TGGG:T	4.623e-49	-8.17673e-10	-1.50474
183478628	chr3:183478628:A:C	4.63314e-49	-8.17673e-10	-1.50255
183478861	chr3:183478861:G:A	2.71e-49	-8.17673e-10	-2.03883
183478996	chr3:183478996:G:A	2.75655e-50	-2.22353	-2.10085
183479205	chr3:183479205:C:T	3.46589e-50	-1.98758	-2.10781
183479390	chr3:183479390:TG:T	2.18829e-49	-2.25266	-1.73e-09
183479944	chr3:183479944:C:T	5.95734e-49	-1.25116	-1.73e-09
183480035	chr3:183480035:T:G	9.06615e-50	-1.28816	-1.84566
183480186	chr3:183480186:C:T	2.69862e-49	-2.04304	-1.73e-09
183480224	chr3:183480224:C:A	9.48906e-49	-8.17673e-10	-0.785641
183480399	chr3:183480399:A:T	2.5033e-49	-8.17673e-10	-2.11817
183480646	chr3:183480646:T:C	2.58438e-49	-8.17673e-10	-2.0863
183480749	chr3:183480749:G:A	6.11119e-50	-1.47786	-2.05038
183480870	chr3:183480870:G:T	1.24336e-48	-8.17673e-10	-0.515379
183481142	chr3:183481142:T:C	2.35271e-50	-2.54475	-1.93805
183481169	chr3:183481169:G:A	3.55841e-49	-8.17673e-10	-1.76647
183481176	chr3:183481176:C:T	9.08992e-50	-1.30421	-1.82699
183481268	chr3:183481268:G:A	2.48692e-49	-8.17673e-10	-2.12473
183481451	chr3:183481451:T:A	2.93473e-49	-2.18001	0.220839
183481518	chr3:183481518:C:T	2.18078e-50	-2.46672	-2.09196
183481608	chr3:183481608:A:T	2.67839e-49	-8.17673e-10	-2.05056
183481729	chr3:183481729:C:T	8.23806e-50	-1.8395	-1.3901
183481964	chr3:183481964:C:T	4.71906e-50	-2.19836	-1.5884
183482064	chr3:183482064:T:C	2.74783e-49	-8.17673e-10	-2.02497
183482180	chr3:183482180:T:C	4.05285e-49	-8.17673e-10	-1.63636
183482214	chr3:183482214:A:G	3.25232e-50	-2.13901	-2.01999
183482580	chr3:183482580:T:C	1.87416e-49	-2.40762	-1.73e-09
183482625	chr3:183482625:A:C	2.70983e-50	-2.24583	-2.09565
183482793	chr3:183482793:C:T	5.96657e-49	-1.24961	-1.73e-09
183483110	chr3:183483110:G:A	3.49292e-49	-8.17673e-10	-1.78504
183483223	chr3:183483223:T:C	3.59855e-49	-8.17673e-10	-1.75525
183483308	chr3:183483308:C:T	2.49599e-49	-2.45898	0.337885
183483331	chr3:183483331:A:G	7.52183e-50	-2.52372	-0.796841
183483445	chr3:183483445:T:A	2.95291e-49	-8.17673e-10	-1.95299
183483647	chr3:183483647:G:A	3.34583e-49	-8.17673e-10	-1.82807
183483684	chr3:183483684:C:T	2.73605e-48	-8.17673e-10	0.273321
183483709	chr3:183483709:T:A	2.90479e-49	-8.17673e-10	-1.96942
183483876	chr3:183483876:T:C	2.91063e-49	-8.17673e-10	-1.96741
183483962	chr3:183483962:A:G	7.17202e-49	-8.17673e-10	-1.06559
183484020	chr3:183484020:A:G	1.9791e-48	-8.17673e-10	-0.0505548
183484024	chr3:183484024:CAGGCGG:C	2.92509e-49	-8.17673e-10	-1.96246
183484080	chr3:183484080:C:T	2.91373e-49	-8.17673e-10	-1.96635
183484145	chr3:183484145:C:T	2.57639e-49	-8.17673e-10	-2.08939
183484174	chr3:183484174:TG:T	2.90954e-49	-8.17673e-10	-1.96779
183484229	chr3:183484229:C:T	2.48541e-49	-8.17673e-10	-2.12534
183484327	chr3:183484327:AAACAAACT:A	2.8375e-49	-8.17673e-10	-1.99286
183484510	chr3:183484510:G:A	2.89678e-49	-8.17673e-10	-1.97218
183484615	chr3:183484615:A:G	2.15008e-50	-2.48785	-2.08501
183484936	chr3:183484936:G:A	3.08993e-49	-8.17673e-10	-1.90763
183485123	chr3:183485123:A:G	2.44426e-50	-2.50434	-1.94028
183485230	chr3:183485230:A:G	2.50415e-49	-8.17673e-10	-2.11783
183485246	chr3:183485246:G:A	2.66512e-50	-2.27608	-2.08204
183485317	chr3:183485317:C:T	2.14584e-50	-2.45823	-2.11661
183485501	chr3:183485501:A:C	3.28061e-50	-2.05461	-2.09573
183485757	chr3:183485757:C:G	3.65768e-50	-1.94926	-2.09227
183485815	chr3:183485815:G:A	4.88542e-50	-2.17965	-1.57246
183485929	chr3:183485929:C:T	2.3562e-50	-2.36063	-2.12069
183485934	chr3:183485934:A:G	2.50878e-49	-8.17673e-10	-2.11598
183485936	chr3:183485936:A:G	2.70121e-49	-8.17673e-10	-2.04208
183485950	chr3:183485950:TCTC:T	8.45723e-49	-8.17673e-10	-0.900759
183486064	chr3:183486064:GTC:G	2.50721e-49	-8.17673e-10	-2.11661
183486116	chr3:183486116:C:T	2.50456e-49	-8.17673e-10	-2.11767
183486130	chr3:183486130:G:T	3.11231e-50	-2.20447	-1.99854
183486216	chr3:183486216:A:G	2.52633e-49	-8.17673e-10	-2.10901
183486255	chr3:183486255:C:T	2.5304e-49	-8.17673e-10	-2.1074
183486320	chr3:183486320:C:T	3.94669e-50	-2.54258	-1.42291
183486354	chr3:183486354:G:A	2.0941e-50	-2.54004	-2.0592
183486451	chr3:183486451:A:G	2.06662e-50	-2.52019	-2.09226
183486521	chr3:183486521:G:C	2.53267e-49	-8.17673e-10	-2.10651
183486694	chr3:183486694:T:A	2.90334e-50	-2.2477	-2.0248
183487135	chr3:183487135:G:A	4.00851e-50	-2.5456	-1.40435
183487184	chr3:183487184:A:G	1.82654e-48	-8.17673e-10	-0.13077
183487199	chr3:183487199:C:G	4.74901e-50	-1.96176	-1.81866
183487209	chr3:183487209:A:G	4.74824e-50	-1.9596	-1.82099
183487312	chr3:183487312:C:T	2.8895e-50	-2.16659	-2.1107
183487373	chr3:183487373:T:G	3.35986e-50	-2.04521	-2.08126
183487974	chr3:183487974:T:A	4.37019e-50	-2.39191	-1.47165
183487981	chr3:183487981:T:C	4.89086e-49	-8.17673e-10	-1.44841
183487993	chr3:183487993:C:T	4.9205e-49	-8.17673e-10	-1.44237
183488149	chr3:183488149:G:T	2.92624e-50	-2.15876	-2.10588
183488603	chr3:183488603:C:T	2.09711e-48	-8.17673e-10	0.00736537
183488785	chr3:183488785:T:C	1.22354e-49	-1.92858	-0.905447
183489284	chr3:183489284:A:G	1.65538e-49	-1.40682	-1.12494
183489337	chr3:183489337:C:A	5.48953e-50	-2.01655	-1.61897
183489443	chr3:183489443:T:C	7.46248e-50	-2.41845	-0.91003
183489732	chr3:183489732:G:A	2.26817e-50	-2.39306	-2.12634
183489766	chr3:183489766:T:C	5.85096e-50	-1.55456	-2.0172
183489876	chr3:183489876:A:T	2.61564e-49	-8.17673e-10	-2.07427
183490010	chr3:183490010:A:C	6.25685e-49	-8.17673e-10	-1.2021
183490281	chr3:183490281:G:C	6.732e-49	-8.17673e-10	-1.12891
183490474	chr3:183490474:T:C	2.54659e-49	-8.17673e-10	-2.10103
183490571	chr3:183490571:C:T	4.10138e-49	-8.17673e-10	-1.62446
183490640	chr3:183490640:A:G	2.58883e-49	-8.17673e-10	-2.08457
183490644	chr3:183490644:A:C	3.61475e-50	-2.39161	-1.66173
183490831	chr3:183490831:C:G	1.95956e-50	-2.54393	-2.12172
183490914	chr3:183490914:G:A	3.48835e-49	-8.17673e-10	-1.78635
183490930	chr3:183490930:G:A	3.14208e-49	-8.17673e-10	-1.8909
183490933	chr3:183490933:G:A	2.56433e-49	-8.17673e-10	-2.09409
183490948	chr3:183490948:T:C	3.35587e-49	-8.17673e-10	-1.82507
183490949	chr3:183490949:G:A	5.01241e-50	-2.17231	-1.55414
183491127	chr3:183491127:A:G	3.02146e-50	-2.2238	-2.00882
183491181	chr3:183491181:C:T	2.53934e-49	-8.17673e-10	-2.10388
183491863	chr3:183491863:G:A	2.50251e-49	-8.17673e-10	-2.11849
183491864	chr3:183491864:A:T	2.5028e-49	-8.17673e-10	-2.11837
183492477	chr3:183492477:A:G	3.06817e-49	-8.17673e-10	-1.9147
183492506	chr3:183492506:T:C	3.73763e-49	-8.17673e-10	-1.71733
183493066	chr3:183493066:A:G	3.63136e-50	-2.21716	-1.8316
183493184	chr3:183493184:T:C	3.52453e-50	-2.25941	-1.81921
183493203	chr3:183493203:G:T	2.78199e-50	-2.51591	-1.79929
183493340	chr3:183493340:C:T	3.25602e-50	-2.15245	-2.00541
183493539	chr3:183493539:G:A	3.27388e-50	-2.15599	-1.9964
183493739	chr3:183493739:G:A	5.12565e-50	-2.45845	-1.24566
183493899	chr3:183493899:G:C	2.62833e-50	-2.50895	-1.86307
183494118	chr3:183494118:A:G	3.37749e-50	-2.04295	-2.07828
183494238	chr3:183494238:C:T	3.515e-50	-2.22151	-1.85981
183494280	chr3:183494280:A:G	2.93084e-49	-8.17673e-10	-1.96049
183494364	chr3:183494364:G:C	2.48299e-49	-8.17673e-10	-2.12632
183494490	chr3:183494490:A:G	2.75221e-49	-8.17673e-10	-2.02338
183494605	chr3:183494605:A:G	3.47007e-50	-2.23121	-1.86298
183495188	chr3:183495188:A:T	2.92089e-50	-2.1549	-2.11158
183495370	chr3:183495370:G:A	3.57872e-49	-8.17673e-10	-1.76078
183495428	chr3:183495428:G:A	2.77928e-49	-2.01359	-1.73e-09
183495448	chr3:183495448:G:A	3.30378e-50	-2.26254	-1.88076
183495902	chr3:183495902:T:C	1.67213e-49	-2.52168	-1.73e-09
183495955	chr3:183495955:G:A	3.72946e-50	-2.51002	-1.51209
183496040	chr3:183496040:T:C	4.16011e-49	-8.17673e-10	-1.61024
183496266	chr3:183496266:A:T	3.36059e-50	-2.31715	-1.80911
183497075	chr3:183497075:TTG:T	1.18566e-47	0.235084	1.5046
183497572	chr3:183497572:T:G	4.25344e-50	-2.45772	-1.43292
183497627	chr3:183497627:T:C	2.22313e-50	-2.43253	-2.10693
183498554	chr3:183498554:T:A	3.321e-50	-2.02653	-2.11157
183499101	chr3:183499101:G:T	3.3404e-49	-8.17673e-10	-1.82969
183499110	chr3:183499110:A:G	2.49255e-49	-8.17673e-10	-2.12248
183499113	chr3:183499113:T:C	2.60198e-49	-8.17673e-10	-2.07951
183499127	chr3:183499127:T:C	3.3566e-50	-2.00291	-2.12453
183499170	chr3:183499170:C:T	3.77607e-49	-8.17673e-10	-1.7071
183499196	chr3:183499196:G:A	2.85775e-49	-8.17673e-10	-1.98575
183499268	chr3:183499268:C:T	5.65403e-49	-8.17673e-10	-1.30341
183499819	chr3:183499819:C:T	6.25647e-49	-8.17673e-10	-1.20216
183499983	chr3:183499983:C:T	2.66619e-49	-8.17673e-10	-2.05513
183500790	chr3:183500790:G:A	2.61734e-49	-8.17673e-10	-2.07362
183500823	chr3:183500823:G:A	2.50264e-49	-8.17673e-10	-2.11844
183500997	chr3:183500997:T:G	6.10315e-50	-2.47521	-1.05435
183500999	chr3:183500999:C:T	3.89706e-50	-2.27562	-1.70252
183501185	chr3:183501185:C:T	3.0565e-49	-8.17673e-10	-1.91851
183501217	chr3:183501217:C:T	6.5894e-50	-2.43325	-1.01965
183501270	chr3:183501270:C:T	1.931e-49	-2.37774	-1.73e-09
183501309	chr3:183501309:G:A	3.00878e-49	-8.17673e-10	-1.93425
183501467	chr3:183501467:C:CT	3.94067e-49	-8.17673e-10	-1.66443
183501868	chr3:183501868:G:A	6.62222e-50	-1.44582	-2.00212
183501991	chr3:183501991:G:A	1.70771e-49	-2.50063	-1.73e-09
183502203	chr3:183502203:G:A	2.97213e-50	-2.47922	-1.76987
183502234	chr3:183502234:A:T	3.92407e-49	-8.17673e-10	-1.66865
183502351	chr3:183502351:A:G	2.56583e-49	-8.17673e-10	-2.0935
183502376	chr3:183502376:G:A	3.9407e-49	-8.17673e-10	-1.66442
183502551	chr3:183502551:G:A	2.48485e-49	-8.17673e-10	-2.12557
183502696	chr3:183502696:T:C	2.2259e-50	-2.43419	-2.10402
183502955	chr3:183502955:C:T	3.90178e-49	-8.17673e-10	-1.67435
183502956	chr3:183502956:T:G	3.90291e-49	-8.17673e-10	-1.67406
183502961	chr3:183502961:A:G	3.90547e-49	-8.17673e-10	-1.6734
183502967	chr3:183502967:G:A	2.58296e-49	-8.17673e-10	-2.08684
183502972	chr3:183502972:C:T	2.50109e-49	-8.17673e-10	-2.11906
183503026	chr3:183503026:T:C	2.5789e-49	-8.17673e-10	-2.08842
183503033	chr3:183503033:T:C	3.58102e-49	-8.17673e-10	-1.76013
183503167	chr3:183503167:A:G	3.91175e-49	-8.17673e-10	-1.6718
183503261	chr3:183503261:T:A	5.17372e-49	-1.39219	-1.73e-09
183503336	chr3:183503336:A:G	5.65331e-50	-2.1682	-1.43793
183503430	chr3:183503430:GGT:G	5.65208e-50	-2.1722	-1.43415
183503727	chr3:183503727:C:T	4.13717e-49	-8.17673e-10	-1.61577
183503941	chr3:183503941:G:T	3.03706e-50	-2.45566	-1.77181
183504030	chr3:183504030:T:C	2.82413e-49	-8.17673e-10	-1.99758
183504234	chr3:183504234:C:T	2.75532e-50	-2.46248	-1.86235
183504270	chr3:183504270:T:C	2.48361e-49	-8.17673e-10	-2.12607
183504652	chr3:183504652:T:C	1.66782e-49	-2.52427	-1.73e-09
183504785	chr3:183504785:C:T	1.66662e-49	-2.52498	-1.73e-09
183504813	chr3:183504813:A:T	2.55652e-49	-8.17673e-10	-2.09714
183505361	chr3:183505361:C:T	2.70605e-49	-8.17673e-10	-2.04029
183505875	chr3:183505875:A:G	2.82544e-49	-8.17673e-10	-1.99712
183505917	chr3:183505917:A:G	2.27062e-49	-2.21573	-1.73e-09
183506152	chr3:183506152:G:A	2.01465e-49	-2.33534	-1.73e-09
183506315	chr3:183506315:G:A	1.8572e-49	-1.423	-0.99371
183506465	chr3:183506465:A:G	1.87969e-49	-2.40467	-1.73e-09
183506599	chr3:183506599:G:A	6.96679e-50	-2.17435	-1.22286
183506977	chr3:183506977:T:C	1.95716e-49	-2.36429	-1.73e-09
183507117	chr3:183507117:T:C	2.58446e-49	-8.17673e-10	-2.08626
183507493	chr3:183507493:G:A	2.66366e-49	-8.17673e-10	-2.05608
183508022	chr3:183508022:C:T	6.40369e-50	-2.15364	-1.32785
183508237	chr3:183508237:C:T	3.87644e-49	-8.17673e-10	-1.68086
183508254	chr3:183508254:G:A	2.54175e-49	-8.17673e-10	-2.10293
183508284	chr3:183508284:G:A	2.10184e-50	-2.49541	-2.10014
183508398	chr3:183508398:C:T	2.22728e-50	-2.41305	-2.12453
183508425	chr3:183508425:A:G	2.08477e-50	-2.54556	-2.05815
183508482	chr3:183508482:G:A	2.98654e-49	-8.17673e-10	-1.94166
183508590	chr3:183508590:C:A	2.36082e-50	-2.35301	-2.12634
183508671	chr3:183508671:A:G	2.62223e-49	-8.17673e-10	-2.07176
183508846	chr3:183508846:T:C	4.17783e-49	-1.60599	-1.73e-09
183508907	chr3:183508907:A:G	2.52641e-49	-8.17673e-10	-2.10898
183508976	chr3:183508976:A:G	2.57353e-50	-2.52305	-1.87004
183509178	chr3:183509178:A:G	7.52694e-49	-8.17673e-10	-1.01729
183509288	chr3:183509288:C:A	2.03845e-50	-2.5128	-2.11338
183509542	chr3:183509542:C:T	2.02555e-50	-2.50751	-2.12501
183509832	chr3:183509832:G:A	4.94296e-50	-2.50292	-1.23748
183510398	chr3:183510398:T:C	2.35389e-50	-2.38761	-2.09468
183510429	chr3:183510429:G:A	7.07775e-49	0.146628	-1.22545
183510596	chr3:183510596:C:T	2.54505e-49	-8.17673e-10	-2.10163
183510598	chr3:183510598:G:C	2.49884e-49	-8.17673e-10	-2.11996
183510612	chr3:183510612:C:T	2.42787e-50	-2.52193	-1.92942
183510828	chr3:183510828:G:A	1.41876e-48	-0.38341	-1.73e-09
183510964	chr3:183510964:T:TCCTACA	3.08731e-49	-8.17673e-10	-1.90848
183510974	chr3:183510974:C:T	1.18321e-48	-8.17673e-10	-0.564968
183511510	chr3:183511510:C:T	2.81868e-48	-8.17673e-10	0.303072
183511648	chr3:183511648:T:A	2.52132e-49	-8.17673e-10	-2.111
183511828	chr3:183511828:A:G	5.53044e-50	-2.47906	-1.14904
183512034	chr3:183512034:T:C	2.82528e-49	-8.17673e-10	-1.99717
183512174	chr3:183512174:T:A	2.48335e-49	-8.17673e-10	-2.12617
183512310	chr3:183512310:G:T	2.59707e-49	-8.17673e-10	-2.0814
183512692	chr3:183512692:T:C	7.5977e-49	-8.17673e-10	-1.00794
183512898	chr3:183512898:A:C	2.60926e-49	-8.17673e-10	-2.07671
183513589	chr3:183513589:A:G	1.83161e-49	-0.706908	-1.72368
183514362	chr3:183514362:T:C	2.26887e-50	-2.44647	-2.07261
183514666	chr3:183514666:T:A	2.2189e-50	-2.42104	-2.12032
183514835	chr3:183514835:A:C	2.60772e-49	-8.17673e-10	-2.07731
183514942	chr3:183514942:T:C	2.86157e-49	-8.17673e-10	-1.98441
183515119	chr3:183515119:G:A	4.31229e-50	-2.2067	-1.67019
183515276	chr3:183515276:A:G	2.63758e-49	-8.17673e-10	-2.06592
183516271	chr3:183516271:C:T	2.63675e-49	-8.17673e-10	-2.06623
183516354	chr3:183516354:A:G	2.14035e-50	-2.45243	-2.12497
183516371	chr3:183516371:C:T	4.87358e-50	-2.53895	-1.21559
183516386	chr3:183516386:A:G	2.75554e-49	-8.17673e-10	-2.02217
183516447	chr3:183516447:C:T	2.75554e-49	-8.17673e-10	-2.02217
183516527	chr3:183516527:G:A	4.11757e-49	-8.17673e-10	-1.62052
183516542	chr3:183516542:G:A	4.27722e-49	-8.17673e-10	-1.58248
183516980	chr3:183516980:C:T	4.09347e-49	-8.17673e-10	-1.62639
183517039	chr3:183517039:G:T	2.75554e-49	-8.17673e-10	-2.02217
183517066	chr3:183517066:A:G	2.88525e-50	-2.47124	-1.80751
183517587	chr3:183517587:A:G	2.70798e-50	-2.45022	-1.89194
183517691	chr3:183517691:C:T	3.14935e-49	-8.17673e-10	-1.88859
183518318	chr3:183518318:T:G	2.14089e-50	-2.4508	-2.12634
183518694	chr3:183518694:A:G	2.06679e-49	-2.30978	-1.73e-09
183518889	chr3:183518889:G:A	2.16509e-50	-2.44035	-2.12555
183519097	chr3:183519097:A:T	2.85923e-49	-8.17673e-10	-1.98523
183519398	chr3:183519398:C:T	1.02422e-48	0.65667	-1.36594
183519744	chr3:183519744:T:A	2.63116e-49	-8.17673e-10	-2.06836
183519997	chr3:183519997:G:A	2.16115e-50	-2.44284	-2.12489
183520283	chr3:183520283:A:G	3.09945e-50	-2.523	-1.68414
183520377	chr3:183520377:T:C	2.10303e-50	-2.46873	-2.12626
183520485	chr3:183520485:C:T	2.10717e-50	-2.46683	-2.12619
183521067	chr3:183521067:T:C	2.85678e-49	-8.17673e-10	-1.98609
183521204	chr3:183521204:G:A	2.23723e-50	-2.41026	-2.12287
183521273	chr3:183521273:A:G	1.89995e-49	-0.741175	-1.65278
183521595	chr3:183521595:G:C	2.73712e-49	-8.17673e-10	-2.02887
183521616	chr3:183521616:G:A	2.26596e-50	-2.42469	-2.09568
183521639	chr3:183521639:T:C	3.83081e-50	-2.49413	-1.50117
183521665	chr3:183521665:T:C	3.20187e-49	-8.17673e-10	-1.87205
183521720	chr3:183521720:G:A	2.83525e-49	-8.17673e-10	-1.99365
183521806	chr3:183521806:A:G	2.25334e-50	-2.3997	-2.12626
183521827	chr3:183521827:G:A	3.15102e-49	-8.17673e-10	-1.88806
183522155	chr3:183522155:G:A	2.23267e-50	-2.43539	-2.09978
183522160	chr3:183522160:T:C	2.25408e-50	-2.43655	-2.08908
183522455	chr3:183522455:T:G	2.27456e-50	-2.3989	-2.11768
183522820	chr3:183522820:T:G	4.64851e-50	-2.23488	-1.56694
183523039	chr3:183523039:G:A	2.44186e-50	-2.37092	-2.07469
183523093	chr3:183523093:G:A	1.67842e-49	-2.51793	-1.73e-09
183523389	chr3:183523389:T:C	2.50727e-49	-8.17673e-10	-2.11658
183523403	chr3:183523403:T:A	3.59423e-49	-8.17673e-10	-1.75645
183523470	chr3:183523470:C:T	2.80635e-49	-2.0039	-1.73e-09
183523730	chr3:183523730:A:T	2.49751e-49	-8.17673e-10	-2.12049
183523771	chr3:183523771:T:C	3.64732e-50	-2.50325	-1.54112
183523812	chr3:183523812:C:T	1.70246e-49	-2.50371	-1.73e-09
183524326	chr3:183524326:T:TGA	2.85632e-49	-8.17673e-10	-1.98625
183525100	chr3:183525100:C:T	2.64633e-49	-8.17673e-10	-2.06261
183525113	chr3:183525113:A:C	3.1601e-49	-8.17673e-10	-1.88518
183525221	chr3:183525221:A:G	2.11793e-50	-2.46159	-2.12633
183525264	chr3:183525264:A:AC	2.57144e-50	-2.48188	-1.91202
183525266	chr3:183525266:A:AC	3.13022e-50	-2.07403	-2.12323
183525818	chr3:183525818:G:A	3.15702e-49	-8.17673e-10	-1.88615
183526314	chr3:183526314:A:G	2.15028e-50	-2.45095	-2.12182
183526522	chr3:183526522:T:C	2.27609e-50	-2.41554	-2.10037
183526867	chr3:183526867:G:A	3.15702e-49	-8.17673e-10	-1.88615
183526868	chr3:183526868:G:A	3.26487e-49	-8.17673e-10	-1.85256
183527487	chr3:183527487:C:T	3.24576e-49	-8.17673e-10	-1.85843
183528090	chr3:183528090:A:G	4.93129e-49	-8.17673e-10	-1.44018
183528664	chr3:183528664:G:A	2.49438e-49	-8.17673e-10	-2.12174
183528985	chr3:183528985:G:A	2.24214e-49	-2.22835	-1.73e-09
183529513	chr3:183529513:A:G	2.58041e-49	-8.17673e-10	-2.08783
183529638	chr3:183529638:T:C	2.95707e-49	-1.95158	-1.73e-09
183529795	chr3:183529795:G:A	3.58285e-49	-8.17673e-10	-1.75962
183529916	chr3:183529916:C:T	2.25187e-50	-2.40621	-2.12039
183529919	chr3:183529919:A:T	2.49321e-49	-8.17673e-10	-2.12221
183530070	chr3:183530070:T:C	4.46953e-49	-8.17673e-10	-1.5385
183530230	chr3:183530230:G:A	4.03965e-49	-8.17673e-10	-1.63962
183530335	chr3:183530335:A:G	2.93606e-49	-8.17673e-10	-1.95871
183530657	chr3:183530657:C:T	2.55676e-49	-8.17673e-10	-2.09704
183530658	chr3:183530658:G:A	2.76397e-49	-8.17673e-10	-2.01911
183530696	chr3:183530696:T:C	2.30209e-50	-2.38049	-2.12406
183530853	chr3:183530853:A:G	2.89362e-49	-8.17673e-10	-1.97327
183530900	chr3:183530900:C:T	2.91022e-49	-8.17673e-10	-1.96755
183531359	chr3:183531359:A:T	2.49375e-50	-2.30219	-2.12238
183531536	chr3:183531536:AC:A	2.81687e-49	-8.17673e-10	-2.00015
183531596	chr3:183531596:G:C	2.53827e-49	-8.17673e-10	-2.1043
183531627	chr3:183531627:T:C	2.90148e-49	-8.17673e-10	-1.97056
183531840	chr3:183531840:C:T	9.40673e-49	-0.794356	-1.73e-09
183531887	chr3:183531887:A:C	2.73682e-49	-8.17673e-10	-2.02898
183531893	chr3:183531893:T:C	2.53302e-49	-8.17673e-10	-2.10637
183532131	chr3:183532131:A:G	2.7556e-49	-8.17673e-10	-2.02215
183532241	chr3:183532241:G:A	2.54833e-49	-8.17673e-10	-2.10034
183532331	chr3:183532331:G:A	7.03833e-49	-8.17673e-10	-1.08441
183532366	chr3:183532366:T:C	2.21169e-49	-2.24202	-1.73e-09
183532963	chr3:183532963:G:A	2.56292e-49	-8.17673e-10	-2.09463
183533140	chr3:183533140:T:C	2.30921e-50	-2.38294	-2.11852
183533397	chr3:183533397:C:T	1.09929e-48	-0.638529	-1.73e-09
183533813	chr3:183533813:A:G	2.60451e-49	-8.17673e-10	-2.07854
183534427	chr3:183534427:A:G	3.93005e-49	-8.17673e-10	-1.66713
183534491	chr3:183534491:T:C	5.76687e-49	-8.17673e-10	-1.28365
183535047	chr3:183535047:C:T	7.0546e-49	-8.17673e-10	-1.0821
183535074	chr3:183535074:A:G	3.11336e-49	-8.17673e-10	-1.90008
183535185	chr3:183535185:T:C	3.09156e-49	-8.17673e-10	-1.90711
183535463	chr3:183535463:G:A	3.17988e-49	-8.17673e-10	-1.87894
183535656	chr3:183535656:T:C	2.34786e-50	-2.38779	-2.09707
183536173	chr3:183536173:T:G	2.50125e-49	-8.17673e-10	-2.11899
183536233	chr3:183536233:A:G	2.48442e-49	-8.17673e-10	-2.12574
183536376	chr3:183536376:T:C	2.51241e-49	-8.17673e-10	-2.11454
183536431	chr3:183536431:C:A	3.37944e-49	-8.17673e-10	-1.81807
183536924	chr3:183536924:G:A	2.69018e-49	-8.17673e-10	-2.04617
183536938	chr3:183536938:A:T	2.82931e-49	-8.17673e-10	-1.99575
183537148	chr3:183537148:C:T	6.43074e-49	-8.17673e-10	-1.17469
183538012	chr3:183538012:C:T	3.83756e-49	-8.17673e-10	-1.69094
183538198	chr3:183538198:C:T	3.32031e-49	-8.17673e-10	-1.83572
183538744	chr3:183538744:T:C	2.08082e-50	-2.50017	-2.10544
183538876	chr3:183538876:T:C	2.53824e-49	-8.17673e-10	-2.10431
183539058	chr3:183539058:T:G	3.65676e-49	-8.17673e-10	-1.7392
183539177	chr3:183539177:A:G	3.95247e-49	-8.17673e-10	-1.66144
183539193	chr3:183539193:A:G	2.60446e-49	-8.17673e-10	-2.07856
183539477	chr3:183539477:AG:A	3.98365e-49	-8.17673e-10	-1.65358
183539725	chr3:183539725:A:G	7.72917e-49	-0.99078	-1.73e-09
183540262	chr3:183540262:T:C	2.93555e-49	-8.17673e-10	-1.95889
183540361	chr3:183540361:T:C	2.13413e-50	-2.45529	-2.12501
183540686	chr3:183540686:AC:A	7.41084e-49	-8.17673e-10	-1.03284
183540692	chr3:183540692:C:A	2.6099e-49	-8.17673e-10	-2.07647
183540782	chr3:183540782:C:T	2.49562e-49	-8.17673e-10	-2.12124
183540971	chr3:183540971:C:T	4.00851e-49	-8.17673e-10	-1.64736
183541011	chr3:183541011:G:A	4.00851e-49	-8.17673e-10	-1.64736
183541580	chr3:183541580:T:C	2.52066e-49	-8.17673e-10	-2.11126
183541687	chr3:183541687:AAAAC:A	3.77291e-49	-8.17673e-10	-1.70793
183542060	chr3:183542060:G:A	4.72069e-49	-8.17673e-10	-1.48383
183542285	chr3:183542285:C:T	2.27153e-50	-2.52896	-1.98895
183542286	chr3:183542286:G:A	2.29351e-49	-2.2057	-1.73e-09
183542731	chr3:183542731:A:G	3.11883e-50	-2.46468	-1.73622
183542757	chr3:183542757:T:C	3.77537e-49	-8.17673e-10	-1.70728
183542883	chr3:183542883:GAT:G	2.52296e-49	-8.17673e-10	-2.11035
183542971	chr3:183542971:C:T	3.03928e-50	-2.48699	-1.73976
183543265	chr3:183543265:C:T	2.79886e-49	-8.17673e-10	-2.00657
183544176	chr3:183544176:A:G	4.67806e-49	-8.17673e-10	-1.4929
183544280	chr3:183544280:A:C	3.3032e-50	-2.49166	-1.65181
183544313	chr3:183544313:T:C	3.47615e-50	-2.49082	-1.60162
183544341	chr3:183544341:C:T	2.84523e-49	-8.17673e-10	-1.99014
183544471	chr3:183544471:G:A	2.07748e-50	-2.5173	-2.08991
183545070	chr3:183545070:G:A	3.5884e-49	-8.17673e-10	-1.75807
183545588	chr3:183545588:C:A	3.6911e-49	-8.17673e-10	-1.72986
183545973	chr3:183545973:G:A	4.19438e-49	-8.17673e-10	-1.60203
183546159	chr3:183546159:G:T	2.67386e-49	-8.17673e-10	-2.05226
183546710	chr3:183546710:A:G	2.49037e-49	-8.17673e-10	-2.12335
183546943	chr3:183546943:A:G	2.27676e-50	-2.50361	-2.012
183547731	chr3:183547731:T:G	4.44721e-49	-8.17673e-10	-1.5435
183548164	chr3:183548164:A:G	2.62843e-50	-2.51222	-1.85976
183548277	chr3:183548277:T:C	3.84517e-49	-8.17673e-10	-1.68896
183548358	chr3:183548358:G:A	5.00308e-49	-8.17673e-10	-1.42573
183548466	chr3:183548466:A:G	3.04784e-49	-8.17673e-10	-1.92135
183549079	chr3:183549079:G:A	1.72034e-49	-2.49326	-1.73e-09
183549125	chr3:183549125:C:T	1.39703e-48	-0.39885	-1.73e-09
183549204	chr3:183549204:A:G	3.62387e-49	-8.17673e-10	-1.74824
183549296	chr3:183549296:G:A	3.04268e-49	-8.17673e-10	-1.92304
183549375	chr3:183549375:A:G	2.00863e-50	-2.51544	-2.12547
183549418	chr3:183549418:A:G	3.07838e-49	-8.17673e-10	-1.91138
183549654	chr3:183549654:A:G	1.05709e-48	1.4481	-2.12577
183549930	chr3:183549930:A:G	3.31617e-49	-8.17673e-10	-1.83697
183550010	chr3:183550010:G:T	2.74002e-49	-8.17673e-10	-2.02782
183550042	chr3:183550042:A:G	2.96909e-49	-8.17673e-10	-1.94753
183550289	chr3:183550289:T:C	2.53794e-49	-8.17673e-10	-2.10443
183550292	chr3:183550292:T:A	2.97184e-49	-8.17673e-10	-1.9466
183550573	chr3:183550573:T:A	8.1948e-49	-8.17673e-10	-0.932282
183550633	chr3:183550633:A:G	2.76102e-49	-8.17673e-10	-2.02018
183550669	chr3:183550669:T:TG	2.72821e-49	-8.17673e-10	-2.03214
183550673	chr3:183550673:G:A	3.32859e-49	-8.17673e-10	-1.83323
183550721	chr3:183550721:A:G	2.54917e-49	-2.10001	-1.73e-09
183550880	chr3:183550880:G:C	2.73832e-49	-8.17673e-10	-2.02844
183550890	chr3:183550890:G:A	4.3191e-50	-1.96688	-1.90844
183551076	chr3:183551076:C:G	4.2991e-50	-1.94795	-1.93201
183551548	chr3:183551548:C:T	2.32068e-49	-2.19392	-1.73e-09
183551562	chr3:183551562:T:C	3.74431e-49	-8.17673e-10	-1.71554
183551604	chr3:183551604:G:A	5.48952e-49	-8.17673e-10	-1.33294
183551725	chr3:183551725:A:G	2.63278e-49	-8.17673e-10	-2.06774
183551898	chr3:183551898:A:T	3.22058e-50	-2.26084	-1.90796
183552068	chr3:183552068:G:A	2.62707e-49	-8.17673e-10	-2.06991
183552190	chr3:183552190:T:G	2.63164e-49	-8.17673e-10	-2.06818
183552289	chr3:183552289:C:T	3.12581e-49	-8.17673e-10	-1.89609
183552322	chr3:183552322:C:T	2.5564e-50	-2.27977	-2.12
183552365	chr3:183552365:A:T	2.68582e-49	-8.17673e-10	-2.04779
183552400	chr3:183552400:C:T	2.62755e-49	-8.17673e-10	-2.06973
183552439	chr3:183552439:T:C	2.68639e-49	-8.17673e-10	-2.04758
183552490	chr3:183552490:G:A	3.2906e-50	-2.06795	-2.07935
183552534	chr3:183552534:C:T	2.48521e-49	-8.17673e-10	-2.12542
183552535	chr3:183552535:A:G	2.60853e-49	-8.17673e-10	-2.077
183552587	chr3:183552587:A:G	2.64206e-49	-8.17673e-10	-2.06422
183552614	chr3:183552614:G:A	2.73941e-50	-2.40519	-1.92544
183552783	chr3:183552783:C:CTA	2.79348e-49	-8.17673e-10	-2.00849
183553060	chr3:183553060:G:A	2.54364e-50	-2.2823	-2.12247
183553068	chr3:183553068:G:A	2.54092e-50	-2.28283	-2.12301
183553476	chr3:183553476:A:G	3.45392e-50	-2.01984	-2.07901
183553572	chr3:183553572:T:C	2.59813e-49	-8.17673e-10	-2.08099
183553658	chr3:183553658:T:C	2.66845e-49	-8.17673e-10	-2.05428
183553783	chr3:183553783:A:AAGGAG	2.69899e-49	-8.17673e-10	-2.0429
183554214	chr3:183554214:C:T	3.26792e-49	-8.17673e-10	-1.85163
183554217	chr3:183554217:A:G	2.62955e-50	-2.31927	-2.05228
183554624	chr3:183554624:T:C	2.06388e-50	-2.50332	-2.11046
183554816	chr3:183554816:C:T	2.65839e-50	-2.40561	-1.95504
183554871	chr3:183554871:TA:T	4.24364e-49	-8.17673e-10	-1.59036
183554891	chr3:183554891:G:A	7.46266e-48	2.74754	-1.47083
183555111	chr3:183555111:A:G	2.84983e-50	-2.292	-1.99911
183555112	chr3:183555112:C:A	7.92259e-49	-8.17673e-10	-0.966063
183555341	chr3:183555341:C:G	2.5135e-50	-2.42909	-1.9876
183555971	chr3:183555971:G:A	3.19712e-49	-8.17673e-10	-1.87353
183556317	chr3:183556317:C:T	2.75797e-49	-8.17673e-10	-2.02129
183556466	chr3:183556466:A:G	1.75734e-49	-2.47198	-1.73e-09
183557009	chr3:183557009:A:T	4.69079e-49	-8.17673e-10	-1.49018
183557174	chr3:183557174:T:C	2.43945e-50	-2.3928	-2.0538
183557175	chr3:183557175:G:A	4.71506e-49	-8.17673e-10	-1.48502
183557198	chr3:183557198:G:A	5.18506e-49	-8.17673e-10	-1.39
183557231	chr3:183557231:A:C	2.98857e-49	-8.17673e-10	-1.94099
183557312	chr3:183557312:A:G	4.71048e-49	-8.17673e-10	-1.48599
183557349	chr3:183557349:C:T	2.82971e-50	-2.31513	-1.98306
183557499	chr3:183557499:C:T	3.96572e-49	-8.17673e-10	-1.65809
183557583	chr3:183557583:T:C	9.20306e-50	-1.85502	-1.2638
183557714	chr3:183557714:C:A	5.36423e-49	-8.17673e-10	-1.35603
183558258	chr3:183558258:A:G	2.6066e-49	-8.17673e-10	-2.07773
183558360	chr3:183558360:G:A	5.37779e-49	-8.17673e-10	-1.3535
183558928	chr3:183558928:G:T	2.70588e-49	-8.17673e-10	-2.04035
183559013	chr3:183559013:T:C	1.63874e-49	-2.54185	-1.73e-09
183559054	chr3:183559054:G:A	4.68193e-49	-8.17673e-10	-1.49207
183559244	chr3:183559244:C:T	3.11722e-50	-2.41313	-1.7883
183560254	chr3:183560254:C:T	2.04856e-50	-2.50015	-2.12108
183560260	chr3:183560260:T:C	2.75184e-49	-8.17673e-10	-2.02351
183560320	chr3:183560320:T:C	5.22403e-50	-2.25891	-1.42619
183560980	chr3:183560980:T:G	6.92876e-49	-8.17673e-10	-1.1001
183561056	chr3:183561056:C:T	2.43387e-48	-8.17673e-10	0.156286
183561314	chr3:183561314:G:A	2.31148e-50	-2.52118	-1.9793
183562531	chr3:183562531:A:G	2.09546e-50	-2.49381	-2.10478
183562876	chr3:183562876:A:G	6.55001e-49	-8.17673e-10	-1.15632
183563010	chr3:183563010:C:T	2.80433e-50	-2.50177	-1.80543
183563280	chr3:183563280:T:C	2.58583e-50	-2.54252	-1.8458
183563607	chr3:183563607:C:A	2.05967e-50	-2.54566	-2.07016
183563784	chr3:183563784:G:A	2.5631e-49	-8.17673e-10	-2.09456
183563886	chr3:183563886:T:C	1.90125e-49	-2.39327	-1.73e-09
183564277	chr3:183564277:A:C	2.18135e-50	-2.54491	-2.01351
183564430	chr3:183564430:G:A	4.36285e-49	-8.17673e-10	-1.56266
183564480	chr3:183564480:G:A	2.37082e-50	-2.50334	-1.97179
183565549	chr3:183565549:T:C	2.74867e-50	-2.53589	-1.79136
183566107	chr3:183566107:G:A	3.5782e-49	-8.17673e-10	-1.76092
183566621	chr3:183566621:A:G	2.36097e-50	-2.53501	-1.94429
183566956	chr3:183566956:T:G	2.52323e-49	-8.17673e-10	-2.11024
183567055	chr3:183567055:T:A	2.82682e-49	-8.17673e-10	-1.99663
183567335	chr3:183567335:TA:T	2.86738e-50	-2.52186	-1.76311
183567582	chr3:183567582:G:A	2.56665e-49	-8.17673e-10	-2.09318
183567594	chr3:183567594:A:T	6.21937e-49	-1.20811	-1.73e-09
183568277	chr3:183568277:G:A	9.9222e-50	-2.4771	-0.566487
183568365	chr3:183568365:C:T	2.45858e-50	-2.54494	-1.89384
183568746	chr3:183568746:G:A	4.47552e-50	-2.47369	-1.36606
183568967	chr3:183568967:G:C	3.25509e-50	-2.41434	-1.74381
183569372	chr3:183569372:C:T	3.56648e-50	-2.43438	-1.63241
183569756	chr3:183569756:G:A	2.44222e-49	-2.14287	-1.73e-09
183569759	chr3:183569759:T:A	3.97253e-49	-8.17673e-10	-1.65638
183569775	chr3:183569775:A:G	4.04716e-49	-8.17673e-10	-1.63777
183569818	chr3:183569818:G:A	4.72284e-50	-2.51776	-1.26819
183570604	chr3:183570604:C:T	9.14286e-50	-2.48847	-0.636921
183570672	chr3:183570672:T:C	2.61175e-50	-2.45255	-1.9258
183570810	chr3:183570810:G:A	2.97018e-49	-8.17673e-10	-1.94716
183570922	chr3:183570922:G:A	1.51988e-48	-8.17673e-10	-0.314564
183570925	chr3:183570925:A:G	2.78361e-50	-2.35879	-1.95583
183571287	chr3:183571287:A:C	9.29377e-50	-2.38487	-0.72415
183571830	chr3:183571830:C:T	1.04426e-46	5.28538	-1.3701
183572073	chr3:183572073:T:A	8.7831e-47	5.3639	-1.62168
183572424	chr3:183572424:T:C	7.53565e-47	5.11663	-1.5276
183572465	chr3:183572465:C:T	6.50818e-47	4.51423	-1.07178
183573875	chr3:183573875:A:G	1.3087e-46	4.14101	-1.73e-09
183574191	chr3:183574191:C:T	1.10644e-46	5.17843	-1.20531
183574300	chr3:183574300:C:T	6.20045e-49	-8.17673e-10	-1.21116
183574333	chr3:183574333:AC:A	5.38896e-46	5.55633	-1.73e-09
183574406	chr3:183574406:G:C	9.68431e-47	4.95304	-1.11315
183574565	chr3:183574565:A:T	1.0676e-46	5.18786	-1.25048
183574585	chr3:183574585:T:C	8.00505e-49	-8.17673e-10	-0.955708
183574887	chr3:183574887:T:C	3.46264e-49	-8.17673e-10	-1.79375
183574888	chr3:183574888:A:G	4.64295e-47	5.23107	-2.12633
183574899	chr3:183574899:A:G	2.70028e-50	-2.54506	-1.79995
183575154	chr3:183575154:T:C	3.47233e-49	-8.17673e-10	-1.79096
183575200	chr3:183575200:A:T	4.39365e-47	5.14713	-2.09758
183575337	chr3:183575337:G:A	1.33511e-48	-8.17673e-10	-0.444179
183575515	chr3:183575515:C:G	2.64287e-49	-8.17673e-10	-2.06392
183575789	chr3:183575789:C:A	2.56567e-49	-8.17673e-10	-2.09356
183575798	chr3:183575798:C:T	2.71571e-48	-8.17673e-10	0.265859
183576132	chr3:183576132:A:G	7.20177e-49	-8.17673e-10	-1.06145
183576166	chr3:183576166:G:A	1.52186e-46	5.50914	-1.21723
183576606	chr3:183576606:G:T	2.48293e-49	-8.17673e-10	-2.12634
183576707	chr3:183576707:G:C	2.48591e-49	-8.17673e-10	-2.12514
183577063	chr3:183577063:C:T	4.24986e-48	-8.17673e-10	0.71369
183577665	chr3:183577665:T:C	1.19471e-46	5.14638	-1.09651
183577760	chr3:183577760:G:A	4.50466e-47	4.79113	-1.71663
183577883	chr3:183577883:G:A	2.58787e-49	-8.17673e-10	-2.08494
183578378	chr3:183578378:A:C	4.3254e-48	-8.17673e-10	0.731308
183578755	chr3:183578755:C:T	4.40879e-47	5.03882	-1.98583
183579021	chr3:183579021:A:C	1.30003e-46	5.16462	-1.03025
183579239	chr3:183579239:A:C	3.35069e-49	-0.240996	-1.58562
183579344	chr3:183579344:A:G	2.8865e-48	-8.17673e-10	0.326849
183579399	chr3:183579399:T:C	4.01827e-45	9.22616	-1.66075
183579929	chr3:183579929:G:A	2.65209e-49	-8.17673e-10	-2.06043
183579950	chr3:183579950:A:T	2.52294e-49	-8.17673e-10	-2.11036
183580098	chr3:183580098:C:A	8.89224e-49	-8.17673e-10	-0.850602
183580220	chr3:183580220:A:G	1.28182e-48	-8.17673e-10	-0.484913
183580273	chr3:183580273:G:A	2.49526e-49	-8.17673e-10	-2.12139
183580544	chr3:183580544:T:C	1.1026e-44	9.88694	-1.31212
183580762	chr3:183580762:C:T	4.21616e-46	5.44208	-0.131177
183580768	chr3:183580768:A:G	4.37766e-50	-1.73679	-2.12506
183581316	chr3:183581316:T:C	2.48443e-49	-8.17673e-10	-2.12574
183581356	chr3:183581356:G:A	2.53291e-49	-8.17673e-10	-2.10641
183581365	chr3:183581365:A:G	1.10167e-49	-2.33864	-0.600316
183581574	chr3:183581574:GTC:G	2.77474e-49	-8.17673e-10	-2.01522
183581879	chr3:183581879:T:A	1.73602e-49	-2.48153	-0.00265326
183582084	chr3:183582084:T:A	2.30949e-50	-2.52123	-1.98011
183582142	chr3:183582142:T:G	2.49013e-49	-8.17673e-10	-2.12345
183582614	chr3:183582614:T:C	3.63956e-50	-2.03037	-2.01613
183582632	chr3:183582632:C:T	2.88038e-48	1.46938	-1.14465
183582657	chr3:183582657:A:T	3.72012e-48	2.69979	-2.11923
183582822	chr3:183582822:C:A	4.49976e-49	-8.17673e-10	-1.53176
183583482	chr3:183583482:C:G	9.27289e-49	-2.14932	1.34064
183583656	chr3:183583656:A:T	3.4826e-49	-8.17673e-10	-1.788
183584854	chr3:183584854:AG:A	6.03449e-50	-1.68431	-1.85656
183585185	chr3:183585185:A:G	8.99729e-50	-2.27583	-0.865613
183585492	chr3:183585492:A:G	6.55689e-50	-1.6422	-1.81565
183585496	chr3:183585496:C:T	2.69581e-49	-8.17673e-10	-2.04408
183585528	chr3:183585528:G:A	6.84008e-49	-1.11298	-1.73e-09
183586025	chr3:183586025:A:C	3.25749e-49	-8.17673e-10	-1.85482
183586054	chr3:183586054:C:T	8.88293e-50	-2.29048	-0.86376
183586283	chr3:183586283:G:A	6.11687e-50	-2.5456	-0.981715
183586691	chr3:183586691:C:T	3.89569e-50	-1.89852	-2.07997
183587441	chr3:183587441:G:A	9.22373e-50	-2.26587	-0.850717
183587533	chr3:183587533:C:G	1.64545e-49	-2.53777	-1.73e-09
183587782	chr3:183587782:T:G	2.44771e-49	-2.54313	0.402499
183588050	chr3:183588050:G:A	2.25763e-48	-8.17673e-10	0.0811199
183588284	chr3:183588284:G:A	3.99641e-49	-8.17673e-10	-1.65038
183588433	chr3:183588433:G:A	1.5806e-48	-8.17673e-10	-0.275394
183588595	chr3:183588595:C:A	1.56512e-48	-8.17673e-10	-0.285236
183588673	chr3:183588673:C:T	1.55894e-48	-8.17673e-10	-0.289191
183588724	chr3:183588724:C:T	2.48297e-49	-8.17673e-10	-2.12633
183588797	chr3:183588797:T:G	5.60816e-49	-8.17673e-10	-1.31156
183589043	chr3:183589043:G:A	1.22357e-48	-8.17673e-10	-0.53142
183589088	chr3:183589088:G:A	2.31625e-49	-2.53084	0.335012
183589361	chr3:183589361:C:T	2.60607e-49	-8.17673e-10	-2.07794
183589688	chr3:183589688:T:C	1.86101e-49	-2.5377	0.123034
183589715	chr3:183589715:C:T	2.57218e-48	-8.17673e-10	0.211556
183589813	chr3:183589813:A:G	2.56044e-49	-8.17673e-10	-2.0956
183589879	chr3:183589879:T:C	4.68623e-50	-1.71811	-2.07563
183590068	chr3:183590068:C:T	5.75644e-49	-8.17673e-10	-1.28546
183590196	chr3:183590196:C:T	2.95556e-49	-2.54476	0.592664
183590206	chr3:183590206:T:C	2.48292e-49	-8.17673e-10	-2.12635
183590263	chr3:183590263:T:C	1.66514e-49	-2.51026	-0.0156132
183590279	chr3:183590279:T:C	3.09665e-49	-8.17673e-10	-1.90546
183590645	chr3:183590645:G:T	7.52523e-49	-8.17673e-10	-1.01752
183590647	chr3:183590647:C:T	1.6618e-49	-2.52788	-1.73e-09
183590832	chr3:183590832:G:A	7.53547e-49	-8.17673e-10	-1.01616
183590864	chr3:183590864:G:T	2.49863e-49	-8.17673e-10	-2.12004
183590897	chr3:183590897:C:T	4.67129e-49	-8.17673e-10	-1.49435
183591180	chr3:183591180:T:C	8.98582e-49	-8.17673e-10	-0.840133
183591200	chr3:183591200:C:T	2.99579e-49	-1.93857	-1.73e-09
183591219	chr3:183591219:C:T	7.50363e-49	-8.17673e-10	-1.02039
183591242	chr3:183591242:CA:C	2.48475e-49	-8.17673e-10	-2.12561
183591293	chr3:183591293:G:A	2.52752e-48	-8.17673e-10	0.194044
183591330	chr3:183591330:A:G	8.46151e-49	-8.17673e-10	-0.900254
183591381	chr3:183591381:C:A	7.54114e-49	-8.17673e-10	-1.01541
183591639	chr3:183591639:C:T	7.63509e-49	-8.17673e-10	-1.00303
183591723	chr3:183591723:G:A	7.53831e-49	-8.17673e-10	-1.01578
183591835	chr3:183591835:C:A	2.16769e-47	2.34305	-1.73e-09
183591890	chr3:183591890:C:G	3.46107e-50	-2.54373	-1.55306
183591988	chr3:183591988:A:C	1.50032e-48	-8.17673e-10	-0.327519
183591993	chr3:183591993:A:G	2.56993e-49	-8.17673e-10	-2.0919
183592081	chr3:183592081:A:G	1.57836e-48	-8.17673e-10	-0.276808
183592383	chr3:183592383:A:G	6.92073e-49	-8.17673e-10	-1.10126
183592532	chr3:183592532:C:T	6.09662e-49	-8.17673e-10	-1.22805
183592671	chr3:183592671:A:G	2.50034e-49	-8.17673e-10	-2.11936
183592724	chr3:183592724:A:G	2.39013e-50	-2.37529	-2.09173
183592873	chr3:183592873:G:A	6.28946e-49	-8.17673e-10	-1.19691
183592943	chr3:183592943:C:T	5.26145e-49	-8.17673e-10	-1.37537
183593034	chr3:183593034:TC:T	1.35799e-49	-2.0934	-0.63637
183593280	chr3:183593280:A:G	1.829e-48	-8.17673e-10	-0.129427
183593308	chr3:183593308:T:C	3.98097e-49	-8.17673e-10	-1.65425
183593473	chr3:183593473:A:C	1.2139e-49	-1.34408	-1.49787
183593601	chr3:183593601:T:G	1.69513e-49	-2.50802	-1.73e-09
183593909	chr3:183593909:G:A	3.16437e-48	-8.17673e-10	0.418757
183593968	chr3:183593968:A:G	1.42143e-49	-0.94713	-1.73699
183594031	chr3:183594031:C:T	2.32913e-50	-2.5133	-1.97957
183594059	chr3:183594059:T:C	2.52595e-48	-1.49654	1.68996
183594077	chr3:183594077:A:G	2.48309e-49	-8.17673e-10	-2.12628
183594101	chr3:183594101:A:G	2.4925e-49	-8.17673e-10	-2.12249
183594111	chr3:183594111:T:C	3.30547e-48	0.462382	-1.73e-09
183594145	chr3:183594145:A:G	2.8537e-49	-8.17673e-10	-1.98717
183594209	chr3:183594209:A:G	5.50805e-50	-2.10296	-1.52919
183594736	chr3:183594736:TAA:T	2.91768e-50	-2.32775	-1.93983
183594762	chr3:183594762:C:T	4.57064e-50	-2.00166	-1.81706
183594887	chr3:183594887:T:C	3.89603e-50	-1.85737	-2.12104
183595007	chr3:183595007:G:C	6.20593e-49	-8.17673e-10	-1.21028
183595074	chr3:183595074:G:A	2.49455e-49	-8.17673e-10	-2.12167
183595151	chr3:183595151:T:C	3.24293e-50	-2.05514	-2.10675
183595373	chr3:183595373:C:T	3.85502e-50	-1.87947	-2.10952
183595598	chr3:183595598:C:T	8.67832e-49	-8.17673e-10	-0.874953
183595664	chr3:183595664:G:C	5.59549e-49	-8.17673e-10	-1.31382
183595998	chr3:183595998:G:T	4.19024e-50	-1.82487	-2.08073
183596290	chr3:183596290:G:T	3.93894e-50	-1.86401	-2.10344
183596368	chr3:183596368:A:AG	2.37468e-47	-8.17673e-10	2.43425
183596480	chr3:183596480:G:A	4.00931e-50	-1.86476	-2.08499
183596550	chr3:183596550:G:A	4.08114e-50	-1.85127	-2.08072
183596551	chr3:183596551:C:T	3.03198e-49	-8.17673e-10	-1.92657
183596953	chr3:183596953:A:G	1.03389e-49	-1.26121	-1.74124
183597453	chr3:183597453:G:A	2.54619e-49	-8.17673e-10	-2.10118
183597683	chr3:183597683:A:G	3.92566e-50	-2.2029	-1.76793
183597842	chr3:183597842:ATAT:A	2.58558e-49	-8.17673e-10	-2.08583
183598237	chr3:183598237:C:T	1.97853e-50	-2.53802	-2.118
183598411	chr3:183598411:T:C	1.09526e-49	-1.16795	-1.77684
183598583	chr3:183598583:T:C	1.02672e-49	-1.2218	-1.78761
183599447	chr3:183599447:C:T	2.58881e-49	-8.17673e-10	-2.08458
183599534	chr3:183599534:G:A	2.70861e-49	-8.17673e-10	-2.03935
183599535	chr3:183599535:A:G	2.6886e-49	-8.17673e-10	-2.04676
183599580	chr3:183599580:G:A	2.48444e-49	-8.17673e-10	-2.12573
183599856	chr3:183599856:T:C	2.48462e-49	-8.17673e-10	-2.12566
183599872	chr3:183599872:C:T	2.54268e-49	-8.17673e-10	-2.10256
183600014	chr3:183600014:G:A	2.48647e-49	-8.17673e-10	-2.12492
183600043	chr3:183600043:C:A	2.84169e-49	-8.17673e-10	-1.99138
183600060	chr3:183600060:A:G	2.93286e-49	-8.17673e-10	-1.9598
183600068	chr3:183600068:C:T	2.48762e-49	-8.17673e-10	-2.12446
183600257	chr3:183600257:T:A	2.48433e-49	-8.17673e-10	-2.12578
183600260	chr3:183600260:A:G	2.48349e-49	-8.17673e-10	-2.12612
183600408	chr3:183600408:G:A	5.26039e-49	-8.17673e-10	-1.37558
183600718	chr3:183600718:G:A	2.55608e-49	-8.17673e-10	-2.09731
183600973	chr3:183600973:C:T	2.48324e-49	-8.17673e-10	-2.12622
183601011	chr3:183601011:A:C	2.48306e-49	-8.17673e-10	-2.12629
183601060	chr3:183601060:G:A	2.72481e-49	-2.03338	-1.73e-09
183601266	chr3:183601266:A:T	4.44e-50	-1.93907	-1.90864
183601435	chr3:183601435:C:T	2.57144e-49	-8.17673e-10	-2.09131
183601925	chr3:183601925:A:G	8.18168e-49	-8.17673e-10	-0.933883
183602000	chr3:183602000:G:T	1.47796e-48	-8.17673e-10	-0.342534
183602118	chr3:183602118:C:T	2.54837e-49	-8.17673e-10	-2.10033
183602250	chr3:183602250:G:A	1.61326e-49	-0.75907	-1.79846
183602346	chr3:183602346:T:C	3.04284e-49	-8.17673e-10	-1.92299
183602353	chr3:183602353:A:C	3.04513e-49	-8.17673e-10	-1.92224
183602541	chr3:183602541:G:A	3.12057e-49	-8.17673e-10	-1.89777
183602585	chr3:183602585:A:G	2.51808e-49	-8.17673e-10	-2.11228
183602966	chr3:183602966:C:T	3.01154e-49	0.0189815	-1.95231
183602991	chr3:183602991:C:CTG	2.99965e-49	-8.17673e-10	-1.93728
183603186	chr3:183603186:A:G	1.62818e-49	-0.645489	-1.90283
183603492	chr3:183603492:G:T	2.53346e-49	-8.17673e-10	-2.10619
183603550	chr3:183603550:G:A	1.87148e-49	-2.40905	-1.73e-09
183603618	chr3:183603618:A:C	2.01592e-49	-0.344765	-1.98994
183603643	chr3:183603643:G:A	1.01208e-48	-8.17673e-10	-0.721188
183603654	chr3:183603654:T:C	6.76049e-49	-8.17673e-10	-1.12469
183604034	chr3:183604034:A:C	6.80626e-49	-8.17673e-10	-1.11794
183604135	chr3:183604135:A:T	6.96018e-49	-8.17673e-10	-1.09558
183604681	chr3:183604681:G:A	6.84341e-49	-8.17673e-10	-1.1125
183604815	chr3:183604815:A:G	2.72484e-49	-8.17673e-10	-2.03337
183605656	chr3:183605656:G:A	2.50229e-49	-8.17673e-10	-2.11858
183605891	chr3:183605891:A:G	7.80678e-49	-8.17673e-10	-0.980789
183605895	chr3:183605895:G:A	2.00384e-48	-8.17673e-10	-0.0381288
183605954	chr3:183605954:A:G	6.86055e-49	-8.17673e-10	-1.10999
183606402	chr3:183606402:G:C	6.72836e-49	-8.17673e-10	-1.12945
183606530	chr3:183606530:G:A	2.49e-49	-8.17673e-10	-2.1235
183607120	chr3:183607120:A:G	8.19261e-49	-8.17673e-10	-0.932549
183609844	chr3:183609844:A:C	2.57642e-49	-8.17673e-10	-2.08938
183609920	chr3:183609920:G:T	4.16952e-49	-8.17673e-10	-1.60798
183610164	chr3:183610164:G:A	2.48661e-49	-8.17673e-10	-2.12486
183610212	chr3:183610212:T:C	2.18328e-49	-2.25495	-1.73e-09
183610386	chr3:183610386:T:C	5.69959e-49	-8.17673e-10	-1.29539
183610387	chr3:183610387:G:A	6.52488e-49	-8.17673e-10	-1.16016
183610707	chr3:183610707:A:T	6.70107e-49	-8.17673e-10	-1.13351
183610710	chr3:183610710:T:G	6.70455e-49	-8.17673e-10	-1.13299
183610752	chr3:183610752:T:C	2.48306e-49	-8.17673e-10	-2.12629
183611432	chr3:183611432:C:T	1.36207e-48	-8.17673e-10	-0.424188
183611651	chr3:183611651:C:T	2.18903e-49	-2.25232	-1.73e-09
183611706	chr3:183611706:A:T	5.88484e-50	-1.54421	-2.02178
183611983	chr3:183611983:T:A	2.57948e-49	-8.17673e-10	-2.08819
183612106	chr3:183612106:G:A	4.45719e-49	0.391251	-1.93251
183612366	chr3:183612366:A:G	1.99437e-49	-2.34545	-1.73e-09
183612843	chr3:183612843:C:T	2.48399e-49	-8.17673e-10	-2.12591
183612914	chr3:183612914:A:C	6.3401e-50	-1.45973	-2.03175
183612952	chr3:183612952:G:C	6.33013e-50	-1.451	-2.04204
183613271	chr3:183613271:C:G	2.69316e-49	-8.17673e-10	-2.04506
183613695	chr3:183613695:T:C	4.35452e-49	-8.17673e-10	-1.56457
183613700	chr3:183613700:C:G	1.03818e-49	-1.08822	-1.91009
183613999	chr3:183613999:C:T	6.8159e-49	-8.17673e-10	-1.11652
183614019	chr3:183614019:C:A	2.46689e-49	-2.13282	-1.73e-09
183614678	chr3:183614678:G:T	3.23487e-49	-8.17673e-10	-1.86179
183615215	chr3:183615215:T:C	6.10314e-50	-1.69178	-1.83779
183615418	chr3:183615418:T:C	6.47616e-50	-1.64319	-1.82704
183615542	chr3:183615542:G:A	5.07645e-49	-8.17673e-10	-1.41117
183615777	chr3:183615777:G:A	3.93278e-49	-8.17673e-10	-1.66643
183615810	chr3:183615810:G:C	2.90017e-49	-8.17673e-10	-1.97101
183616190	chr3:183616190:G:A	8.93332e-50	-1.15552	-1.99306
183616295	chr3:183616295:C:T	2.80135e-49	-8.17673e-10	-2.00568
183616433	chr3:183616433:A:G	2.71337e-49	-8.17673e-10	-2.03759
183616555	chr3:183616555:G:A	3.2993e-49	-8.17673e-10	-1.84207
183616567	chr3:183616567:C:T	9.86448e-49	-8.17673e-10	-0.746841
183616588	chr3:183616588:T:C	2.05476e-49	-0.456935	-1.85869
183616970	chr3:183616970:G:A	1.43762e-47	-8.17673e-10	1.93238
183617293	chr3:183617293:A:C	3.87837e-50	-2.0164	-1.96655
183617422	chr3:183617422:A:G	1.63559e-49	-0.504265	-2.03951
183617491	chr3:183617491:G:A	2.50598e-49	-8.17673e-10	-2.1171
183617524	chr3:183617524:C:T	4.33831e-49	-8.17673e-10	-1.5683
183617725	chr3:183617725:C:T	3.00792e-50	-2.4197	-1.81742
183617759	chr3:183617759:C:T	4.52996e-50	-1.73566	-2.09199
183617801	chr3:183617801:C:T	1.26753e-49	-1.67084	-1.12787
183618421	chr3:183618421:G:A	2.9618e-50	-2.27717	-1.9754
183618620	chr3:183618620:G:A	3.06117e-50	-2.33662	-1.88295
183618824	chr3:183618824:G:A	2.821e-49	-8.17673e-10	-1.99869
183618830	chr3:183618830:G:A	3.13626e-50	-2.34802	-1.84732
183619024	chr3:183619024:T:C	2.81883e-49	-8.17673e-10	-1.99946
183619042	chr3:183619042:C:T	2.82856e-49	-8.17673e-10	-1.99601
183619109	chr3:183619109:A:G	6.44291e-50	-2.1346	-1.34079
183619157	chr3:183619157:G:C	2.82824e-49	-8.17673e-10	-1.99613
183619243	chr3:183619243:G:A	3.14386e-50	-2.33722	-1.8557
183619279	chr3:183619279:A:T	4.28222e-49	-8.17673e-10	-1.58131
183619530	chr3:183619530:G:A	4.10623e-50	-2.30384	-1.62202
183619602	chr3:183619602:TC:T	2.51547e-49	-8.17673e-10	-2.11332
183619755	chr3:183619755:C:T	4.68782e-50	-1.746	-2.0474
183619847	chr3:183619847:A:G	6.04209e-50	-1.42142	-2.1182
183619853	chr3:183619853:A:G	3.79017e-50	-2.20024	-1.80572
183620114	chr3:183620114:C:T	2.51568e-49	-8.17673e-10	-2.11324
183620144	chr3:183620144:G:C	6.17906e-50	-1.39915	-2.11805
183620174	chr3:183620174:T:A	2.56644e-49	-8.17673e-10	-2.09326
183620557	chr3:183620557:T:A	2.5259e-49	-8.17673e-10	-2.10918
183620844	chr3:183620844:C:A	3.68414e-50	-2.42586	-1.60847
183620931	chr3:183620931:TA:T	6.84547e-50	-1.321	-2.09378
183621065	chr3:183621065:C:A	6.04131e-50	-1.63899	-1.90076
183621209	chr3:183621209:A:T	9.24916e-50	-1.37108	-1.74276
183621239	chr3:183621239:A:G	2.60243e-49	-8.17673e-10	-2.07933
183621264	chr3:183621264:G:C	9.21305e-50	-1.3664	-1.75134
183621308	chr3:183621308:C:A	4.5396e-50	-2.27124	-1.55429
183621420	chr3:183621420:T:C	1.91085e-49	-2.38823	-1.73e-09
183621581	chr3:183621581:T:TC	4.67287e-50	-2.27347	-1.52312
183622132	chr3:183622132:C:T	2.6286e-49	-8.17673e-10	-2.06933
183622254	chr3:183622254:G:C	1.01938e-48	-8.17673e-10	-0.714006
183622261	chr3:183622261:G:A	3.98187e-49	-8.17673e-10	-1.65403
183622635	chr3:183622635:A:G	2.81568e-49	-8.17673e-10	-2.00058
183623191	chr3:183623191:T:C	7.85925e-50	-1.20422	-2.07246
183623427	chr3:183623427:G:A	2.55921e-49	-8.17673e-10	-2.09608
183623869	chr3:183623869:A:T	7.3427e-50	-2.54526	-0.799402
183624018	chr3:183624018:G:A	2.48293e-49	-8.17673e-10	-2.12634
183624154	chr3:183624154:A:G	6.2832e-50	-1.47328	-2.0272
183624429	chr3:183624429:G:T	9.79601e-50	-0.957436	-2.09896
183624737	chr3:183624737:T:C	2.4901e-49	-8.17673e-10	-2.12346
183624824	chr3:183624824:C:T	3.11739e-49	-8.17673e-10	-1.89878
183625060	chr3:183625060:T:C	2.8779e-49	-8.17673e-10	-1.97872
183625103	chr3:183625103:G:A	2.19399e-49	-2.25006	-1.73e-09
183625782	chr3:183625782:A:T	2.48306e-49	-8.17673e-10	-2.12629
183625862	chr3:183625862:C:G	2.50244e-49	-8.17673e-10	-2.11852
183626035	chr3:183626035:TG:T	1.0579e-48	-0.676909	-1.73e-09
183626038	chr3:183626038:TTTTTTTTG:T	4.02093e-49	-1.64427	-1.73e-09
183626191	chr3:183626191:A:C	2.20727e-50	-2.44034	-2.10627
183626735	chr3:183626735:C:T	1.45934e-49	-0.551608	-2.10619
183626796	chr3:183626796:G:A	7.39026e-50	-1.21191	-2.12629
183627183	chr3:183627183:C:A	1.29193e-49	-0.888092	-1.89155
183627500	chr3:183627500:A:G	4.54641e-49	-8.17673e-10	-1.52144
183627697	chr3:183627697:C:T	1.36267e-49	-0.634375	-2.09196
183627771	chr3:183627771:T:G	3.91162e-49	-8.17673e-10	-1.67183
183627862	chr3:183627862:G:A	4.24376e-49	-8.17673e-10	-1.59033
183628033	chr3:183628033:C:T	6.91869e-50	-1.28789	-2.11625
183628135	chr3:183628135:A:G	1.43316e-49	-0.676217	-1.99968
183628563	chr3:183628563:T:A	8.74271e-49	-8.17673e-10	-0.867561
183628593	chr3:183628593:G:A	2.16767e-50	-2.44599	-2.11873
183628627	chr3:183628627:T:C	2.34677e-48	0.119846	-1.73e-09
183628861	chr3:183628861:A:G	2.38065e-49	-2.16841	-1.73e-09
183628974	chr3:183628974:T:C	7.73961e-49	-0.98943	-1.73e-09
183629169	chr3:183629169:G:A	1.88653e-49	-2.40104	-1.73e-09
183629323	chr3:183629323:A:G	2.22219e-50	-2.45805	-2.08182
183629459	chr3:183629459:G:A	1.65613e-49	-2.5313	-1.73e-09
183629836	chr3:183629836:G:C	2.88017e-49	-8.17673e-10	-1.97793
183629878	chr3:183629878:G:C	1.69688e-48	-0.204406	-1.73e-09
183630087	chr3:183630087:T:G	4.1017e-50	-1.93273	-1.99424
183630522	chr3:183630522:A:G	2.6721e-49	-8.17673e-10	-2.05291
183630591	chr3:183630591:T:G	3.13507e-49	-8.17673e-10	-1.89313
183631479	chr3:183631479:C:T	3.67833e-50	-1.92243	-2.11347
183631642	chr3:183631642:C:T	4.62097e-49	-8.17673e-10	-1.50518
183631748	chr3:183631748:A:G	2.49774e-49	-8.17673e-10	-2.1204
183632207	chr3:183632207:G:A	2.77421e-49	-8.17673e-10	-2.01541
183632561	chr3:183632561:C:T	4.30653e-49	-8.17673e-10	-1.57565
183632932	chr3:183632932:C:T	2.69343e-49	-8.17673e-10	-2.04497
183633266	chr3:183633266:A:G	5.31653e-50	-2.53688	-1.13067
183633520	chr3:183633520:G:A	3.36482e-47	-8.17673e-10	2.78276
183633527	chr3:183633527:T:C	7.71826e-50	-2.51144	-0.783341
183633931	chr3:183633931:T:C	2.48329e-49	-8.17673e-10	-2.1262
183634546	chr3:183634546:G:A	3.83063e-50	-2.53651	-1.45882
183635097	chr3:183635097:A:C	2.60876e-49	-8.17673e-10	-2.0769
183635224	chr3:183635224:T:C	4.02234e-49	-8.17673e-10	-1.64392
183635500	chr3:183635500:G:A	3.87884e-49	-8.17673e-10	-1.68025
183635580	chr3:183635580:C:G	3.79019e-49	-8.17673e-10	-1.70337
183635713	chr3:183635713:A:C	3.88477e-49	-8.17673e-10	-1.67872
183635795	chr3:183635795:T:C	3.75732e-49	-8.17673e-10	-1.71208
183636220	chr3:183636220:G:A	3.65688e-50	-1.91943	-2.12233
183636464	chr3:183636464:G:A	1.2497e-49	-1.84457	-0.968311
183636674	chr3:183636674:T:C	3.01888e-49	-8.17673e-10	-1.9309
183636736	chr3:183636736:C:T	2.00881e-50	-2.51448	-2.12635
183636908	chr3:183636908:G:A	2.8635e-49	-8.17673e-10	-1.98374
183636944	chr3:183636944:T:C	2.8886e-49	-8.17673e-10	-1.97501
183637025	chr3:183637025:C:T	2.91758e-49	-8.17673e-10	-1.96503
183637617	chr3:183637617:A:G	1.96362e-50	-2.54546	-2.11812
183637797	chr3:183637797:G:T	1.97331e-50	-2.53455	-2.12411
183637804	chr3:183637804:G:C	1.97076e-50	-2.53693	-2.12301
183637864	chr3:183637864:G:A	3.98394e-49	-8.17673e-10	-1.65351
183638170	chr3:183638170:C:A	1.97663e-50	-2.53386	-2.12312
183638253	chr3:183638253:G:T	2.60391e-49	-8.17673e-10	-2.07877
183638421	chr3:183638421:A:G	2.72729e-49	-8.17673e-10	-2.03247
183638503	chr3:183638503:T:G	2.48419e-49	-8.17673e-10	-2.12583
183638659	chr3:183638659:A:G	3.36109e-49	-8.17673e-10	-1.82352
183638806	chr3:183638806:C:T	1.95507e-50	-2.54556	-2.12238
183638841	chr3:183638841:C:G	1.95825e-50	-2.54558	-2.12073
183638844	chr3:183638844:C:T	3.75909e-50	-1.89204	-2.12215
183638913	chr3:183638913:G:A	1.92416e-49	-2.38129	-1.73e-09
183638960	chr3:183638960:G:A	3.35962e-49	-8.17673e-10	-1.82395
183639534	chr3:183639534:G:A	3.35674e-49	-8.17673e-10	-1.82481
183640057	chr3:183640057:A:C	1.97738e-50	-2.54515	-2.11144
183640109	chr3:183640109:CAA:C	9.06411e-50	-1.05506	-2.07898
183640206	chr3:183640206:A:G	3.73233e-49	-8.17673e-10	-1.71875
183640228	chr3:183640228:G:A	1.96093e-50	-2.54559	-2.11936
183640348	chr3:183640348:T:C	2.7902e-49	-8.17673e-10	-2.00967
183640656	chr3:183640656:A:G	1.97127e-50	-2.54232	-2.11737
183640703	chr3:183640703:A:G	2.00418e-50	-2.54524	-2.09789
183640708	chr3:183640708:C:T	1.9723e-50	-2.54433	-2.11483
183640760	chr3:183640760:C:T	3.35162e-49	-8.17673e-10	-1.82634
183641427	chr3:183641427:G:A	2.15135e-50	-2.44765	-2.12461
183641515	chr3:183641515:T:C	2.88028e-49	-8.17673e-10	-1.97789
183641574	chr3:183641574:AC:A	1.96201e-50	-2.54551	-2.11888
183641907	chr3:183641907:G:A	1.95359e-50	-2.54544	-2.12326
183642014	chr3:183642014:C:G	1.97551e-50	-2.53198	-2.12556
183642199	chr3:183642199:G:A	1.95731e-50	-2.54527	-2.12153
183642815	chr3:183642815:GTGTATT:G	1.96427e-50	-2.54497	-2.11827
183642919	chr3:183642919:A:G	1.96281e-50	-2.5448	-2.11919
183642953	chr3:183642953:G:A	1.96216e-50	-2.54541	-2.11891
183643001	chr3:183643001:C:T	2.97782e-49	-8.17673e-10	-1.94459
183643002	chr3:183643002:G:A	3.36164e-49	-8.17673e-10	-1.82335
183643105	chr3:183643105:G:A	1.95884e-50	-2.54566	-2.12035
183643358	chr3:183643358:C:T	1.9601e-50	-2.54551	-2.11986
183643369	chr3:183643369:T:G	2.50236e-49	-8.17673e-10	-2.11855
183643444	chr3:183643444:T:C	2.83435e-49	-8.17673e-10	-1.99397
183643468	chr3:183643468:T:C	1.9623e-50	-2.54566	-2.11859
183644008	chr3:183644008:AGAT:A	2.52327e-49	-8.17673e-10	-2.11022
183644213	chr3:183644213:T:C	1.95987e-50	-2.54567	-2.11982
183644223	chr3:183644223:C:T	1.96176e-50	-2.54567	-2.11885
183644262	chr3:183644262:G:A	1.65737e-49	-2.53055	-1.73e-09
183644484	chr3:183644484:A:G	2.82882e-49	-8.17673e-10	-1.99592
183644672	chr3:183644672:G:A	2.03175e-50	-2.50483	-2.12464
183644954	chr3:183644954:G:A	1.96464e-50	-2.54548	-2.11758
183645039	chr3:183645039:C:T	1.97061e-50	-2.54489	-2.11513
183645130	chr3:183645130:G:T	7.27647e-49	-8.17673e-10	-1.05113
183645468	chr3:183645468:A:G	1.97283e-50	-2.53356	-2.12533
183645475	chr3:183645475:C:T	1.96268e-50	-2.54552	-2.11854
183645480	chr3:183645480:A:G	2.5083e-49	-8.17673e-10	-2.11617
183645482	chr3:183645482:C:G	1.96228e-50	-2.54567	-2.11859
183645666	chr3:183645666:T:C	1.96639e-50	-2.53675	-2.12541
183645750	chr3:183645750:G:A	3.98635e-50	-1.83656	-2.11893
183646328	chr3:183646328:C:A	1.99936e-50	-2.53065	-2.11489
183646333	chr3:183646333:G:C	2.39472e-50	-2.53972	-1.92538
183646542	chr3:183646542:C:T	3.20775e-49	-8.17673e-10	-1.87021
183646895	chr3:183646895:C:T	1.96034e-50	-2.54427	-2.12098
183647175	chr3:183647175:C:T	1.98417e-50	-2.52775	-2.12541
183647234	chr3:183647234:G:A	1.98033e-50	-2.54528	-2.10982
183647303	chr3:183647303:T:A	3.11886e-50	-2.53864	-1.66226
183647330	chr3:183647330:C:T	3.13044e-49	-8.17673e-10	-1.89461
183647448	chr3:183647448:T:C	2.13692e-50	-2.54497	-2.03403
183647696	chr3:183647696:C:T	1.9596e-50	-2.54519	-2.12044
183647800	chr3:183647800:T:G	2.95831e-49	-1.95116	-1.73e-09
183647938	chr3:183647938:A:G	1.95594e-50	-2.54269	-2.1248
183648214	chr3:183648214:C:G	1.17574e-48	-0.571301	-1.73e-09
183648235	chr3:183648235:A:G	3.21403e-50	-2.53586	-1.63498
183648313	chr3:183648313:G:A	2.17256e-50	-2.54362	-2.01884
183649262	chr3:183649262:A:AT	3.39985e-50	-2.51193	-1.6027
183649361	chr3:183649361:T:C	1.95849e-50	-2.54568	-2.12051
183649481	chr3:183649481:ATC:A	1.94763e-50	-2.54561	-2.12614
183649934	chr3:183649934:G:T	1.96856e-50	-2.53576	-2.1253
183649984	chr3:183649984:A:G	2.9628e-49	-8.17673e-10	-1.94965
183650149	chr3:183650149:T:C	1.9632e-50	-2.54549	-2.1183
183650217	chr3:183650217:G:A	1.97095e-50	-2.53488	-2.12498
183650428	chr3:183650428:A:T	1.95979e-50	-2.54561	-2.11992
183650959	chr3:183650959:C:T	4.72372e-49	-8.17673e-10	-1.48318
183651103	chr3:183651103:C:T	1.9851e-50	-2.53464	-2.11806
183651351	chr3:183651351:T:C	2.50432e-49	-8.17673e-10	-2.11776
183651569	chr3:183651569:C:T	2.66258e-49	-8.17673e-10	-2.05649
183651820	chr3:183651820:G:A	2.50352e-49	-8.17673e-10	-2.11808
183652039	chr3:183652039:G:GTA	2.48888e-49	-8.17673e-10	-2.12395
183653079	chr3:183653079:G:A	1.96435e-50	-2.54558	-2.11763
183653289	chr3:183653289:CT:C	1.96056e-50	-2.54562	-2.11952
183653379	chr3:183653379:A:G	1.96501e-50	-2.54561	-2.11726
183653462	chr3:183653462:T:G	1.95689e-50	-2.54562	-2.12138
183653513	chr3:183653513:G:A	1.96552e-50	-2.545	-2.11761
183653559	chr3:183653559:T:C	1.96892e-50	-2.54565	-2.11524
183653669	chr3:183653669:A:G	1.9643e-50	-2.54559	-2.11764
183654070	chr3:183654070:C:T	2.64605e-48	-8.17673e-10	0.239871
183654240	chr3:183654240:A:G	2.50148e-49	-8.17673e-10	-2.1189
183654287	chr3:183654287:C:T	1.96077e-50	-2.54566	-2.11937
183654493	chr3:183654493:T:C	1.96238e-50	-2.54563	-2.11858
183654520	chr3:183654520:GT:G	2.52225e-49	-8.17673e-10	-2.11063
183654885	chr3:183654885:G:A	1.96142e-50	-2.54566	-2.11904
183655169	chr3:183655169:G:A	1.96875e-50	-2.5412	-2.11977
183655698	chr3:183655698:G:T	2.60876e-49	-8.17673e-10	-2.07691
183655779	chr3:183655779:A:G	2.21188e-50	-2.52795	-2.01657
183655863	chr3:183655863:A:G	1.95236e-50	-2.54511	-2.12422
183655887	chr3:183655887:C:T	3.13725e-49	-8.17673e-10	-1.89243
183655983	chr3:183655983:G:A	1.96273e-50	-2.53805	-2.12598
183656882	chr3:183656882:G:A	2.51965e-49	-2.11166	-1.73e-09
183656958	chr3:183656958:C:G	2.6533e-49	-8.17673e-10	-2.05998
183657335	chr3:183657335:C:T	1.95826e-50	-2.54563	-2.12068
183657555	chr3:183657555:C:G	1.96492e-50	-2.54558	-2.11733
183657951	chr3:183657951:G:A	2.51596e-49	-8.17673e-10	-2.11313
183657979	chr3:183657979:G:A	2.52302e-49	-8.17673e-10	-2.11032
183658044	chr3:183658044:C:T	2.95849e-50	-2.5263	-1.72739
183658204	chr3:183658204:C:T	1.94825e-50	-2.54557	-2.12587
183658422	chr3:183658422:G:A	2.6645e-49	-8.17673e-10	-2.05576
183658489	chr3:183658489:C:T	1.95594e-50	-2.54567	-2.12182
183658827	chr3:183658827:C:A	3.62263e-49	-8.17673e-10	-1.74858
183659140	chr3:183659140:T:TG	1.96264e-50	-2.5455	-2.11858
183659719	chr3:183659719:AATATATG:A	1.95919e-50	-2.54568	-2.12016
183659734	chr3:183659734:A:C	1.95862e-50	-2.54567	-2.12045
183659877	chr3:183659877:A:G	1.96466e-50	-2.54562	-2.11743
183659938	chr3:183659938:C:T	1.96608e-50	-2.54565	-2.11667
183659977	chr3:183659977:T:C	2.52145e-49	-8.17673e-10	-2.11095
183660172	chr3:183660172:C:T	3.73289e-48	0.583987	-1.73e-09
183660193	chr3:183660193:A:G	2.50477e-49	-8.17673e-10	-2.11758
183660676	chr3:183660676:T:C	1.96472e-50	-2.54523	-2.11779
183660713	chr3:183660713:A:G	1.97284e-50	-2.53914	-2.11975
183660786	chr3:183660786:C:T	3.53908e-50	-2.52241	-1.55209
183660832	chr3:183660832:T:C	1.96253e-50	-2.54558	-2.11855
183662036	chr3:183662036:A:G	3.02357e-49	-8.17673e-10	-1.92934
183662162	chr3:183662162:T:G	1.96229e-50	-2.54547	-2.11878
183662215	chr3:183662215:C:T	1.95788e-50	-2.5456	-2.1209
183662247	chr3:183662247:G:A	1.97957e-50	-2.5432	-2.11228
183662392	chr3:183662392:T:G	1.9671e-50	-2.54542	-2.11638
183662562	chr3:183662562:T:C	1.96867e-50	-2.54564	-2.11536
183662911	chr3:183662911:C:T	1.96235e-50	-2.54566	-2.11857
183663004	chr3:183663004:G:A	1.96127e-50	-2.54556	-2.11921
183663112	chr3:183663112:G:A	1.97908e-50	-2.54538	-2.11035
183663196	chr3:183663196:T:A	1.9571e-50	-2.54535	-2.12155
183663985	chr3:183663985:A:G	1.95902e-50	-2.54568	-2.12025
183664048	chr3:183664048:C:T	1.63611e-48	-8.17673e-10	-0.240877
183664094	chr3:183664094:A:C	1.96331e-50	-2.54479	-2.11895
183664259	chr3:183664259:A:G	2.51352e-49	-8.17673e-10	-2.1141
183664547	chr3:183664547:A:G	2.19977e-48	-8.17673e-10	0.0551559
183664697	chr3:183664697:T:C	3.35835e-49	-8.17673e-10	-1.82433
183665049	chr3:183665049:A:T	2.95853e-49	-8.17673e-10	-1.95109
183665526	chr3:183665526:A:G	1.96534e-50	-2.54567	-2.11703
183665547	chr3:183665547:G:A	3.28626e-49	-8.17673e-10	-1.84603
183665583	chr3:183665583:T:A	2.60601e-49	-8.17673e-10	-2.07796
183665609	chr3:183665609:G:A	2.52304e-49	-8.17673e-10	-2.11032
183665622	chr3:183665622:T:C	1.97361e-50	-2.54557	-2.11293
183665638	chr3:183665638:C:T	2.16778e-50	-2.54381	-2.02085
183665649	chr3:183665649:G:C	1.96643e-50	-2.54567	-2.11648
183665849	chr3:183665849:A:G	1.95849e-50	-2.54567	-2.12052
183665932	chr3:183665932:G:A	1.95797e-50	-2.54535	-2.1211
183666075	chr3:183666075:G:A	2.63612e-49	-8.17673e-10	-2.06647
183666116	chr3:183666116:C:T	1.95751e-50	-2.54555	-2.12115
183666159	chr3:183666159:T:G	2.13664e-50	-2.54361	-2.03552
183666451	chr3:183666451:T:C	2.48426e-49	-8.17673e-10	-2.12581
183666498	chr3:183666498:A:G	2.15915e-50	-2.54361	-2.02504
183666525	chr3:183666525:G:A	1.96458e-49	-2.3605	-1.73e-09
183666609	chr3:183666609:A:G	1.96962e-50	-2.53613	-2.1244
183666886	chr3:183666886:C:T	1.97079e-50	-2.53556	-2.12437
183667215	chr3:183667215:C:T	1.96468e-50	-2.5411	-2.12194
183667287	chr3:183667287:G:A	3.55272e-49	-8.17673e-10	-1.76807
183668416	chr3:183668416:C:T	2.17139e-50	-2.54423	-2.01877
183668462	chr3:183668462:T:C	3.36403e-49	-8.17673e-10	-1.82264
183668610	chr3:183668610:G:GA	2.5705e-49	-8.17673e-10	-2.09168
183668770	chr3:183668770:T:C	2.00344e-50	-2.52822	-2.11529
183669174	chr3:183669174:G:T	3.32283e-50	-2.06033	-2.07722
183669226	chr3:183669226:C:T	2.99336e-50	-2.54256	-1.69941
183669314	chr3:183669314:T:C	2.96653e-49	-8.17673e-10	-1.94839
183669533	chr3:183669533:G:A	2.51889e-49	-8.17673e-10	-2.11196
183669706	chr3:183669706:A:G	1.99032e-50	-2.52807	-2.122
183670368	chr3:183670368:C:T	2.86625e-49	-8.17673e-10	-1.98278
183670437	chr3:183670437:T:A	2.144e-50	-2.54401	-2.03168
183670595	chr3:183670595:A:G	2.93136e-49	-8.17673e-10	-1.96031
183670615	chr3:183670615:A:G	2.41937e-50	-2.53984	-1.91502
183670662	chr3:183670662:T:C	1.96578e-50	-2.54554	-2.11694
183670738	chr3:183670738:G:A	1.95965e-50	-2.54568	-2.11992
183670884	chr3:183670884:A:G	2.04865e-49	-2.3186	-1.73e-09
183671516	chr3:183671516:A:G	1.80588e-49	-2.44473	-1.73e-09
183672138	chr3:183672138:G:A	1.96969e-50	-2.5456	-2.11489
183672242	chr3:183672242:T:C	2.95293e-49	-8.17673e-10	-1.95298
183672674	chr3:183672674:G:A	2.78238e-49	-2.01247	-1.73e-09
183673012	chr3:183673012:A:G	1.97092e-49	-2.35728	-1.73e-09
183673048	chr3:183673048:A:G	2.72808e-49	-8.17673e-10	-2.03218
183673127	chr3:183673127:T:C	1.96288e-50	-2.54547	-2.11848
183673441	chr3:183673441:T:C	2.15833e-48	-8.17673e-10	0.0361399
183673657	chr3:183673657:C:G	2.50844e-49	-8.17673e-10	-2.11612
183674191	chr3:183674191:A:G	6.32063e-49	0.676284	-1.86825
183674431	chr3:183674431:A:G	2.20481e-50	-2.53898	-2.00875
183675044	chr3:183675044:G:T	1.98166e-50	-2.53754	-2.1169
183675083	chr3:183675083:T:C	2.52133e-49	-8.17673e-10	-2.11099
183675249	chr3:183675249:A:C	6.68887e-50	-1.49535	-1.94257
183675536	chr3:183675536:G:A	1.95866e-50	-2.54554	-2.12057
183675568	chr3:183675568:T:A	3.0889e-50	-2.54031	-1.67024
183676019	chr3:183676019:A:G	1.9588e-50	-2.54544	-2.1206
183676058	chr3:183676058:A:C	2.44762e-50	-2.53721	-1.90605
183676213	chr3:183676213:A:G	2.39327e-50	-2.54053	-1.92517
183676674	chr3:183676674:A:G	2.36218e-50	-2.53921	-1.93957
183677241	chr3:183677241:A:T	2.94673e-49	-8.17673e-10	-1.95508
183677347	chr3:183677347:C:T	3.26496e-49	0.0434528	-1.89598
183677480	chr3:183677480:G:A	5.05063e-49	-8.17673e-10	-1.41627
183677841	chr3:183677841:GA:G	2.65562e-49	-8.17673e-10	-2.0591
183678156	chr3:183678156:G:A	1.96011e-50	-2.54478	-2.12059
183678294	chr3:183678294:T:G	2.56017e-49	-8.17673e-10	-2.09571
183678897	chr3:183678897:C:T	2.52091e-49	-2.11116	-1.73e-09
183679445	chr3:183679445:A:G	2.97075e-49	-8.17673e-10	-1.94697
183680762	chr3:183680762:A:C	3.35454e-49	-8.17673e-10	-1.82547
183681884	chr3:183681884:G:A	3.09217e-49	-8.17673e-10	-1.90691
183681887	chr3:183681887:T:A	3.19817e-49	-8.17673e-10	-1.8732
183681890	chr3:183681890:G:C	3.19126e-49	-8.17673e-10	-1.87536
183681895	chr3:183681895:T:C	3.06085e-49	-8.17673e-10	-1.91709
183681963	chr3:183681963:A:C	3.16102e-49	-8.17673e-10	-1.88489
183681990	chr3:183681990:A:G	2.51115e-49	-8.17673e-10	-2.11504
183682105	chr3:183682105:C:T	3.04287e-49	-8.17673e-10	-1.92298
183682189	chr3:183682189:T:TA	1.19878e-48	1.56128	-2.11317
183682700	chr3:183682700:C:G	1.95836e-50	-2.54565	-2.1206
183683192	chr3:183683192:A:G	1.9722e-50	-2.53372	-2.12549
183683904	chr3:183683904:T:C	2.56791e-49	-8.17673e-10	-2.09269
183684143	chr3:183684143:C:A	2.22548e-50	-2.54176	-1.99664
183684150	chr3:183684150:G:A	1.96688e-50	-2.53602	-2.1259
183684496	chr3:183684496:G:A	3.26566e-49	-8.17673e-10	-1.85232
183684526	chr3:183684526:G:T	2.49165e-49	-8.17673e-10	-2.12284
183684649	chr3:183684649:G:A	2.86168e-49	-8.17673e-10	-1.98437
183684709	chr3:183684709:T:C	1.95871e-50	-2.54475	-2.12133
183684726	chr3:183684726:C:T	2.77301e-49	-8.17673e-10	-2.01585
183685178	chr3:183685178:C:T	1.90772e-48	-8.17673e-10	-0.0872853
183685189	chr3:183685189:C:T	3.749e-49	-8.17673e-10	-1.71429
183685212	chr3:183685212:G:A	3.096e-49	-8.17673e-10	-1.90567
183685419	chr3:183685419:G:A	1.96602e-50	-2.53684	-2.12551
183685455	chr3:183685455:AT:A	2.99787e-49	-8.17673e-10	-1.93788
183685768	chr3:183685768:C:T	2.38572e-50	-2.54154	-1.92732
183686873	chr3:183686873:A:G	2.02844e-50	-2.54456	-2.08654
183686987	chr3:183686987:G:A	3.02069e-49	-8.17673e-10	-1.9303
183687298	chr3:183687298:G:A	1.94135e-49	-2.3724	-1.73e-09
183687299	chr3:183687299:C:G	1.91366e-49	-2.38676	-1.73e-09
183687845	chr3:183687845:G:A	1.97403e-48	-0.0531192	-1.73e-09
183687877	chr3:183687877:T:C	3.29481e-49	-8.17673e-10	-1.84343
183688277	chr3:183688277:A:G	2.48499e-49	-8.17673e-10	-2.12551
183688282	chr3:183688282:A:G	2.21866e-48	-8.17673e-10	0.0637073
183688288	chr3:183688288:C:T	2.2803e-49	-2.21147	-1.73e-09
183688382	chr3:183688382:G:A	6.05923e-50	-2.31836	-1.21842
183688518	chr3:183688518:G:A	2.49591e-49	-8.17673e-10	-2.12113
183688746	chr3:183688746:C:T	1.01033e-48	0.997771	-1.72069
183688757	chr3:183688757:T:C	2.49629e-49	-8.17673e-10	-2.12098
183689277	chr3:183689277:A:T	2.16285e-50	-2.54082	-2.02612
183689278	chr3:183689278:A:T	2.48358e-49	-8.17673e-10	-2.12608
183689856	chr3:183689856:C:A	2.71403e-49	-8.17673e-10	-2.03735
183690005	chr3:183690005:C:T	2.52185e-49	-8.17673e-10	-2.11079
183690110	chr3:183690110:G:A	3.59934e-50	-2.42869	-1.62892
183690139	chr3:183690139:C:T	3.14383e-49	-8.17673e-10	-1.89034
183690201	chr3:183690201:T:C	3.58823e-50	-2.44992	-1.61079
183690206	chr3:183690206:G:A	3.45491e-50	-2.44797	-1.6506
183690492	chr3:183690492:T:A	1.84857e-49	-2.42137	-1.73e-09
183690730	chr3:183690730:T:C	2.67263e-50	-2.54261	-1.81269
183690753	chr3:183690753:AAAACAAAACAAAAC:A	3.89949e-50	-2.41668	-1.56084
183691065	chr3:183691065:T:C	1.29194e-48	-0.477052	-1.73e-09
183691273	chr3:183691273:C:T	2.65405e-49	-8.17673e-10	-2.0597
183691474	chr3:183691474:G:A	7.24944e-49	-8.17673e-10	-1.05486
183691731	chr3:183691731:ACTT:A	2.56127e-49	-8.17673e-10	-2.09528
183692311	chr3:183692311:G:T	4.93756e-50	-1.61726	-2.12424
183692358	chr3:183692358:T:C	2.49478e-49	-8.17673e-10	-2.12158
183692526	chr3:183692526:T:G	2.48497e-49	-8.17673e-10	-2.12552
183692535	chr3:183692535:T:G	3.06612e-50	-2.51414	-1.70381
183692551	chr3:183692551:T:C	5.63533e-49	-8.17673e-10	-1.30673
183692765	chr3:183692765:G:C	3.09081e-49	-8.17673e-10	-1.90735
183692826	chr3:183692826:T:C	4.1145e-50	-2.50538	-1.41847
183692869	chr3:183692869:A:T	2.55728e-49	-8.17673e-10	-2.09684
183692999	chr3:183692999:GGCGA:G	7.39357e-49	-8.17673e-10	-1.03517
183693015	chr3:183693015:A:G	2.27653e-50	-2.54511	-1.97061
183693179	chr3:183693179:C:A	5.02871e-49	0.634977	-2.05559
183693677	chr3:183693677:C:T	2.6579e-49	-8.17673e-10	-2.05825
183694113	chr3:183694113:C:T	5.61395e-49	0.743936	-2.05446
183694760	chr3:183694760:C:T	3.58386e-50	-2.51415	-1.54778
183694832	chr3:183694832:A:T	3.24003e-49	-8.17673e-10	-1.8602
183694849	chr3:183694849:A:G	2.56059e-49	-8.17673e-10	-2.09554
183695152	chr3:183695152:C:T	3.33472e-50	-2.05606	-2.07792
183695184	chr3:183695184:G:A	5.4982e-50	-2.49797	-1.13597
183695241	chr3:183695241:T:C	2.28973e-50	-2.54412	-1.96581
183696650	chr3:183696650:C:T	3.11079e-50	-2.38925	-1.81424
183696784	chr3:183696784:C:G	3.68743e-49	0.391528	-2.12238
183697143	chr3:183697143:A:T	3.11752e-50	-2.13813	-2.0632
183697169	chr3:183697169:A:T	2.75075e-48	0.278677	-1.73e-09
183697713	chr3:183697713:C:T	6.51623e-50	-1.67058	-1.79349
183698553	chr3:183698553:T:C	8.31797e-50	-1.15663	-2.06332
183698591	chr3:183698591:T:C	4.71904e-49	-8.17673e-10	-1.48418
183698592	chr3:183698592:G:A	1.7983e-49	-2.44894	-1.73e-09
183698858	chr3:183698858:C:A	3.32475e-50	-2.48847	-1.6485
183698992	chr3:183698992:G:A	3.29649e-50	-2.48447	-1.66103
183699164	chr3:183699164:G:T	2.49562e-49	-8.17673e-10	-2.12124
183700385	chr3:183700385:GT:G	1.8152e-49	-2.43959	-1.73e-09
183700387	chr3:183700387:T:A	1.81694e-49	-2.43863	-1.73e-09
183700433	chr3:183700433:C:T	3.00325e-49	-8.17673e-10	-1.93609
183700595	chr3:183700595:TTTC:T	3.16153e-49	-8.17673e-10	-1.88472
183700660	chr3:183700660:G:A	3.37672e-50	-2.42163	-1.69983
183700827	chr3:183700827:A:G	5.44216e-49	-8.17673e-10	-1.3416
183701162	chr3:183701162:A:T	2.89296e-49	-8.17673e-10	-1.9735
183701556	chr3:183701556:T:G	6.06297e-49	-8.17673e-10	-1.23358
183701718	chr3:183701718:A:G	6.33505e-49	-8.17673e-10	-1.18968
183702424	chr3:183702424:G:A	2.85009e-49	-8.17673e-10	-1.98843
183703240	chr3:183703240:A:AAGT	6.65345e-49	-8.17673e-10	-1.14065
183703361	chr3:183703361:G:A	8.81681e-49	-1.44733	0.588212
183703539	chr3:183703539:C:T	2.35449e-50	-2.41637	-2.06567
183703672	chr3:183703672:A:G	7.12759e-50	-1.25	-2.12439
183703734	chr3:183703734:G:A	4.44502e-49	-1.544	-1.73e-09
183704006	chr3:183704006:C:A	2.32554e-49	-2.19183	-1.73e-09
183704289	chr3:183704289:T:TA	3.73183e-49	-8.17673e-10	-1.71888
183704921	chr3:183704921:A:G	2.32432e-50	-2.42723	-2.06771
183705261	chr3:183705261:G:A	2.60561e-49	-8.17673e-10	-2.07811
183705280	chr3:183705280:G:A	2.36699e-49	-2.17416	-1.73e-09
183705692	chr3:183705692:G:A	4.71893e-50	-1.66198	-2.1248
183705699	chr3:183705699:G:GTTA	2.48326e-49	-8.17673e-10	-2.12621
183705736	chr3:183705736:T:C	2.48395e-49	-8.17673e-10	-2.12593
183705864	chr3:183705864:TC:T	1.778e-49	-2.46029	-1.73e-09
183706159	chr3:183706159:G:T	4.45525e-50	-1.72051	-2.12378
183706462	chr3:183706462:G:T	6.87299e-49	-8.17673e-10	-1.10818
183706699	chr3:183706699:C:G	7.02383e-50	-1.33398	-2.05508
183706829	chr3:183706829:G:A	1.95815e-49	-2.36378	-1.73e-09
183707979	chr3:183707979:C:T	4.80897e-49	-8.17673e-10	-1.4653
183708193	chr3:183708193:T:C	2.80661e-49	-8.17673e-10	-2.0038
183709032	chr3:183709032:C:T	3.18378e-50	-2.05449	-2.12581
183709139	chr3:183709139:G:A	7.77047e-49	-8.17673e-10	-0.98545
183709513	chr3:183709513:T:C	4.86646e-50	-2.35126	-1.40474
183709541	chr3:183709541:G:T	2.54935e-49	-8.17673e-10	-2.09994
183709977	chr3:183709977:A:G	2.85408e-50	-2.45147	-1.83814
183709985	chr3:183709985:TA:T	3.33381e-49	-8.17673e-10	-1.83167
183710006	chr3:183710006:A:G	3.23785e-49	-8.17673e-10	-1.86087
183710297	chr3:183710297:G:A	6.23031e-49	-8.17673e-10	-1.20636
183710994	chr3:183710994:T:C	3.52746e-49	-8.17673e-10	-1.7752
183711252	chr3:183711252:C:T	2.1325e-49	-0.636002	-1.64248
183711287	chr3:183711287:A:G	7.24716e-50	-2.05907	-1.29868
183711333	chr3:183711333:C:T	2.48675e-49	-8.17673e-10	-2.1248
183711355	chr3:183711355:C:G	1.01866e-49	-0.964115	-2.05317
183711389	chr3:183711389:C:T	5.06044e-50	-1.59203	-2.12488
183711413	chr3:183711413:C:T	1.29828e-49	-0.927218	-1.84753
183711782	chr3:183711782:G:A	2.69876e-50	-2.4697	-1.87587
183711912	chr3:183711912:C:T	3.02455e-49	-8.17673e-10	-1.92902
183711966	chr3:183711966:C:T	3.45454e-49	-8.17673e-10	-1.79609
183712689	chr3:183712689:C:T	1.05617e-48	-0.67855	-1.73e-09
183712859	chr3:183712859:C:T	1.27228e-48	-0.492386	-1.73e-09
183713076	chr3:183713076:C:T	5.78059e-49	-8.17673e-10	-1.28127
183713439	chr3:183713439:T:G	2.73921e-49	-8.17673e-10	-2.02811
183713556	chr3:183713556:C:T	2.54541e-49	-8.17673e-10	-2.10149
183713965	chr3:183713965:C:T	5.8262e-49	-1.63525	0.361832
183714129	chr3:183714129:A:T	6.59388e-49	-1.58351	0.433865
183714206	chr3:183714206:T:G	3.2812e-49	-8.17673e-10	-1.84757
183714264	chr3:183714264:C:T	2.55865e-49	-8.17673e-10	-2.0963
183714537	chr3:183714537:T:C	1.95949e-48	-0.0605141	-1.73e-09
183714748	chr3:183714748:T:C	2.52064e-49	-8.17673e-10	-2.11127
183714785	chr3:183714785:C:T	2.50956e-49	-8.17673e-10	-2.11567
183714835	chr3:183714835:C:T	3.21556e-49	-8.17673e-10	-1.86778
183714972	chr3:183714972:A:G	4.11487e-49	-1.62117	-1.73e-09
183715195	chr3:183715195:C:T	3.86958e-50	-2.45392	-1.5313
183715565	chr3:183715565:G:A	2.94644e-49	-8.17673e-10	-1.95518
183716251	chr3:183716251:G:A	3.13062e-49	-8.17673e-10	-1.89455
183716254	chr3:183716254:C:T	2.96825e-49	-8.17673e-10	-1.94781
183716455	chr3:183716455:G:A	1.97924e-50	-2.53476	-2.1209
183716748	chr3:183716748:C:T	2.88195e-49	-8.17673e-10	-1.97731
183717250	chr3:183717250:A:G	3.47239e-49	-8.17673e-10	-1.79094
183717395	chr3:183717395:T:C	2.98746e-49	-8.17673e-10	-1.94136
183717809	chr3:183717809:G:A	2.58286e-49	-8.17673e-10	-2.08688
183717966	chr3:183717966:C:T	1.86955e-49	-1.50308	-0.907003
183717999	chr3:183717999:A:C	5.25624e-48	-8.17673e-10	0.92622
183718300	chr3:183718300:A:T	2.30479e-47	-8.17673e-10	2.40438
183718354	chr3:183718354:G:T	1.62625e-47	-8.17673e-10	2.05567
183718985	chr3:183718985:A:G	2.83116e-50	-2.25917	-2.03851
183718996	chr3:183718996:A:G	3.73707e-49	-8.17673e-10	-1.71748
183719276	chr3:183719276:C:T	2.94593e-49	-8.17673e-10	-1.95536
183719579	chr3:183719579:T:A	1.0418e-48	-8.17673e-10	-0.692248
183719655	chr3:183719655:T:G	3.6673e-49	-8.17673e-10	-1.73633
183719917	chr3:183719917:T:C	3.05018e-49	-8.17673e-10	-1.92058
183720524	chr3:183720524:T:C	1.35041e-48	-8.17673e-10	-0.432785
183720989	chr3:183720989:T:C	1.70707e-49	-2.501	-1.73e-09
183721309	chr3:183721309:C:T	3.73554e-49	-8.17673e-10	-1.71789
183721566	chr3:183721566:A:G	3.28217e-49	-8.17673e-10	-1.84728
183721857	chr3:183721857:T:C	2.69704e-49	-8.17673e-10	-2.04363
183721864	chr3:183721864:T:C	1.33339e-48	-0.445468	-1.73e-09
183722525	chr3:183722525:G:A	1.69656e-49	-2.50718	-1.73e-09
183722606	chr3:183722606:T:G	3.05584e-50	-2.19635	-2.02496
183722730	chr3:183722730:G:T	3.38806e-49	-8.17673e-10	-1.81552
183722903	chr3:183722903:C:T	2.48529e-49	-8.17673e-10	-2.12539
183722910	chr3:183722910:T:C	2.87082e-50	-2.21973	-2.06404
183723051	chr3:183723051:C:T	3.25061e-49	-8.17673e-10	-1.85694
183723495	chr3:183723495:T:C	3.61922e-49	-8.17673e-10	-1.74952
183723804	chr3:183723804:C:T	3.00805e-49	-8.17673e-10	-1.93449
183724191	chr3:183724191:G:A	2.87541e-50	-2.23674	-2.04543
183724431	chr3:183724431:A:G	2.88212e-50	-2.24509	-2.03475
183724517	chr3:183724517:G:A	6.26412e-49	-8.17673e-10	-1.20094
183724713	chr3:183724713:A:G	2.5532e-49	-8.17673e-10	-2.09844
183724931	chr3:183724931:C:T	1.17503e-47	-8.17673e-10	1.73069
183725153	chr3:183725153:A:G	4.05169e-49	-8.17673e-10	-1.63665
183725256	chr3:183725256:C:T	4.43611e-49	-8.17673e-10	-1.546
183725494	chr3:183725494:ATG:A	3.10371e-50	-2.39128	-1.81449
183725615	chr3:183725615:A:G	4.53211e-48	0.645589	0.132404
183725672	chr3:183725672:A:G	2.10199e-50	-2.47192	-2.12356
183725766	chr3:183725766:G:A	6.44676e-50	-1.74336	-1.73143
183725846	chr3:183725846:C:T	2.1483e-47	2.22387	0.110202
183726034	chr3:183726034:C:T	3.61036e-49	-8.17673e-10	-1.75197
183726055	chr3:183726055:G:T	3.59954e-49	-8.17673e-10	-1.75498
183726081	chr3:183726081:G:A	2.23713e-50	-2.53773	-1.99544
183726146	chr3:183726146:G:A	2.78554e-49	-8.17673e-10	-2.01134
183726213	chr3:183726213:C:T	3.12469e-49	-1.89644	-1.73e-09
183726386	chr3:183726386:T:G	3.81643e-49	-8.17673e-10	-1.69646
183726492	chr3:183726492:T:G	2.62285e-49	-8.17673e-10	-2.07152
183726659	chr3:183726659:C:A	3.86388e-50	-2.54452	-1.44218
183726727	chr3:183726727:T:A	3.60088e-49	-8.17673e-10	-1.7546
183726732	chr3:183726732:A:G	5.53475e-49	0.782011	-2.10674
183726740	chr3:183726740:A:G	5.5394e-49	0.797121	-2.12101
183726945	chr3:183726945:A:G	8.43859e-49	1.22337	-2.12634
183726999	chr3:183726999:C:T	3.82174e-49	-8.17673e-10	-1.69507
183727141	chr3:183727141:A:G	3.81453e-49	-8.17673e-10	-1.69696
183728246	chr3:183728246:T:C	1.2217e-48	1.47404	-2.00699
183728995	chr3:183728995:G:A	2.47138e-48	2.07142	-1.89984
183729319	chr3:183729319:C:T	3.13008e-49	-8.17673e-10	-1.89472
183729367	chr3:183729367:T:C	1.06347e-48	-0.67166	-1.73e-09
183729804	chr3:183729804:C:T	2.56589e-49	-8.17673e-10	-2.09348
183729878	chr3:183729878:C:T	4.35734e-49	-8.17673e-10	-1.56392
183730035	chr3:183730035:T:C	6.9742e-49	-8.17673e-10	-1.09356
183730564	chr3:183730564:G:C	5.25749e-50	-1.55411	-2.1246
183730723	chr3:183730723:C:T	3.67301e-49	-8.17673e-10	-1.73477
183731182	chr3:183731182:C:G	3.54451e-49	-1.77038	-1.73e-09
183732236	chr3:183732236:A:G	2.7756e-48	2.21762	-1.92995
183732317	chr3:183732317:G:A	1.005e-48	1.34007	-2.06829
183732346	chr3:183732346:G:A	1.08146e-48	1.4013	-2.05619
183732696	chr3:183732696:A:T	2.73562e-49	-8.17673e-10	-2.02942
183733036	chr3:183733036:A:T	3.56408e-49	-1.76487	-1.73e-09
183733117	chr3:183733117:C:T	3.0121e-49	-8.17673e-10	-1.93314
183733219	chr3:183733219:A:G	2.53836e-49	-8.17673e-10	-2.10426
183733534	chr3:183733534:C:T	3.05876e-49	-8.17673e-10	-1.91777
183733999	chr3:183733999:C:T	3.69773e-49	-8.17673e-10	-1.72806
183734096	chr3:183734096:A:G	4.25758e-49	-8.17673e-10	-1.58708
183734226	chr3:183734226:C:T	1.63946e-47	2.10338	-0.0396232
183734337	chr3:183734337:G:A	1.03803e-48	1.40781	-2.10368
183734373	chr3:183734373:G:A	9.95096e-49	1.33277	-2.07088
183734427	chr3:183734427:A:G	1.09362e-48	1.41535	-2.05906
183734488	chr3:183734488:G:A	2.58385e-49	-8.17673e-10	-2.0865
183734825	chr3:183734825:A:T	3.69741e-49	-8.17673e-10	-1.72815
183735097	chr3:183735097:A:G	2.86678e-49	-8.17673e-10	-1.98259
183736026	chr3:183736026:A:G	1.06758e-48	1.4116	-2.0794
183736306	chr3:183736306:T:G	2.86474e-49	-8.17673e-10	-1.9833
183736427	chr3:183736427:G:T	7.89584e-49	-8.17673e-10	-0.969445
183736593	chr3:183736593:A:G	2.75308e-49	-8.17673e-10	-2.02306
183736978	chr3:183736978:C:T	2.3188e-48	1.94631	-1.83846
183737040	chr3:183737040:T:C	2.48867e-49	-8.17673e-10	-2.12403
183737097	chr3:183737097:T:C	3.55006e-49	-8.17673e-10	-1.76882
183737365	chr3:183737365:A:G	1.43572e-48	1.57475	-1.94628
183737537	chr3:183737537:T:C	3.41445e-50	-1.99218	-2.11817
183738502	chr3:183738502:C:T	2.48656e-49	-8.17673e-10	-2.12488
183738861	chr3:183738861:A:T	2.50598e-49	-8.17673e-10	-2.1171
183740451	chr3:183740451:A:G	2.55432e-49	-8.17673e-10	-2.098
183740602	chr3:183740602:G:C	2.48606e-49	-8.17673e-10	-2.12508
183741300	chr3:183741300:TTAA:T	1.14577e-48	-8.17673e-10	-0.59712
183741636	chr3:183741636:G:A	3.58967e-49	0.179274	-1.93699
183741659	chr3:183741659:G:C	2.51943e-49	-8.17673e-10	-2.11175
183741697	chr3:183741697:A:G	3.26754e-49	-8.17673e-10	-1.85174
183742314	chr3:183742314:G:A	7.16191e-49	0.750897	-1.8179
183742427	chr3:183742427:C:T	8.49635e-49	-8.17673e-10	-0.896144
183742683	chr3:183742683:AACTT:A	2.53969e-48	1.10673	-0.907889
183742907	chr3:183742907:T:C	1.03449e-48	-8.17673e-10	-0.699288
183743236	chr3:183743236:T:C	3.3179e-49	-8.17673e-10	-1.83645
183743873	chr3:183743873:C:T	5.08512e-48	0.893123	-1.73e-09
183744035	chr3:183744035:G:C	2.07191e-50	-2.50533	-2.10456
183744309	chr3:183744309:G:T	3.73395e-49	0.196238	-1.91455
183744543	chr3:183744543:T:C	5.90573e-49	0.832327	-2.09218
183744564	chr3:183744564:G:C	2.03728e-50	-2.50571	-2.12104
183745239	chr3:183745239:A:G	2.3668e-49	-2.17424	-1.73e-09
183745515	chr3:183745515:G:T	2.51454e-49	-8.17673e-10	-2.11369
183745669	chr3:183745669:C:T	3.27267e-49	-8.17673e-10	-1.85018
183745896	chr3:183745896:A:G	2.9777e-49	-8.17673e-10	-1.94463
183747069	chr3:183747069:C:T	3.1684e-49	-8.17673e-10	-1.88256
183747828	chr3:183747828:G:A	5.39608e-49	-8.17673e-10	-1.35011
183747904	chr3:183747904:C:T	2.48325e-49	-8.17673e-10	-2.12621
183748451	chr3:183748451:T:C	7.4008e-49	1.00337	-2.03756
183748924	chr3:183748924:A:G	2.03004e-50	-2.50525	-2.12507
183749003	chr3:183749003:C:T	3.31273e-49	-8.17673e-10	-1.83801
183749093	chr3:183749093:C:T	2.50832e-49	-8.17673e-10	-2.11617
183749210	chr3:183749210:T:C	7.95675e-49	-8.17673e-10	-0.96176
183749277	chr3:183749277:A:C	2.49501e-49	-8.17673e-10	-2.12149
183750304	chr3:183750304:C:T	4.16116e-49	-1.60999	-1.73e-09
183750510	chr3:183750510:C:T	2.4887e-49	-8.17673e-10	-2.12402
183750943	chr3:183750943:T:G	2.49147e-49	-8.17673e-10	-2.12291
183751003	chr3:183751003:G:A	1.40762e-48	0.244017	-0.635315
183751052	chr3:183751052:C:T	5.2965e-49	0.751341	-2.12008
183751121	chr3:183751121:A:G	2.52871e-49	-8.17673e-10	-2.10807
183751931	chr3:183751931:T:C	3.75757e-49	-8.17673e-10	-1.71201
183751988	chr3:183751988:C:T	5.90648e-50	-1.7665	-1.79581
183753216	chr3:183753216:A:G	2.92089e-49	-8.17673e-10	-1.96389
183753294	chr3:183753294:T:A	5.42381e-49	0.75162	-2.0966
183754581	chr3:183754581:T:C	3.16328e-49	-8.17673e-10	-1.88417
183754612	chr3:183754612:A:G	4.06969e-49	-8.17673e-10	-1.63221
183754648	chr3:183754648:A:G	2.9266e-49	-8.17673e-10	-1.96194
183754933	chr3:183754933:T:G	2.48085e-49	-2.12718	-1.73e-09
183755156	chr3:183755156:C:T	3.09025e-49	-8.17673e-10	-1.90753
183755242	chr3:183755242:C:G	2.49849e-49	-8.17673e-10	-2.1201
183755407	chr3:183755407:G:A	3.28688e-49	-8.17673e-10	-1.84584
183755415	chr3:183755415:T:C	5.51817e-49	0.760223	-2.08796
183755486	chr3:183755486:G:A	2.50109e-49	-8.17673e-10	-2.11905
183755599	chr3:183755599:C:T	3.35503e-49	-8.17673e-10	-1.82532
183756038	chr3:183756038:A:G	1.22981e-48	-8.17673e-10	-0.526336
183756293	chr3:183756293:C:T	2.85763e-49	-8.17673e-10	-1.98579
183756350	chr3:183756350:C:T	2.9223e-49	-8.17673e-10	-1.96341
183756988	chr3:183756988:G:A	3.33844e-49	-8.17673e-10	-1.83028
183757170	chr3:183757170:C:T	3.14373e-49	-8.17673e-10	-1.89037
183757462	chr3:183757462:T:TGTATTTTTA	2.51168e-49	-8.17673e-10	-2.11483
183757571	chr3:183757571:C:T	3.85648e-49	0.260649	-1.94668
183757742	chr3:183757742:A:G	3.16781e-49	-8.17673e-10	-1.88274
183758332	chr3:183758332:G:A	3.31239e-49	-8.17673e-10	-1.83811
183758481	chr3:183758481:G:A	6.37497e-49	-8.17673e-10	-1.1834
183758910	chr3:183758910:C:A	2.486e-49	-8.17673e-10	-2.12511
183759210	chr3:183759210:C:T	7.44633e-49	-8.17673e-10	-1.02806
183759338	chr3:183759338:A:G	5.98133e-49	0.709771	-1.95691
183759692	chr3:183759692:C:T	2.00949e-50	-2.51928	-2.12121
183759776	chr3:183759776:G:A	2.58379e-49	-8.17673e-10	-2.08652
183759877	chr3:183759877:A:G	6.04116e-49	0.745803	-1.98299
183759987	chr3:183759987:A:T	2.79727e-49	-8.17673e-10	-2.00714
183760004	chr3:183760004:C:T	2.83682e-49	-8.17673e-10	-1.9931
183760696	chr3:183760696:T:G	5.42332e-49	-1.34507	-1.73e-09
183761029	chr3:183761029:C:T	7.5866e-49	-1.0094	-1.73e-09
183761165	chr3:183761165:A:G	2.48545e-49	-8.17673e-10	-2.12533
183761384	chr3:183761384:G:A	3.32737e-49	-8.17673e-10	-1.8336
183761665	chr3:183761665:A:G	1.74274e-49	-2.48032	-1.73e-09
183762219	chr3:183762219:A:G	2.82937e-49	-8.17673e-10	-1.99573
183762320	chr3:183762320:ATGT:A	3.78904e-49	0.227655	-1.93132
183762407	chr3:183762407:T:C	4.84915e-49	0.66426	-2.12124
183762451	chr3:183762451:G:A	2.48376e-49	-8.17673e-10	-2.12601
183763005	chr3:183763005:C:T	6.52081e-49	-1.16078	-1.73e-09
183763115	chr3:183763115:A:G	3.33621e-49	-8.17673e-10	-1.83095
183763364	chr3:183763364:A:C	2.48332e-49	-8.17673e-10	-2.12619
183763458	chr3:183763458:A:G	2.19052e-50	-2.48786	-2.06636
183763646	chr3:183763646:C:T	3.80186e-49	0.275566	-1.97586
183764088	chr3:183764088:A:G	8.11109e-49	1.02021	-1.96276
183764113	chr3:183764113:C:T	7.22561e-49	-8.17673e-10	-1.05815
183764256	chr3:183764256:A:T	3.8388e-49	-8.17673e-10	-1.69062
183764493	chr3:183764493:CAGAT:C	3.10062e-49	-8.17673e-10	-1.90418
183764743	chr3:183764743:G:A	3.30844e-49	-8.17673e-10	-1.8393
183765017	chr3:183765017:G:A	6.46488e-49	-8.17673e-10	-1.1694
183765821	chr3:183765821:C:T	8.75427e-49	0.863263	-1.7295
183766289	chr3:183766289:A:G	2.48301e-49	-8.17673e-10	-2.12631
183766542	chr3:183766542:T:C	2.64854e-49	-8.17673e-10	-2.06177
183767025	chr3:183767025:T:A	8.04723e-49	0.82735	-1.7778
183767064	chr3:183767064:A:G	3.31938e-49	-8.17673e-10	-1.836
183767769	chr3:183767769:G:A	7.43838e-49	-8.17673e-10	-1.02913
183768120	chr3:183768120:C:G	4.54676e-49	-8.17673e-10	-1.52137
183768383	chr3:183768383:T:C	4.74396e-49	-8.17673e-10	-1.47891
183768408	chr3:183768408:G:A	9.39608e-49	0.210087	-1.00558
183768512	chr3:183768512:T:C	4.4651e-49	0.38297	-1.92246
183768599	chr3:183768599:G:A	4.73493e-49	-8.17673e-10	-1.48081
183768897	chr3:183768897:A:G	5.36157e-49	-8.17673e-10	-1.35652
183768904	chr3:183768904:G:A	2.7504e-49	-8.17673e-10	-2.02403
183768926	chr3:183768926:C:T	5.8567e-50	-1.46346	-2.10732
183769508	chr3:183769508:A:G	9.78438e-49	-8.17673e-10	-0.754993
183769605	chr3:183769605:A:G	4.25649e-49	0.3605	-1.94784
183770355	chr3:183770355:G:C	5.23739e-49	-8.17673e-10	-1.37996
183770481	chr3:183770481:T:TA	9.67619e-49	-8.17673e-10	-0.766113
183770674	chr3:183770674:C:T	4.82938e-49	-8.17673e-10	-1.46106
183770722	chr3:183770722:G:C	5.08227e-49	-8.17673e-10	-1.41002
183771094	chr3:183771094:G:A	1.20264e-48	1.19445	-1.74312
183771201	chr3:183771201:T:C	3.11129e-49	-8.17673e-10	-1.90074
183771205	chr3:183771205:T:C	2.69155e-49	-8.17673e-10	-2.04566
183772659	chr3:183772659:A:C	6.23382e-49	-8.17673e-10	-1.20579
183772724	chr3:183772724:T:C	5.75858e-49	-8.17673e-10	-1.28509
183772798	chr3:183772798:C:T	2.75367e-49	-8.17673e-10	-2.02285
183773111	chr3:183773111:G:C	5.35506e-49	-8.17673e-10	-1.35774
183773257	chr3:183773257:C:T	4.80552e-50	-1.64575	-2.12285
183773367	chr3:183773367:T:C	5.7325e-49	0.632326	-1.92196
183773463	chr3:183773463:A:G	2.49619e-49	-8.17673e-10	-2.12102
183773552	chr3:183773552:T:C	3.49342e-49	0.153286	-1.93819
183773932	chr3:183773932:T:C	1.01865e-48	0.622442	-1.33715
183774027	chr3:183774027:G:A	4.03116e-49	-8.17673e-10	-1.64173
183774696	chr3:183774696:C:T	2.68171e-49	-8.17673e-10	-2.04933
183774780	chr3:183774780:C:T	5.18084e-49	-8.17673e-10	-1.39081
183774797	chr3:183774797:A:G	5.2206e-49	-8.17673e-10	-1.38317
183774829	chr3:183774829:G:A	1.23489e-48	0.793845	-1.31606
183775200	chr3:183775200:G:A	5.03816e-49	0.649571	-2.06831
183775373	chr3:183775373:G:A	1.68483e-48	-8.17673e-10	-0.211534
183775432	chr3:183775432:CT:C	3.17495e-49	-8.17673e-10	-1.88049
183776203	chr3:183776203:G:A	1.00439e-48	1.05015	-1.77897
183776580	chr3:183776580:T:C	3.00919e-49	-1.93411	-1.73e-09
183776667	chr3:183776667:G:A	3.34428e-49	0.140307	-1.96884
183777766	chr3:183777766:G:C	3.11467e-49	-8.17673e-10	-1.89966
183778067	chr3:183778067:G:A	2.33548e-48	-8.17673e-10	0.115021
183778223	chr3:183778223:A:C	4.55977e-50	-2.3567	-1.46439
183778450	chr3:183778450:C:A	2.4864e-49	-8.17673e-10	-2.12494
183779116	chr3:183779116:G:A	2.41666e-49	-0.104561	-2.04884
183779328	chr3:183779328:T:C	4.85707e-49	0.670364	-2.12571
183779479	chr3:183779479:G:A	8.76228e-49	-8.17673e-10	-0.865325
183779590	chr3:183779590:G:A	9.46404e-49	-8.17673e-10	-0.788282
183779718	chr3:183779718:A:G	9.03613e-49	-0.0606477	-0.773902
183779731	chr3:183779731:C:T	2.52967e-50	-2.30965	-2.10063
183779737	chr3:183779737:C:T	2.50127e-49	-8.17673e-10	-2.11898
183779886	chr3:183779886:C:T	2.48432e-49	-8.17673e-10	-2.12578
183779986	chr3:183779986:G:A	1.71952e-49	-2.49373	-1.73e-09
183780049	chr3:183780049:A:C	1.74264e-49	-2.48038	-1.73e-09
183780758	chr3:183780758:A:G	1.76886e-48	-8.17673e-10	-0.162862
183781735	chr3:183781735:G:A	8.52299e-49	-8.17673e-10	-0.893014
183781916	chr3:183781916:T:A	3.07082e-49	0.205241	-2.11908
183781984	chr3:183781984:A:G	2.75418e-49	-0.044018	-1.97864
183782841	chr3:183782841:C:CT	5.93222e-49	-8.17673e-10	-1.25538
183782914	chr3:183782914:G:C	2.87351e-49	0.12546	-2.10571
183783539	chr3:183783539:T:G	3.38127e-49	-8.17673e-10	-1.81753
183784368	chr3:183784368:G:A	2.89887e-49	-8.17673e-10	-1.97146
183784771	chr3:183784771:T:C	8.37793e-49	1.21369	-2.12387
183784778	chr3:183784778:A:T	2.49473e-49	-8.17673e-10	-2.1216
183785229	chr3:183785229:A:G	2.51647e-48	2.29889	-2.10923
183785414	chr3:183785414:G:A	1.05197e-48	0.689305	-1.37184
183785467	chr3:183785467:C:T	3.20839e-49	-8.17673e-10	-1.87001
183785560	chr3:183785560:G:T	2.56973e-50	-2.28209	-2.11247
183785846	chr3:183785846:C:T	2.56919e-50	-2.28246	-2.11232
183785935	chr3:183785935:A:G	1.6112e-48	-8.17673e-10	-0.256215
183786059	chr3:183786059:G:A	3.9217e-50	-1.96187	-2.00997
183786375	chr3:183786375:A:G	2.75449e-49	-8.17673e-10	-2.02255
183787111	chr3:183787111:T:C	3.83655e-50	-1.95375	-2.04005
183787115	chr3:183787115:C:T	3.38909e-49	-8.17673e-10	-1.81522
183787191	chr3:183787191:G:T	1.60919e-48	-8.17673e-10	-0.257467
183787528	chr3:183787528:G:A	6.24587e-49	-8.17673e-10	-1.20386
183787565	chr3:183787565:T:C	3.77989e-50	-1.96911	-2.03956
183787863	chr3:183787863:C:T	1.8389e-49	-0.318928	-2.10768
183787909	chr3:183787909:A:G	2.91304e-49	-8.17673e-10	-1.96658
183788584	chr3:183788584:A:G	2.75553e-49	-8.17673e-10	-2.02217
183788656	chr3:183788656:A:G	4.16549e-50	-1.81865	-2.09288
183788925	chr3:183788925:T:A	3.09641e-49	-8.17673e-10	-1.90554
183789082	chr3:183789082:C:T	4.68426e-49	-8.17673e-10	-1.49157
183789365	chr3:183789365:T:TA	3.04439e-49	-1.92248	-1.73e-09
183789845	chr3:183789845:G:C	1.92427e-49	-0.255692	-2.12554
183790073	chr3:183790073:A:G	1.64558e-49	-2.53769	-1.73e-09
183790398	chr3:183790398:G:T	3.53455e-49	0.35008	-2.12327
183790400	chr3:183790400:AGATGTTTGTTCAATGAAGTG:A	3.87862e-49	0.440926	-2.12123
183790802	chr3:183790802:A:G	4.68932e-50	-1.66781	-2.12527
183790926	chr3:183790926:G:A	2.84425e-49	-8.17673e-10	-1.99048
183791353	chr3:183791353:A:G	4.06526e-49	-8.17673e-10	-1.6333
183791380	chr3:183791380:A:G	1.84649e-49	-0.303375	-2.11912
183791782	chr3:183791782:C:G	2.51479e-49	-1.38753	-0.726063
183791927	chr3:183791927:G:C	1.56399e-48	-8.17673e-10	-0.285956
183792319	chr3:183792319:C:T	2.51246e-49	-8.17673e-10	-2.11452
183792994	chr3:183792994:T:A	2.25144e-49	-0.108079	-2.11613
183793358	chr3:183793358:C:A	2.99681e-49	-8.17673e-10	-1.93823
183793782	chr3:183793782:C:T	6.40086e-49	0.75229	-1.93164
183795187	chr3:183795187:AAAAG:A	2.88093e-49	-8.17673e-10	-1.97767
183795202	chr3:183795202:T:A	1.15625e-48	1.53775	-2.12577
183795595	chr3:183795595:T:C	2.93992e-49	-8.17673e-10	-1.9574
183796329	chr3:183796329:G:A	2.94737e-49	-8.17673e-10	-1.95487
183796726	chr3:183796726:C:T	3.70376e-49	-1.72643	-1.73e-09
183797085	chr3:183797085:A:G	1.1668e-48	0.192863	-0.771795
183797481	chr3:183797481:G:A	2.0426e-50	-2.50623	-2.11791
183797526	chr3:183797526:A:G	3.32016e-49	0.167263	-2.00303
183797966	chr3:183797966:C:T	2.77386e-49	-8.17673e-10	-2.01554
183798069	chr3:183798069:G:A	2.79636e-49	-8.17673e-10	-2.00746
183798285	chr3:183798285:T:TA	2.05427e-49	-2.31586	-1.73e-09
183798393	chr3:183798393:A:G	2.34459e-50	-2.4922	-1.99405
183799247	chr3:183799247:A:G	3.01659e-49	-8.17673e-10	-1.93165
183799408	chr3:183799408:G:A	2.78675e-47	2.59426	-1.73e-09
183799869	chr3:183799869:G:A	2.60777e-50	-2.33715	-2.04272
183799893	chr3:183799893:C:T	1.6664e-48	-8.17673e-10	-0.222531
183800085	chr3:183800085:G:A	2.94464e-49	-8.17673e-10	-1.95579
183800211	chr3:183800211:A:G	3.61325e-49	-0.0196781	-1.7315
183800610	chr3:183800610:G:A	3.01692e-49	-8.17673e-10	-1.93155
183800759	chr3:183800759:A:C	4.2937e-49	-8.17673e-10	-1.57863
183800901	chr3:183800901:C:T	3.34602e-49	-8.17673e-10	-1.82801
183801713	chr3:183801713:G:A	2.48544e-49	-8.17673e-10	-2.12533
183801878	chr3:183801878:C:T	7.6498e-49	-1.0011	-1.73e-09
183801899	chr3:183801899:C:T	3.29444e-49	-8.17673e-10	-1.84355
183802119	chr3:183802119:C:T	2.79868e-49	-8.17673e-10	-2.00663
183802264	chr3:183802264:G:A	3.01692e-49	-8.17673e-10	-1.93155
183802324	chr3:183802324:G:A	5.34035e-47	3.3643	-0.119625
183802327	chr3:183802327:C:T	2.5484e-49	-8.17673e-10	-2.10032
183802375	chr3:183802375:C:T	2.57361e-49	-8.17673e-10	-2.09047
183802398	chr3:183802398:G:A	4.45262e-49	-8.17673e-10	-1.54229
183803060	chr3:183803060:C:T	1.79177e-49	-2.45258	-1.73e-09
183803345	chr3:183803345:A:G	3.39803e-49	0.227111	-2.0397
183803472	chr3:183803472:A:G	2.79273e-49	-8.17673e-10	-2.00876
183803815	chr3:183803815:T:G	4.92818e-47	3.35156	-0.1872
183804151	chr3:183804151:C:T	6.04328e-49	-1.23683	-1.73e-09
183804443	chr3:183804443:A:G	4.97057e-49	0.68484	-2.11709
183804714	chr3:183804714:G:A	2.26357e-50	-2.51214	-2.00929
183804755	chr3:183804755:A:G	2.29778e-50	-2.47232	-2.0341
183804861	chr3:183804861:C:T	2.89064e-49	-8.17673e-10	-1.9743
183805122	chr3:183805122:G:A	3.26264e-49	-8.17673e-10	-1.85325
183805141	chr3:183805141:C:T	4.0484e-49	0.484274	-2.12173
183805233	chr3:183805233:G:A	1.84761e-49	-0.352693	-2.0692
183805417	chr3:183805417:A:G	2.21294e-49	-0.151551	-2.08991
183805483	chr3:183805483:A:G	4.02571e-49	-1.64308	-1.73e-09
183805805	chr3:183805805:C:G	3.1941e-49	-8.17673e-10	-1.87448
183805880	chr3:183805880:C:T	3.07273e-50	-2.09336	-2.12244
183806405	chr3:183806405:T:C	1.91679e-49	-0.286134	-2.09899
183806561	chr3:183806561:C:G	1.97817e-49	-0.272268	-2.08134
183806591	chr3:183806591:A:G	3.2697e-49	0.268029	-2.11911
183806706	chr3:183806706:C:T	2.86179e-49	-8.17673e-10	-1.98433
183807126	chr3:183807126:G:C	3.1552e-49	-8.17673e-10	-1.88673
183807253	chr3:183807253:G:A	3.05644e-49	-8.17673e-10	-1.91853
183807333	chr3:183807333:A:G	2.14077e-49	-0.191958	-2.08266
183807444	chr3:183807444:C:T	2.76414e-49	-8.17673e-10	-2.01905
183807626	chr3:183807626:A:G	2.10317e-49	-0.208931	-2.0834
183807731	chr3:183807731:G:A	2.10563e-49	-0.208756	-2.08241
183808210	chr3:183808210:G:A	3.28089e-49	-8.17673e-10	-1.84767
183808583	chr3:183808583:C:T	3.01692e-49	-8.17673e-10	-1.93155
183808630	chr3:183808630:T:C	3.45186e-49	0.231642	-2.02851
183808777	chr3:183808777:AC:A	1.70968e-49	-0.381041	-2.11844
183809830	chr3:183809830:T:C	1.69243e-49	-0.38327	-2.12635
183810400	chr3:183810400:A:G	2.88187e-49	-8.17673e-10	-1.97734
183810626	chr3:183810626:C:T	3.31158e-49	-8.17673e-10	-1.83836
183810654	chr3:183810654:C:T	2.56405e-49	0.0194993	-2.11369
183810738	chr3:183810738:C:T	1.69996e-48	-0.202594	-1.73e-09
183810822	chr3:183810822:C:T	3.06551e-49	-8.17673e-10	-1.91557
183810879	chr3:183810879:C:T	2.4847e-49	-8.17673e-10	-2.12563
183811488	chr3:183811488:T:C	2.96095e-49	-8.17673e-10	-1.95027
183811815	chr3:183811815:G:A	2.91502e-49	-8.17673e-10	-1.9659
183812317	chr3:183812317:G:A	3.07575e-49	-8.17673e-10	-1.91223
183812343	chr3:183812343:A:G	3.1137e-49	-8.17673e-10	-1.89997
183813190	chr3:183813190:G:A	3.52151e-49	0.196713	-1.9736
183813198	chr3:183813198:A:G	1.99284e-49	-0.223911	-2.12231
183813423	chr3:183813423:G:A	4.79893e-49	-8.17673e-10	-1.46739
183813498	chr3:183813498:G:A	3.69147e-49	0.244994	-1.97475
183814101	chr3:183814101:T:C	4.87243e-49	0.673254	-2.12544
183814339	chr3:183814339:A:AAAC	2.66582e-49	-8.17673e-10	-2.05527
183814846	chr3:183814846:C:T	2.19879e-50	-2.49617	-2.05429
183815245	chr3:183815245:T:C	7.09093e-49	-8.17673e-10	-1.07696
183815588	chr3:183815588:C:T	4.37491e-50	-1.95103	-1.91145
183816176	chr3:183816176:T:C	3.59939e-49	0.288324	-2.04334
183816382	chr3:183816382:C:T	3.04527e-49	0.10511	-2.0273
183816699	chr3:183816699:G:C	3.10557e-49	0.208209	-2.11079
183816706	chr3:183816706:G:T	2.0417e-49	-0.230261	-2.09174
183816750	chr3:183816750:T:C	3.43749e-49	0.202785	-2.00382
183817125	chr3:183817125:A:G	1.82035e-49	-0.313367	-2.12339
183817188	chr3:183817188:G:A	5.03276e-49	0.64876	-2.06857
183817975	chr3:183817975:A:G	8.02509e-50	-1.15068	-2.10511
183817988	chr3:183817988:G:A	3.51858e-49	-8.17673e-10	-1.77772
183818136	chr3:183818136:G:A	2.64378e-49	-8.17673e-10	-2.06357
183818197	chr3:183818197:A:G	2.60441e-49	-8.17673e-10	-2.07858
183818275	chr3:183818275:T:C	3.51644e-49	0.280569	-2.0589
183818893	chr3:183818893:G:A	1.64382e-49	-2.53876	-1.73e-09
183818937	chr3:183818937:T:G	2.49618e-49	-8.17673e-10	-2.12102
183819186	chr3:183819186:A:G	2.99741e-49	-8.17673e-10	-1.93803
183819258	chr3:183819258:A:G	5.89737e-50	-1.52143	-2.04243
183819583	chr3:183819583:G:A	1.64309e-49	-2.5392	-1.73e-09
183819638	chr3:183819638:GA:G	2.64058e-49	-8.17673e-10	-2.06478
183819910	chr3:183819910:C:A	1.35934e-48	1.34995	-1.77615
183820500	chr3:183820500:TA:T	2.53535e-49	-8.17673e-10	-2.10545
183820626	chr3:183820626:A:G	2.16926e-49	-2.2614	-1.73e-09
183820727	chr3:183820727:G:A	2.60088e-49	-8.17673e-10	-2.07993
183821147	chr3:183821147:G:A	2.57194e-49	-8.17673e-10	-2.09112
183821296	chr3:183821296:G:T	2.56786e-49	-8.17673e-10	-2.09271
183821306	chr3:183821306:C:T	2.88409e-49	-8.17673e-10	-1.97657
183821470	chr3:183821470:C:T	2.65186e-49	-8.17673e-10	-2.06052
183821555	chr3:183821555:T:C	2.62131e-49	-8.17673e-10	-2.07211
183821633	chr3:183821633:C:T	7.58958e-49	-8.17673e-10	-1.00901
183821776	chr3:183821776:T:C	2.60975e-49	-8.17673e-10	-2.07653
183821942	chr3:183821942:T:A	2.57826e-49	-8.17673e-10	-2.08867
183821979	chr3:183821979:A:T	2.48396e-49	-8.17673e-10	-2.12593
183822599	chr3:183822599:T:C	7.39145e-48	2.66611	-1.39898
183822697	chr3:183822697:T:A	5.39098e-48	3.01786	-2.06633
183822768	chr3:183822768:G:A	2.71641e-49	-8.17673e-10	-2.03647
183824527	chr3:183824527:T:A	3.12356e-49	-8.17673e-10	-1.89681
183824938	chr3:183824938:A:T	6.52057e-48	3.2596	-2.11783
183824939	chr3:183824939:G:T	6.39438e-48	3.24006	-2.11783
183825244	chr3:183825244:C:T	3.83986e-49	-8.17673e-10	-1.69034
183825503	chr3:183825503:G:A	3.7264e-48	2.61447	-2.03223
183825698	chr3:183825698:C:T	2.74073e-49	-8.17673e-10	-2.02756
183825812	chr3:183825812:T:A	2.9244e-49	-8.17673e-10	-1.96269
183826314	chr3:183826314:T:C	1.6663e-47	4.2063	-2.12631
183826383	chr3:183826383:C:T	2.51469e-49	-8.17673e-10	-2.11363
183826819	chr3:183826819:G:A	2.34192e-50	-2.43877	-2.04862
183826984	chr3:183826984:T:C	7.86585e-46	5.16344	0.771063
183827287	chr3:183827287:AC:A	2.59365e-49	-8.17673e-10	-2.08272
183827494	chr3:183827494:A:G	2.95127e-50	-2.45843	-1.7977
183827755	chr3:183827755:G:C	3.53018e-49	-8.17673e-10	-1.77443
183827933	chr3:183827933:AC:A	4.4668e-49	-1.53911	-1.73e-09
183827962	chr3:183827962:G:A	3.14804e-50	-2.44253	-1.74906
183828295	chr3:183828295:A:C	4.42467e-48	2.80251	-2.04851
183828315	chr3:183828315:T:C	2.19465e-50	-2.43906	-2.11329
183828316	chr3:183828316:C:A	2.17553e-50	-2.44548	-2.11561
183828336	chr3:183828336:C:T	2.97484e-50	-2.4928	-1.75537
183828359	chr3:183828359:CAG:C	1.94079e-49	-2.37268	-1.73e-09
183828669	chr3:183828669:G:A	2.52425e-49	-8.17673e-10	-2.10984
183828740	chr3:183828740:C:T	2.79581e-49	-8.17673e-10	-2.00766
183829177	chr3:183829177:C:T	1.46865e-47	3.53372	-1.57999
183829201	chr3:183829201:G:A	2.56767e-49	-8.17673e-10	-2.09278
183829627	chr3:183829627:C:T	3.76474e-49	-8.17673e-10	-1.7101
183829937	chr3:183829937:A:G	7.01446e-49	-8.17673e-10	-1.08781
183830086	chr3:183830086:C:A	2.93671e-49	-8.17673e-10	-1.95849
183831426	chr3:183831426:C:T	3.20706e-49	-8.17673e-10	-1.87043
183831754	chr3:183831754:T:G	3.49654e-49	-1.78401	-1.73e-09
183832000	chr3:183832000:T:C	2.54206e-50	-2.48947	-1.91592
183832025	chr3:183832025:A:T	2.96251e-49	-8.17673e-10	-1.94974
183832180	chr3:183832180:G:A	2.48309e-49	-8.17673e-10	-2.12628
183832288	chr3:183832288:G:A	2.49189e-49	-8.17673e-10	-2.12274
183832617	chr3:183832617:A:C	2.91428e-49	-8.17673e-10	-1.96616
183832811	chr3:183832811:T:A	6.9764e-50	-1.68186	-1.71397
183832991	chr3:183832991:C:T	7.70135e-49	-0.994386	-1.73e-09
183833016	chr3:183833016:T:C	2.63866e-49	-8.17673e-10	-2.06551
183833131	chr3:183833131:C:T	1.07972e-49	-0.98043	-1.97865
183833189	chr3:183833189:T:C	2.41752e-50	-2.48393	-1.97169
183833335	chr3:183833335:C:T	1.0057e-47	3.39613	-1.82105
183833875	chr3:183833875:T:A	1.65861e-49	-2.5298	-1.73e-09
183834311	chr3:183834311:G:T	2.1354e-50	-2.51679	-2.06292
183834355	chr3:183834355:A:G	4.53002e-49	-8.17673e-10	-1.52506
183835595	chr3:183835595:G:A	2.96406e-49	-8.17673e-10	-1.94922
183835684	chr3:183835684:T:C	2.39533e-50	-2.54357	-1.92127
183835752	chr3:183835752:A:G	4.01621e-48	2.7825	-2.12535
183835908	chr3:183835908:G:A	3.2951e-50	-2.45606	-1.68987
183836131	chr3:183836131:T:C	5.5639e-48	2.64176	-1.65866
183836382	chr3:183836382:A:G	1.03509e-47	3.38269	-1.77881
183837286	chr3:183837286:T:G	9.52843e-50	-1.01142	-2.07266
183837297	chr3:183837297:CAT:C	2.48652e-49	-8.17673e-10	-2.1249
183837564	chr3:183837564:C:T	1.78663e-49	-2.45545	-1.73e-09
183837655	chr3:183837655:C:T	2.73971e-50	-2.5228	-1.80771
183838241	chr3:183838241:A:G	4.56002e-50	-1.69508	-2.12596
183838450	chr3:183838450:G:C	2.48399e-49	-8.17673e-10	-2.12591
183838763	chr3:183838763:T:C	2.49236e-49	-8.17673e-10	-2.12255
183838938	chr3:183838938:T:C	1.64287e-48	-0.236751	-1.73e-09
183839114	chr3:183839114:G:A	1.49737e-49	-0.518528	-2.11354
183840183	chr3:183840183:T:C	2.5551e-49	-8.17673e-10	-2.09769
183840278	chr3:183840278:G:A	2.65617e-49	-8.17673e-10	-2.0589
183840745	chr3:183840745:G:A	2.48374e-49	-8.17673e-10	-2.12602
183841031	chr3:183841031:C:T	2.49614e-49	-8.17673e-10	-2.12104
183841146	chr3:183841146:T:C	2.56757e-49	-8.17673e-10	-2.09282
183841156	chr3:183841156:C:A	2.6317e-49	-8.17673e-10	-2.06815
183841297	chr3:183841297:G:T	3.12258e-48	0.405464	-1.73e-09
183841442	chr3:183841442:T:C	2.49107e-49	-8.17673e-10	-2.12307
183842323	chr3:183842323:C:T	3.42305e-49	-8.17673e-10	-1.80525
183842407	chr3:183842407:A:G	2.00621e-49	-0.272592	-2.06694
183842504	chr3:183842504:A:T	1.87122e-49	-0.338708	-2.07048
183843153	chr3:183843153:G:A	2.79688e-49	-8.17673e-10	-2.00728
183843553	chr3:183843553:G:A	1.04825e-48	-0.686078	-1.73e-09
183843708	chr3:183843708:G:A	2.12857e-49	-0.165579	-2.11475
183843908	chr3:183843908:G:A	2.52069e-49	-8.17673e-10	-2.11125
183844443	chr3:183844443:G:A	2.64904e-49	-8.17673e-10	-2.06158
183844740	chr3:183844740:T:C	1.71451e-49	-0.409	-2.08765
183844874	chr3:183844874:A:G	2.97637e-49	-0.0114631	-1.93361
183845137	chr3:183845137:G:A	4.86781e-50	-2.48721	-1.26851
183845541	chr3:183845541:C:A	1.50387e-49	-1.07803	-1.54971
183846019	chr3:183846019:T:C	4.99088e-49	-8.17673e-10	-1.42817
183846087	chr3:183846087:A:G	1.5506e-48	1.28637	-1.58092
183846449	chr3:183846449:C:T	1.40186e-49	-1.06468	-1.6333
183846606	chr3:183846606:T:C	2.54043e-49	-8.17673e-10	-2.10345
183846770	chr3:183846770:TA:T	3.17037e-49	0.0512763	-1.93321
183847297	chr3:183847297:G:A	2.85821e-49	-8.17673e-10	-1.98559
183847534	chr3:183847534:A:G	3.0474e-49	-8.17673e-10	-1.92149
183847567	chr3:183847567:A:G	2.48354e-49	-8.17673e-10	-2.1261
183847655	chr3:183847655:A:C	6.9437e-49	-1.09795	-1.73e-09
183847771	chr3:183847771:G:A	1.32952e-49	-1.02421	-1.72675
183847889	chr3:183847889:T:C	2.50601e-49	-8.17673e-10	-2.11709
183848488	chr3:183848488:G:A	3.18145e-48	0.424141	-1.73e-09
183848602	chr3:183848602:C:G	4.39741e-49	-1.55477	-1.73e-09
183848718	chr3:183848718:C:T	1.63403e-49	-2.54473	-1.73e-09
183848797	chr3:183848797:C:T	2.51027e-49	-8.17673e-10	-2.11539
183849037	chr3:183849037:T:A	1.29888e-49	-1.1016	-1.67268
183849154	chr3:183849154:A:G	4.06904e-48	1.96522	-1.29501
183849601	chr3:183849601:G:A	2.06496e-49	-0.184474	-2.1262
183849670	chr3:183849670:CAG:C	2.49933e-49	-8.17673e-10	-2.11976
183850042	chr3:183850042:C:A	2.72154e-49	-8.17673e-10	-2.03458
183850793	chr3:183850793:C:T	1.16755e-49	-0.766584	-2.11429
183850906	chr3:183850906:C:T	3.83923e-49	-1.69051	-1.73e-09
183850907	chr3:183850907:A:G	2.48498e-49	-8.17673e-10	-2.12551
183851113	chr3:183851113:T:C	3.01726e-49	-8.17673e-10	-1.93143
183851484	chr3:183851484:A:C	4.81527e-48	1.82648	-0.987883
183851689	chr3:183851689:T:C	3.42667e-49	-8.17673e-10	-1.80419
183851701	chr3:183851701:C:T	1.78632e-49	-1.13449	-1.32113
183851760	chr3:183851760:A:G	2.22096e-49	-0.129647	-2.10819
183851761	chr3:183851761:C:T	3.04953e-48	1.02755	-0.645757
183851902	chr3:183851902:G:A	3.42305e-49	-8.17673e-10	-1.80525
183852498	chr3:183852498:G:C	6.09626e-50	-2.46628	-1.06441
183852946	chr3:183852946:G:A	1.7681e-49	-1.11497	-1.3509
183853236	chr3:183853236:A:G	1.90119e-49	-1.11565	-1.27765
183853289	chr3:183853289:CA:C	8.50663e-50	-2.44261	-0.754913
183853356	chr3:183853356:G:A	2.48442e-49	-8.17673e-10	-2.12574
183853830	chr3:183853830:G:A	3.24881e-49	0.0839112	-1.9414
183853875	chr3:183853875:C:T	3.71066e-48	1.78597	-1.20796
183854004	chr3:183854004:C:T	2.01709e-49	-0.210439	-2.12369
183854563	chr3:183854563:T:C	4.08847e-50	-2.08329	-1.8469
183854681	chr3:183854681:A:T	1.64636e-49	-1.32762	-1.2096
183854699	chr3:183854699:G:C	8.47564e-50	-1.3501	-1.85108
183855002	chr3:183855002:C:T	3.72576e-50	-2.49813	-1.52496
183855447	chr3:183855447:C:T	5.25856e-50	-2.48509	-1.19341
183855477	chr3:183855477:T:C	2.69385e-49	-8.17673e-10	-2.04481
183855750	chr3:183855750:A:G	2.15853e-48	1.1443	-1.10807
183855785	chr3:183855785:C:T	1.70079e-49	-2.50469	-1.73e-09
183856048	chr3:183856048:G:A	7.80552e-50	-2.44325	-0.84029
183856341	chr3:183856341:G:A	2.50469e-49	-8.17673e-10	-2.11762
183856679	chr3:183856679:T:C	1.95762e-49	-1.19076	-1.17329
183856760	chr3:183856760:G:C	3.68098e-50	-2.37738	-1.65781
183856920	chr3:183856920:T:C	1.79926e-49	-1.09241	-1.35599
183857139	chr3:183857139:G:A	1.76241e-49	-0.362768	-2.10633
183857248	chr3:183857248:AAAAC:A	2.6875e-49	-8.17673e-10	-2.04717
183857384	chr3:183857384:C:T	2.6559e-49	-8.17673e-10	-2.059
183857547	chr3:183857547:C:T	3.32641e-49	-8.17673e-10	-1.83389
183857982	chr3:183857982:G:A	7.00576e-50	-1.91997	-1.47167
183858058	chr3:183858058:T:C	2.54195e-49	-8.17673e-10	-2.10285
183858359	chr3:183858359:G:C	2.95766e-49	0.000308795	-1.95169
183858803	chr3:183858803:G:A	2.48363e-49	-8.17673e-10	-2.12606
183858812	chr3:183858812:C:T	1.50724e-49	-0.525984	-2.09951
183859033	chr3:183859033:G:A	1.07389e-49	-0.861024	-2.10347
183859194	chr3:183859194:G:A	2.9611e-49	-8.17673e-10	-1.95022
183860053	chr3:183860053:A:G	3.61867e-49	0.179811	-1.92949
183860116	chr3:183860116:G:A	1.97811e-49	-0.252356	-2.10128
183860901	chr3:183860901:A:T	1.27443e-49	-1.08728	-1.706
183860959	chr3:183860959:G:A	3.26298e-50	-2.10536	-2.05037
183861015	chr3:183861015:C:T	2.48943e-49	-8.17673e-10	-2.12373
183861830	chr3:183861830:T:C	2.4855e-49	-8.17673e-10	-2.12531
183861971	chr3:183861971:T:C	3.09025e-48	1.69465	-1.2996
183862435	chr3:183862435:GAAGGTACTT:G	2.48346e-49	-8.17673e-10	-2.12613
183862881	chr3:183862881:G:A	2.48815e-49	-8.17673e-10	-2.12424
183862970	chr3:183862970:T:C	2.48484e-49	-8.17673e-10	-2.12557
183863243	chr3:183863243:A:G	3.5495e-49	-8.17673e-10	-1.76897
183863514	chr3:183863514:C:T	3.55216e-48	1.74808	-1.21372
183864136	chr3:183864136:T:C	1.79967e-49	-2.44818	-1.73e-09
183864323	chr3:183864323:C:T	9.86524e-50	-1.24413	-1.80522
183864708	chr3:183864708:A:G	3.46748e-48	1.69912	-1.18888
183865293	chr3:183865293:G:C	2.83275e-49	-8.17673e-10	-1.99453
183865312	chr3:183865312:A:G	2.52875e-49	-8.17673e-10	-2.10806
183865684	chr3:183865684:T:C	2.51704e-49	-8.17673e-10	-2.1127
183865685	chr3:183865685:T:TA	2.56385e-49	-8.17673e-10	-2.09427
183866351	chr3:183866351:T:C	2.48306e-49	-8.17673e-10	-2.12629
183866961	chr3:183866961:C:T	1.61797e-49	-0.765058	-1.78955
183867121	chr3:183867121:C:T	4.73394e-49	-1.48102	-1.73e-09
183867126	chr3:183867126:G:A	5.8975e-50	-2.01725	-1.54658
183867472	chr3:183867472:G:A	9.18445e-50	-1.00163	-2.11923
183867578	chr3:183867578:C:T	1.4638e-49	-1.13059	-1.52415
183867753	chr3:183867753:T:C	8.2793e-47	5.14151	-1.45836
183868095	chr3:183868095:A:G	1.72132e-49	-0.776089	-1.7166
183868217	chr3:183868217:C:T	6.29242e-47	4.98768	-1.57895
183868514	chr3:183868514:G:A	1.38115e-49	-1.162	-1.55087
183868520	chr3:183868520:C:T	2.76698e-49	-8.17673e-10	-2.01803
183868601	chr3:183868601:G:A	2.48314e-49	-8.17673e-10	-2.12626
183868672	chr3:183868672:G:T	9.55789e-50	-1.92212	-1.15888
183869151	chr3:183869151:C:G	2.50515e-49	-8.17673e-10	-2.11743
183869296	chr3:183869296:TC:T	3.46976e-50	-2.43714	-1.65714
183869355	chr3:183869355:C:T	2.4969e-49	-8.17673e-10	-2.12073
183869394	chr3:183869394:T:C	2.48537e-49	-8.17673e-10	-2.12536
183869584	chr3:183869584:T:C	4.43463e-50	-2.02432	-1.8246
183869610	chr3:183869610:T:TAA	2.71147e-49	-8.17673e-10	-2.03829
183870326	chr3:183870326:C:G	2.49018e-49	-8.17673e-10	-2.12343
183870572	chr3:183870572:C:T	2.87415e-49	-8.17673e-10	-1.98002
183871048	chr3:183871048:T:C	2.84127e-49	-8.17673e-10	-1.99153
183871382	chr3:183871382:A:G	4.59108e-50	-2.009	-1.80525
183872063	chr3:183872063:G:A	2.48816e-49	-8.17673e-10	-2.12424
183872101	chr3:183872101:G:A	7.08644e-47	4.74681	-1.21924
183873226	chr3:183873226:C:T	6.06699e-49	0.707653	-1.94057
183873243	chr3:183873243:C:T	6.47669e-49	0.715976	-1.88355
183873494	chr3:183873494:A:G	1.10753e-49	-1.05061	-1.88304
183873569	chr3:183873569:A:G	2.53836e-49	-8.17673e-10	-2.10426
183873590	chr3:183873590:G:A	2.49731e-49	-8.17673e-10	-2.12057
183874281	chr3:183874281:T:C	2.58335e-48	1.70893	-1.49303
183874332	chr3:183874332:A:G	1.38787e-49	-1.18137	-1.52664
183874507	chr3:183874507:C:T	8.90456e-49	-8.17673e-10	-0.849217
183874639	chr3:183874639:C:T	2.50461e-49	-8.17673e-10	-2.11765
183874644	chr3:183874644:G:A	6.31291e-49	0.865808	-2.05899
183874657	chr3:183874657:T:C	1.2893e-49	-1.05291	-1.72877
183874779	chr3:183874779:G:T	9.33181e-50	-1.17396	-1.93097
183875266	chr3:183875266:T:A	2.48434e-49	-8.17673e-10	-2.12577
183875429	chr3:183875429:A:G	3.36105e-49	-8.17673e-10	-1.82353
183875561	chr3:183875561:T:G	3.14313e-49	-8.17673e-10	-1.89056
183875656	chr3:183875656:A:G	2.48466e-49	-8.17673e-10	-2.12565
183875668	chr3:183875668:T:C	1.30105e-48	1.51522	-1.98524
183875893	chr3:183875893:C:A	2.51129e-49	-8.17673e-10	-2.11498
183875982	chr3:183875982:C:T	3.08786e-46	4.99945	-1.73e-09
183876051	chr3:183876051:A:G	1.0094e-49	-1.17934	-1.84709
183876284	chr3:183876284:C:T	2.74213e-49	-8.17673e-10	-2.02705
183876426	chr3:183876426:C:T	3.87888e-48	1.69441	-1.07206
183876481	chr3:183876481:A:G	2.26822e-48	1.11066	-1.02486
183876898	chr3:183876898:G:T	1.66167e-49	-2.52796	-1.73e-09
183877006	chr3:183877006:G:A	4.88937e-49	-8.17673e-10	-1.44872
183877258	chr3:183877258:C:T	2.49368e-49	-8.17673e-10	-2.12202
183877464	chr3:183877464:T:C	2.52764e-49	-8.17673e-10	-2.10849
183877527	chr3:183877527:G:T	2.4841e-49	-8.17673e-10	-2.12587
183877637	chr3:183877637:C:T	3.60994e-49	0.126287	-1.87838
183878081	chr3:183878081:G:A	2.97548e-49	-8.17673e-10	-1.94538
183878147	chr3:183878147:C:T	5.57612e-49	-8.17673e-10	-1.31729
183878222	chr3:183878222:C:T	3.84842e-49	0.20176	-1.88988
183878396	chr3:183878396:T:C	3.91282e-50	-2.01655	-1.95755
183878495	chr3:183878495:A:C	3.02448e-49	-8.17673e-10	-1.92904
183878574	chr3:183878574:G:C	2.4804e-48	0.896615	-0.721393
183878599	chr3:183878599:G:A	3.55719e-49	0.096816	-1.86363
183879646	chr3:183879646:T:C	2.48366e-49	-8.17673e-10	-2.12605
183879683	chr3:183879683:A:AT	1.14912e-49	-0.81345	-2.08333
183879943	chr3:183879943:C:G	3.87582e-49	0.166088	-1.84711
183880210	chr3:183880210:A:C	1.13559e-49	-0.788115	-2.12051
183880618	chr3:183880618:T:C	1.12641e-49	-0.811699	-2.10504
183881162	chr3:183881162:C:G	4.39382e-49	-1.55558	-1.73e-09
183881368	chr3:183881368:C:T	2.96262e-49	-8.17673e-10	-1.94971
183882724	chr3:183882724:A:G	9.6985e-50	-1.2587	-1.8077
183883192	chr3:183883192:C:A	2.82877e-49	-8.17673e-10	-1.99594
183883317	chr3:183883317:G:A	3.27938e-47	4.27387	-1.51683
183883537	chr3:183883537:T:C	2.72439e-49	-1.05328	-0.980257
183883710	chr3:183883710:T:C	1.12997e-49	-0.806169	-2.10742
183883927	chr3:183883927:C:A	3.5385e-50	-2.4084	-1.66627
183884399	chr3:183884399:T:G	3.81774e-48	1.45198	-0.845514
183884421	chr3:183884421:AAC:A	2.50094e-49	-8.17673e-10	-2.11911
183884463	chr3:183884463:C:T	1.07428e-49	-0.840111	-2.12402
183884529	chr3:183884529:G:A	3.90636e-50	-2.07045	-1.90531
183885037	chr3:183885037:A:G	4.79509e-50	-2.08041	-1.69036
183885043	chr3:183885043:C:G	3.8504e-50	-2.0905	-1.89969
183885155	chr3:183885155:C:T	6.85781e-50	-1.31496	-2.09801
183885256	chr3:183885256:C:T	2.55124e-49	-8.17673e-10	-2.0992
183885304	chr3:183885304:C:T	2.66907e-49	-8.17673e-10	-2.05405
183885465	chr3:183885465:A:T	2.88534e-50	-2.48565	-1.79307
183885556	chr3:183885556:C:T	9.71604e-50	-1.28855	-1.77603
183885702	chr3:183885702:C:T	2.89817e-49	-8.17673e-10	-1.9717
183886132	chr3:183886132:T:G	5.10973e-50	-2.01961	-1.6876
183886155	chr3:183886155:C:T	8.13181e-50	-1.40464	-1.83795
183886275	chr3:183886275:C:T	2.49838e-49	-8.17673e-10	-2.12014
183886599	chr3:183886599:G:A	6.84767e-50	-1.29096	-2.1235
183886935	chr3:183886935:A:G	1.46454e-48	0.750221	-1.10187
183887218	chr3:183887218:C:T	2.4849e-49	-8.17673e-10	-2.12555
183887381	chr3:183887381:G:A	3.02598e-49	-0.0757709	-1.85278
183887881	chr3:183887881:C:A	1.90052e-49	-2.39365	-1.73e-09
183887896	chr3:183887896:C:A	1.89019e-49	-2.3991	-1.73e-09
183888263	chr3:183888263:A:G	2.4967e-49	-8.17673e-10	-2.12081
183888569	chr3:183888569:T:G	4.98491e-50	-2.25215	-1.4798
183889038	chr3:183889038:C:T	5.64935e-50	-1.48049	-2.12634
183889073	chr3:183889073:G:A	3.36498e-49	-8.17673e-10	-1.82236
183889215	chr3:183889215:T:A	4.32657e-50	-2.28911	-1.58448
183889218	chr3:183889218:T:A	1.42551e-49	-0.574192	-2.10706
183889573	chr3:183889573:C:A	3.10517e-50	-2.47639	-1.72891
183889815	chr3:183889815:G:T	2.57972e-49	-8.17673e-10	-2.0881
183889873	chr3:183889873:C:T	3.82332e-50	-2.31526	-1.68199
183889893	chr3:183889893:T:TG	3.39796e-49	-8.17673e-10	-1.81261
183889962	chr3:183889962:C:T	3.57311e-49	-8.17673e-10	-1.76234
183889972	chr3:183889972:A:T	5.46109e-50	-1.51501	-2.12571
183890001	chr3:183890001:G:A	2.95103e-49	-8.17673e-10	-1.95363
183890168	chr3:183890168:G:A	2.48679e-49	-8.17673e-10	-2.12479
183890473	chr3:183890473:AC:A	3.25271e-49	-8.17673e-10	-1.85629
183890528	chr3:183890528:G:A	1.54712e-49	-0.473534	-2.12585
183890586	chr3:183890586:G:T	3.19324e-49	-8.17673e-10	-1.87474
183890789	chr3:183890789:T:C	2.4905e-49	-8.17673e-10	-2.1233
183891273	chr3:183891273:A:G	5.16566e-50	-2.32875	-1.36758
183891371	chr3:183891371:TA:T	4.15728e-50	-2.02921	-1.88429
183891592	chr3:183891592:C:T	2.77772e-50	-2.53105	-1.78569
183891880	chr3:183891880:TA:T	2.72304e-49	-8.17673e-10	-2.03403
183891885	chr3:183891885:T:A	5.35011e-50	-1.55568	-2.10557
183891947	chr3:183891947:C:T	1.41707e-48	-0.384601	-1.73e-09
183892298	chr3:183892298:T:C	4.06e-49	-0.31423	-1.32037
183892331	chr3:183892331:C:T	6.63239e-50	-1.33884	-2.10757
183892795	chr3:183892795:G:A	2.94216e-49	-8.17673e-10	-1.95664
183893102	chr3:183893102:G:A	2.50573e-49	-8.17673e-10	-2.1172
183893263	chr3:183893263:C:T	3.12419e-50	-2.31175	-1.88744
183893748	chr3:183893748:G:A	2.55621e-49	-8.17673e-10	-2.09725
183894118	chr3:183894118:G:C	4.34632e-49	-8.17673e-10	-1.56645
183894183	chr3:183894183:G:A	9.01264e-50	-1.35331	-1.78643
183894493	chr3:183894493:T:C	1.68653e-48	0.428706	-0.639227
183894668	chr3:183894668:C:T	6.12582e-50	-1.40125	-2.12461
183894802	chr3:183894802:T:A	2.85312e-49	-8.17673e-10	-1.98737
183894865	chr3:183894865:A:T	4.33788e-48	2.25077	-1.51658
183895130	chr3:183895130:G:C	2.8497e-49	-8.17673e-10	-1.98857
183895376	chr3:183895376:C:T	3.82121e-49	-8.17673e-10	-1.69521
183895718	chr3:183895718:G:A	2.54415e-49	-8.17673e-10	-2.10199
183896237	chr3:183896237:C:G	2.48297e-49	-8.17673e-10	-2.12632
183896252	chr3:183896252:G:T	2.66686e-49	-8.17673e-10	-2.05488
183896465	chr3:183896465:T:C	7.33366e-50	-1.2198	-2.12609
183896770	chr3:183896770:G:A	2.48373e-49	-8.17673e-10	-2.12602
183897426	chr3:183897426:T:C	6.72905e-50	-1.33202	-2.09991
183897484	chr3:183897484:T:C	7.65842e-50	-1.26407	-2.03849
183897573	chr3:183897573:T:C	1.65313e-48	0.449108	-0.679634
183897586	chr3:183897586:G:A	5.76023e-49	-8.17673e-10	-1.2848
183897825	chr3:183897825:G:A	5.72171e-47	3.31366	-1.73e-09
183898308	chr3:183898308:A:C	6.48833e-50	-1.34618	-2.12218
183898453	chr3:183898453:G:T	4.27117e-49	-0.505854	-1.07804
183898579	chr3:183898579:C:T	4.54298e-49	-1.5222	-1.73e-09
183898633	chr3:183898633:T:C	4.30816e-50	-2.05735	-1.8205
183898827	chr3:183898827:A:G	4.40028e-49	-1.55411	-1.73e-09
183899098	chr3:183899098:TTAAAAAAAAAA:T	9.33115e-50	-1.11496	-1.99005
183899256	chr3:183899256:G:A	1.11897e-49	-0.957847	-1.96552
183899451	chr3:183899451:T:C	3.23011e-48	0.604965	-0.165644
183899730	chr3:183899730:T:C	3.39771e-49	-8.17673e-10	-1.81268
183899811	chr3:183899811:AC:A	2.91166e-49	-8.17673e-10	-1.96706
183899862	chr3:183899862:T:C	3.27837e-49	-8.17673e-10	-1.84843
183899917	chr3:183899917:G:C	2.2593e-50	-2.48214	-2.04117
183900355	chr3:183900355:C:T	3.16136e-50	-2.5441	-1.64327
183900430	chr3:183900430:G:A	3.19358e-49	-8.17673e-10	-1.87464
183900494	chr3:183900494:C:T	3.39903e-49	-8.17673e-10	-1.81229
183900752	chr3:183900752:G:A	2.56978e-49	-8.17673e-10	-2.09196
183900919	chr3:183900919:T:C	4.49282e-49	0.280609	-1.81391
183900930	chr3:183900930:C:T	5.93712e-49	-8.17673e-10	-1.25456
183901022	chr3:183901022:G:A	2.87578e-50	-2.54552	-1.73652
183901087	chr3:183901087:C:T	3.19029e-49	-8.17673e-10	-1.87567
183901257	chr3:183901257:G:T	1.24348e-47	1.78731	-1.73e-09
183901310	chr3:183901310:C:G	3.60249e-49	-8.17673e-10	-1.75416
183901389	chr3:183901389:C:A	1.77551e-49	-0.431389	-2.03031
183901856	chr3:183901856:T:C	4.33605e-49	-8.17673e-10	-1.56882
183901861	chr3:183901861:G:A	5.14844e-50	-2.53486	-1.16481
183901878	chr3:183901878:C:T	5.61232e-50	-1.5362	-2.0772
183901931	chr3:183901931:A:T	4.53721e-49	0.221127	-1.7446
183902017	chr3:183902017:A:G	5.67983e-50	-1.52769	-2.07376
183902145	chr3:183902145:G:A	4.37295e-50	-2.2805	-1.58242
183902250	chr3:183902250:G:T	3.03324e-49	-8.17673e-10	-1.92615
183902626	chr3:183902626:C:T	5.48185e-50	-1.55578	-2.08114
183902898	chr3:183902898:A:G	2.77997e-49	-8.17673e-10	-2.01334
183902981	chr3:183902981:A:G	2.91254e-50	-2.54562	-1.72373
183903183	chr3:183903183:C:T	2.90555e-50	-2.54348	-1.72827
183903200	chr3:183903200:A:G	6.22544e-50	-1.46117	-2.04855
183903225	chr3:183903225:C:T	1.97644e-49	-2.35448	-1.73e-09
183903356	chr3:183903356:A:G	5.9533e-50	-1.47779	-2.07663
183903376	chr3:183903376:A:G	3.0441e-50	-2.53994	-1.68522
183903763	chr3:183903763:C:T	6.88598e-49	-8.17673e-10	-1.10629
183904203	chr3:183904203:C:T	2.41715e-50	-2.51552	-1.94026
183904758	chr3:183904758:G:A	3.3835e-49	-8.17673e-10	-1.81687
183904778	chr3:183904778:G:A	7.6501e-50	-1.25483	-2.04882
183905156	chr3:183905156:A:G	1.76305e-48	-0.166153	-1.73e-09
183905607	chr3:183905607:G:A	2.48037e-50	-2.54567	-1.88429
183905633	chr3:183905633:G:A	4.71682e-50	-1.88712	-1.90011
183905990	chr3:183905990:A:G	4.84035e-50	-1.80197	-1.95941
183906340	chr3:183906340:A:G	2.6043e-49	-8.17673e-10	-2.07862
183906659	chr3:183906659:T:G	6.08258e-49	0.516319	-1.74667
183906953	chr3:183906953:G:A	2.87363e-49	-8.17673e-10	-1.9802
183907019	chr3:183907019:T:C	4.60208e-49	-8.17673e-10	-1.50927
183907022	chr3:183907022:G:A	4.34654e-49	-8.17673e-10	-1.5664
183907160	chr3:183907160:A:T	3.85204e-50	-2.27136	-1.7184
183907170	chr3:183907170:C:T	1.34278e-48	-0.438451	-1.73e-09
183907176	chr3:183907176:T:C	6.937e-49	-1.09891	-1.73e-09
183907268	chr3:183907268:C:T	1.82192e-49	-2.43589	-1.73e-09
183907575	chr3:183907575:T:C	6.81236e-49	0.886641	-2.00368
183908087	chr3:183908087:C:T	1.86682e-49	-2.41154	-1.73e-09
183908151	chr3:183908151:G:A	1.6464e-49	-2.53719	-1.73e-09
183908322	chr3:183908322:C:T	3.10485e-50	-2.18544	-2.01996
183908706	chr3:183908706:C:T	5.42012e-49	0.77267	-2.11833
183909013	chr3:183909013:C:T	2.91456e-50	-2.35226	-1.91638
183909063	chr3:183909063:C:T	1.06329e-48	-8.17673e-10	-0.671824
183909174	chr3:183909174:G:A	5.73624e-50	-1.46718	-2.12438
183909301	chr3:183909301:G:A	5.93528e-47	5.25684	-1.90654
183910033	chr3:183910033:A:C	2.49026e-49	-8.17673e-10	-2.1234
183910483	chr3:183910483:C:T	2.97964e-49	0.0632422	-2.00722
183910498	chr3:183910498:TCTC:T	2.8668e-49	-8.17673e-10	-1.98259
183910625	chr3:183910625:T:G	2.62354e-49	-8.17673e-10	-2.07126
183910721	chr3:183910721:C:G	1.96692e-49	-0.264739	-2.09457
183910797	chr3:183910797:C:T	2.0278e-50	-2.51196	-2.11946
183911907	chr3:183911907:CTCTCTT:C	2.50753e-49	-8.17673e-10	-2.11648
183912447	chr3:183912447:G:A	3.41339e-50	-2.00114	-2.10952
183912585	chr3:183912585:G:A	2.61307e-49	-8.17673e-10	-2.07525
183912611	chr3:183912611:T:C	1.43069e-47	3.18231	-1.25477
183912664	chr3:183912664:A:T	3.52206e-49	-8.17673e-10	-1.77673
183912796	chr3:183912796:A:G	1.28532e-47	3.01357	-1.19317
183912828	chr3:183912828:G:A	5.60979e-49	-1.31127	-1.73e-09
183913063	chr3:183913063:G:A	3.63484e-49	-8.17673e-10	-1.74522
183913171	chr3:183913171:T:C	3.12188e-50	-2.53139	-1.66854
183913445	chr3:183913445:T:C	9.28279e-47	4.07513	-0.277575
183913574	chr3:183913574:T:C	2.14427e-47	4.33382	-2.00164
183913635	chr3:183913635:C:T	2.48569e-49	-8.17673e-10	-2.12523
183913636	chr3:183913636:T:C	1.99397e-47	4.26703	-2.00751
183913705	chr3:183913705:C:T	1.50107e-47	4.01061	-2.03504
183913735	chr3:183913735:G:A	4.56265e-50	-1.7526	-2.06786
183914070	chr3:183914070:C:T	2.54753e-49	-8.17673e-10	-2.10066
183914075	chr3:183914075:T:G	2.4905e-49	-8.17673e-10	-2.1233
183914261	chr3:183914261:G:T	3.30956e-50	-2.04094	-2.10061
183914421	chr3:183914421:C:G	2.49318e-49	-8.17673e-10	-2.12222
183914454	chr3:183914454:T:G	1.27519e-49	-0.844849	-1.94784
183915081	chr3:183915081:A:C	2.48958e-49	-8.17673e-10	-2.12367
183915344	chr3:183915344:G:GA	2.52471e-49	-8.17673e-10	-2.10965
183915476	chr3:183915476:ACT:A	7.16236e-49	-1.06694	-1.73e-09
183915641	chr3:183915641:G:A	2.5236e-49	-8.17673e-10	-2.11009
183916065	chr3:183916065:C:T	2.10701e-49	-2.29051	-1.73e-09
183916123	chr3:183916123:T:C	4.83766e-50	-1.64389	-2.11805
183916728	chr3:183916728:C:T	1.51964e-47	3.43103	-1.44317
183916730	chr3:183916730:T:C	6.09932e-49	-0.32479	-0.902814
183916987	chr3:183916987:C:T	3.47827e-49	-8.17673e-10	-1.78925
183917008	chr3:183917008:G:A	2.49023e-49	-8.17673e-10	-2.12341
183917091	chr3:183917091:T:C	9.2276e-46	4.66883	1.42534
183917338	chr3:183917338:G:A	2.51954e-49	-8.17673e-10	-2.1117
183917604	chr3:183917604:T:G	2.48501e-49	-8.17673e-10	-2.1255
183917700	chr3:183917700:C:T	2.11818e-46	2.86057	1.76197
183917710	chr3:183917710:T:A	3.49369e-47	2.31184	0.508505
183917869	chr3:183917869:C:T	3.10852e-49	-1.90163	-1.73e-09
183917879	chr3:183917879:T:TG	2.48332e-49	-8.17673e-10	-2.12619
183917886	chr3:183917886:T:C	4.37007e-50	-1.91091	-1.95268
183917929	chr3:183917929:AG:A	3.57166e-50	-1.98247	-2.08287
183917980	chr3:183917980:C:T	2.47958e-47	1.78238	0.695093
183917992	chr3:183917992:C:T	2.85608e-49	-1.98633	-1.73e-09
183918017	chr3:183918017:C:T	4.75437e-50	-1.65763	-2.12167
183918027	chr3:183918027:A:G	1.04956e-45	4.53237	1.69056
183918209	chr3:183918209:A:G	9.35962e-46	4.59459	1.51379
183918315	chr3:183918315:T:C	3.59618e-49	-8.17673e-10	-1.75591
183918407	chr3:183918407:T:C	2.34096e-47	1.73245	0.687502
183918485	chr3:183918485:T:A	1.06114e-45	4.66447	1.56944
183918517	chr3:183918517:C:T	2.4831e-49	-8.17673e-10	-2.12627
183918580	chr3:183918580:C:T	2.86332e-50	-2.18164	-2.10474
183918609	chr3:183918609:A:C	3.68468e-49	-8.17673e-10	-1.7316
183918624	chr3:183918624:T:G	3.6053e-49	-8.17673e-10	-1.75338
183918839	chr3:183918839:G:A	2.50258e-49	-8.17673e-10	-2.11846
183918868	chr3:183918868:C:G	3.5964e-49	-8.17673e-10	-1.75585
183919245	chr3:183919245:A:C	2.48292e-49	-8.17673e-10	-2.12635
183919448	chr3:183919448:C:T	3.26841e-50	-2.33183	-1.82223
183919463	chr3:183919463:C:T	3.72815e-47	3.39552	-0.510217
183919934	chr3:183919934:T:G	2.85879e-50	-2.17525	-2.11271
183920057	chr3:183920057:T:C	9.78485e-48	2.11187	-0.564228
183920196	chr3:183920196:G:C	5.24783e-48	0.924619	-1.73e-09
183920278	chr3:183920278:G:T	2.53531e-49	-8.17673e-10	-2.10547
183920718	chr3:183920718:C:T	2.0735e-47	1.65692	0.641704
183920719	chr3:183920719:G:A	2.49029e-49	-8.17673e-10	-2.12338
183921535	chr3:183921535:C:T	2.93977e-50	-2.28532	-1.97472
183921998	chr3:183921998:G:A	1.67391e-47	2.08455	-1.73e-09
183922017	chr3:183922017:C:T	2.49244e-49	-8.17673e-10	-2.12252
183922018	chr3:183922018:G:A	2.93289e-49	-8.17673e-10	-1.95979
183922099	chr3:183922099:C:T	3.37599e-49	0.101569	-1.92066
183922146	chr3:183922146:C:T	2.64812e-49	-8.17673e-10	-2.06193
183922230	chr3:183922230:G:T	4.606e-50	-1.98543	-1.82558
183922303	chr3:183922303:C:T	2.48293e-49	-8.17673e-10	-2.12634
183922596	chr3:183922596:T:C	2.1589e-49	-2.26618	-1.73e-09
183922841	chr3:183922841:C:T	2.58113e-49	-8.17673e-10	-2.08755
183922990	chr3:183922990:C:T	4.11792e-49	-1.62043	-1.73e-09
183923549	chr3:183923549:G:A	4.58792e-50	-1.98872	-1.82622
183923879	chr3:183923879:G:A	3.99462e-50	-1.97114	-1.98228
183924256	chr3:183924256:G:A	9.02101e-49	-0.836225	-1.73e-09
183924315	chr3:183924315:C:T	2.32557e-49	-2.19182	-1.73e-09
183924364	chr3:183924364:G:C	1.20971e-47	1.88547	-0.125705
183924515	chr3:183924515:G:A	3.58312e-50	-2.00463	-2.0575
183924963	chr3:183924963:A:G	1.25021e-47	1.27314	0.519562
183925012	chr3:183925012:A:T	6.62368e-49	-1.14513	-1.73e-09
183925091	chr3:183925091:G:A	5.82652e-46	4.61473	1.01967
183925467	chr3:183925467:C:T	3.6368e-49	-8.17673e-10	-1.74468
183925797	chr3:183925797:T:C	2.1976e-47	3.84788	-1.49113
183926375	chr3:183926375:A:C	5.03312e-46	4.12021	1.36781
183926861	chr3:183926861:A:G	2.56928e-49	-8.17673e-10	-2.09216
183926913	chr3:183926913:C:T	3.14465e-50	-2.10595	-2.08671
183926935	chr3:183926935:C:T	2.68011e-49	-8.17673e-10	-2.04992
183927065	chr3:183927065:T:C	2.48582e-49	-8.17673e-10	-2.12518
183927874	chr3:183927874:C:T	1.25219e-47	1.28637	0.507921
183928135	chr3:183928135:A:T	1.26661e-47	1.29938	0.506346
183928434	chr3:183928434:A:G	1.30911e-47	1.22248	0.616257
183928489	chr3:183928489:C:T	3.60082e-49	-8.17673e-10	-1.75462
183929293	chr3:183929293:T:C	1.42233e-49	-2.40873	-0.274755
183929705	chr3:183929705:C:G	3.59501e-50	-1.99394	-2.06488
183929913	chr3:183929913:C:T	2.52427e-49	-8.17673e-10	-2.10983
183930297	chr3:183930297:C:T	2.57739e-49	-2.089	-1.73e-09
183930465	chr3:183930465:A:C	2.66593e-49	-8.17673e-10	-2.05523
183930619	chr3:183930619:T:C	2.50631e-49	-8.17673e-10	-2.11697
183931070	chr3:183931070:C:T	3.84699e-50	-1.98606	-2.00501
183932082	chr3:183932082:A:G	2.64413e-46	6.61642	-1.77211
183932542	chr3:183932542:T:C	8.25282e-46	4.67433	1.3082
183932599	chr3:183932599:G:T	2.06848e-47	3.77887	-1.48267
183933154	chr3:183933154:C:T	1.69668e-49	-2.50711	-1.73e-09
183933562	chr3:183933562:G:A	6.52322e-49	-8.17673e-10	-1.16041
183933795	chr3:183933795:A:G	2.75587e-49	-8.17673e-10	-2.02205
183933951	chr3:183933951:C:T	2.57887e-49	-8.17673e-10	-2.08843
183934649	chr3:183934649:C:T	2.483e-49	-8.17673e-10	-2.12631
183934650	chr3:183934650:G:A	3.08712e-49	-8.17673e-10	-1.90854
183934948	chr3:183934948:G:A	7.50534e-46	4.55082	1.33677
183935039	chr3:183935039:C:T	2.48757e-49	-8.17673e-10	-2.12447
183935144	chr3:183935144:G:C	1.29534e-46	5.76994	-1.63919
183935219	chr3:183935219:C:T	3.52623e-49	-8.17673e-10	-1.77555
183935253	chr3:183935253:A:T	1.73503e-49	-2.48476	-1.73e-09
183935263	chr3:183935263:C:T	7.76053e-49	-8.17673e-10	-0.98673
183935371	chr3:183935371:G:A	4.18883e-50	-1.82076	-2.08518
183935466	chr3:183935466:C:T	4.04747e-47	4.24902	-1.28154
183935590	chr3:183935590:G:A	4.94835e-49	-1.43673	-1.73e-09
183935930	chr3:183935930:A:G	2.68493e-46	6.64243	-1.78281
183936081	chr3:183936081:A:G	8.50356e-46	4.69297	1.31949
183936267	chr3:183936267:G:A	2.81511e-49	-8.17673e-10	-2.00078
183937064	chr3:183937064:C:T	2.48323e-49	-8.17673e-10	-2.12622
183937638	chr3:183937638:G:A	2.13914e-49	-2.27538	-1.73e-09
183937642	chr3:183937642:C:G	2.54881e-49	-8.17673e-10	-2.10016
183938208	chr3:183938208:T:C	4.21376e-50	-1.77556	-2.12445
183938321	chr3:183938321:C:T	1.32331e-49	-2.37304	-0.382598
183938577	chr3:183938577:G:A	1.28115e-49	-2.37039	-0.417633
183938886	chr3:183938886:T:C	2.4832e-49	-8.17673e-10	-2.12623
183939531	chr3:183939531:T:C	2.48663e-49	-8.17673e-10	-2.12485
183939823	chr3:183939823:T:G	5.18121e-49	-8.17673e-10	-1.39074
183939849	chr3:183939849:C:T	2.04411e-50	-2.54567	-2.07773
183939982	chr3:183939982:C:T	2.5815e-49	-8.17673e-10	-2.08741
183940031	chr3:183940031:C:CTAAT	3.00546e-49	-8.17673e-10	-1.93535
183940075	chr3:183940075:C:T	2.5161e-49	-8.17673e-10	-2.11307
183941675	chr3:183941675:A:T	1.68908e-46	3.44259	0.953561
183941703	chr3:183941703:G:A	2.51352e-49	-8.17673e-10	-2.1141
183941889	chr3:183941889:G:A	1.38361e-49	-2.25459	-0.456496
183942293	chr3:183942293:C:T	3.93484e-50	-1.90126	-2.06723
183942797	chr3:183942797:G:A	1.26204e-49	-2.2794	-0.52365
183943236	chr3:183943236:T:G	2.49909e-49	-8.17673e-10	-2.11985
183943546	chr3:183943546:C:T	4.31217e-50	-1.90546	-1.97147
183943790	chr3:183943790:T:C	4.31352e-50	-1.8878	-1.98881
183944133	chr3:183944133:C:T	2.53403e-49	-8.17673e-10	-2.10597
183944467	chr3:183944467:T:A	2.54412e-49	-8.17673e-10	-2.102
183944507	chr3:183944507:T:C	4.47241e-50	-1.86896	-1.97148
183944735	chr3:183944735:C:A	4.37935e-50	-2.54549	-1.31597
183945579	chr3:183945579:A:G	3.17139e-49	-8.17673e-10	-1.88161
183945718	chr3:183945718:T:C	1.33721e-49	-2.2533	-0.491893
183945813	chr3:183945813:G:A	2.49355e-49	-8.17673e-10	-2.12208
183946251	chr3:183946251:T:C	1.02841e-48	-8.17673e-10	-0.705185
183946700	chr3:183946700:C:T	1.34866e-49	-2.24439	-0.492274
183946890	chr3:183946890:T:G	4.37056e-50	-2.54565	-1.31783
183946985	chr3:183946985:A:G	2.57331e-49	-8.17673e-10	-2.09059
183947085	chr3:183947085:C:T	3.43926e-49	-0.834732	-0.965791
183947199	chr3:183947199:C:T	2.49272e-49	-8.17673e-10	-2.12241
183947274	chr3:183947274:G:C	1.87916e-47	2.56628	-0.366063
183947831	chr3:183947831:T:C	2.52571e-49	-8.17673e-10	-2.10926
183947954	chr3:183947954:A:G	4.07563e-50	-1.8871	-2.04624
183948061	chr3:183948061:A:C	2.49089e-49	-8.17673e-10	-2.12314
183948091	chr3:183948091:C:G	2.49064e-49	-8.17673e-10	-2.12324
183948310	chr3:183948310:C:T	2.48466e-49	-8.17673e-10	-2.12565
183948365	chr3:183948365:A:G	2.70106e-49	-8.17673e-10	-2.04214
183948901	chr3:183948901:AC:A	1.02837e-48	-8.17673e-10	-0.705221
183949074	chr3:183949074:G:A	7.94418e-48	2.83689	-1.49764
183950350	chr3:183950350:C:A	2.53645e-49	-8.17673e-10	-2.10502
183952207	chr3:183952207:C:T	2.49101e-49	-8.17673e-10	-2.12309
183952593	chr3:183952593:G:A	4.78834e-49	-1.4696	-1.73e-09
183952845	chr3:183952845:C:T	2.89029e-47	3.89639	-1.26564
183952884	chr3:183952884:C:A	1.65106e-47	4.13744	-2.06664
183953420	chr3:183953420:T:C	2.63148e-49	-8.17673e-10	-2.06823
183953514	chr3:183953514:C:A	5.06084e-49	-8.17673e-10	-1.41425
183953552	chr3:183953552:G:T	2.94131e-47	3.98989	-1.34165
183953814	chr3:183953814:C:T	2.5391e-49	-8.17673e-10	-2.10397
183953940	chr3:183953940:C:G	2.54663e-49	-8.17673e-10	-2.10101
183953960	chr3:183953960:T:G	2.51576e-49	-8.17673e-10	-2.11321
183953968	chr3:183953968:G:A	2.85325e-49	-8.17673e-10	-1.98732
183953979	chr3:183953979:G:C	2.54634e-49	-8.17673e-10	-2.10112
183954395	chr3:183954395:T:C	2.50187e-49	-8.17673e-10	-2.11874
183954483	chr3:183954483:C:T	2.87418e-49	-8.17673e-10	-1.98001
183954492	chr3:183954492:G:A	1.3272e-49	-2.28051	-0.472194
183954695	chr3:183954695:T:C	2.08813e-49	-2.29951	-1.73e-09
183955300	chr3:183955300:T:C	2.79377e-49	-8.17673e-10	-2.00839
183958167	chr3:183958167:C:T	2.50657e-49	-8.17673e-10	-2.11687
183958605	chr3:183958605:A:C	5.40336e-49	-8.17673e-10	-1.34876
183959713	chr3:183959713:A:C	4.23325e-49	0.247579	-1.84039
183960554	chr3:183960554:C:G	2.2955e-46	3.60229	1.10063
183960607	chr3:183960607:C:G	7.36881e-50	-1.2203	-2.12081
183960815	chr3:183960815:A:G	2.66649e-49	-8.17673e-10	-2.05502
183960981	chr3:183960981:TTCTC:T	4.8844e-49	-1.44973	-1.73e-09
183961744	chr3:183961744:A:G	2.30093e-46	3.78036	0.924923
183961849	chr3:183961849:G:A	2.50529e-49	-8.17673e-10	-2.11738
183961904	chr3:183961904:C:T	1.91567e-49	-2.06978	-0.315934
183961966	chr3:183961966:G:C	3.04203e-47	4.33388	-1.65196
183962138	chr3:183962138:C:T	2.80277e-48	0.297413	-1.73e-09
183962314	chr3:183962314:G:A	2.29231e-46	3.80488	0.896657
183962321	chr3:183962321:C:T	3.31376e-49	-8.17673e-10	-1.8377
183962368	chr3:183962368:G:A	2.49973e-49	-8.17673e-10	-2.1196
183962539	chr3:183962539:T:C	2.53513e-49	-8.17673e-10	-2.10553
183962832	chr3:183962832:G:A	3.24416e-49	-8.17673e-10	-1.85893
183963316	chr3:183963316:A:G	2.7279e-49	-8.17673e-10	-2.03225
183963655	chr3:183963655:A:G	2.5118e-49	-8.17673e-10	-2.11478
183963697	chr3:183963697:AATTCCCCGCAGATGAACTGCCATGCTG:A	3.11437e-49	-8.17673e-10	-1.89975
183964180	chr3:183964180:C:T	2.53654e-49	-8.17673e-10	-2.10498
183964703	chr3:183964703:G:A	2.5578e-49	-8.17673e-10	-2.09663
183964737	chr3:183964737:C:A	2.48303e-49	-8.17673e-10	-2.1263
183964899	chr3:183964899:C:T	2.64672e-49	-8.17673e-10	-2.06246
183965109	chr3:183965109:G:A	1.66284e-49	-2.10787	-0.419379
183965172	chr3:183965172:G:A	7.44248e-50	-1.31131	-2.01985
183965581	chr3:183965581:T:C	2.73733e-49	-8.17673e-10	-2.0288
183965657	chr3:183965657:C:T	2.53494e-49	-8.17673e-10	-2.10561
183965660	chr3:183965660:A:G	2.97205e-49	-8.17673e-10	-1.94653
183966092	chr3:183966092:C:T	2.48321e-49	-8.17673e-10	-2.12623
183966591	chr3:183966591:C:T	3.22817e-49	-8.17673e-10	-1.86386
183966857	chr3:183966857:G:A	2.98361e-49	-8.17673e-10	-1.94265
183967040	chr3:183967040:T:C	2.71741e-49	-8.17673e-10	-2.0361
183967118	chr3:183967118:G:A	3.24145e-49	-8.17673e-10	-1.85976
183967264	chr3:183967264:G:T	3.07841e-49	-8.17673e-10	-1.91137
183967377	chr3:183967377:T:C	2.33976e-47	3.80951	-1.39007
183967461	chr3:183967461:T:C	2.3396e-46	3.74809	0.973871
183967480	chr3:183967480:C:T	2.97471e-49	-8.17673e-10	-1.94563
183967502	chr3:183967502:C:G	6.39258e-49	-8.17673e-10	-1.18064
183967746	chr3:183967746:A:G	2.55426e-46	3.86902	0.940714
183967809	chr3:183967809:A:G	2.70453e-49	-8.17673e-10	-2.04085
183968105	chr3:183968105:T:C	2.45116e-46	3.83902	0.929519
183968129	chr3:183968129:T:TATC	2.58304e-49	-2.20518	0.11837
183968401	chr3:183968401:C:T	1.14362e-49	-2.36726	-0.534323
183968414	chr3:183968414:A:G	2.08106e-49	-2.3029	-1.73e-09
183969641	chr3:183969641:G:A	1.15359e-49	-2.08662	-0.806282
183970125	chr3:183970125:C:T	2.97205e-49	-8.17673e-10	-1.94653
183970839	chr3:183970839:C:T	1.16849e-49	-2.1494	-0.730664
183970879	chr3:183970879:A:T	3.54482e-50	-2.27275	-1.80013
183970954	chr3:183970954:G:A	1.70364e-49	-2.50301	-1.73e-09
183971544	chr3:183971544:C:G	2.97376e-49	-8.17673e-10	-1.94595
183972201	chr3:183972201:G:A	3.91996e-49	0.256705	-1.92641
183972204	chr3:183972204:C:T	2.48754e-49	-8.17673e-10	-2.12449
183972455	chr3:183972455:G:A	9.56042e-50	-1.4682	-1.61253
183972578	chr3:183972578:C:A	3.03266e-49	-8.17673e-10	-1.92634
183972653	chr3:183972653:T:G	2.49512e-49	-8.17673e-10	-2.12144
183973040	chr3:183973040:T:C	3.71841e-49	-8.17673e-10	-1.72249
183973124	chr3:183973124:G:A	2.55652e-49	-8.17673e-10	-2.09713
183973157	chr3:183973157:C:T	1.42368e-46	6.31739	-2.09217
183973455	chr3:183973455:A:G	3.96156e-49	0.247234	-1.90638
183973663	chr3:183973663:A:G	1.91389e-49	-2.09656	-0.290081
183973937	chr3:183973937:T:C	7.15646e-50	-1.37344	-1.99691
183974867	chr3:183974867:T:C	3.14153e-49	-8.17673e-10	-1.89107
183974978	chr3:183974978:G:A	1.33837e-46	4.16343	-1.73e-09
183975306	chr3:183975306:G:A	1.78163e-49	-2.45825	-1.73e-09
183975622	chr3:183975622:C:T	3.03098e-46	6.70829	-1.72743
183976300	chr3:183976300:G:C	2.57291e-49	-8.17673e-10	-2.09074
183976330	chr3:183976330:C:CT	3.14333e-49	-8.17673e-10	-1.8905
183976427	chr3:183976427:T:A	2.47895e-47	3.86799	-1.39077
183976631	chr3:183976631:T:C	2.48305e-49	-8.17673e-10	-2.12629
183976814	chr3:183976814:A:G	1.86067e-47	3.54385	-1.35352
183976891	chr3:183976891:C:T	4.33776e-49	-8.17673e-10	-1.56842
183977030	chr3:183977030:G:C	2.50293e-49	-8.17673e-10	-2.11832
183977491	chr3:183977491:C:T	6.46622e-49	-1.16919	-1.73e-09
183977720	chr3:183977720:G:A	1.69519e-49	-2.50799	-1.73e-09
183977779	chr3:183977779:G:A	2.51511e-49	-8.17673e-10	-2.11346
183978024	chr3:183978024:AT:A	2.72705e-49	-8.17673e-10	-2.03256
183978082	chr3:183978082:C:A	1.93796e-49	-2.12032	-0.253819
183978100	chr3:183978100:A:G	2.59747e-49	-8.17673e-10	-2.08124
183978214	chr3:183978214:T:A	3.18046e-49	-8.17673e-10	-1.87876
183978289	chr3:183978289:C:A	1.86666e-49	-2.15301	-0.258617
183978599	chr3:183978599:G:A	3.2885e-49	-8.17673e-10	-1.84535
183978614	chr3:183978614:A:G	1.92745e-46	3.47995	1.04822
183979202	chr3:183979202:G:A	3.77757e-49	-2.24648	0.539779
183979523	chr3:183979523:C:T	2.54385e-48	0.200484	-1.73e-09
183979840	chr3:183979840:G:A	1.90817e-47	3.60781	-1.39228
183979918	chr3:183979918:G:A	2.91203e-49	-8.17673e-10	-1.96693
183980065	chr3:183980065:G:A	2.60173e-49	-8.17673e-10	-2.07961
183980431	chr3:183980431:G:A	1.76024e-49	-2.13133	-0.339004
183980553	chr3:183980553:C:T	2.17653e-47	3.70737	-1.36025
183980720	chr3:183980720:T:G	2.58344e-49	-2.11612	0.0294622
183980804	chr3:183980804:T:C	1.05062e-46	3.04482	0.876533
183980838	chr3:183980838:G:A	2.08626e-47	3.71992	-1.41515
183980997	chr3:183980997:G:A	2.64362e-49	-8.17673e-10	-2.06363
183981097	chr3:183981097:C:G	2.48646e-49	-8.17673e-10	-2.12492
183981155	chr3:183981155:A:C	1.83662e-46	3.42606	1.05384
183981633	chr3:183981633:C:T	1.0465e-49	-2.37067	-0.61966
183981728	chr3:183981728:T:C	1.30012e-46	6.24681	-2.11238
183981993	chr3:183981993:A:C	2.24259e-47	3.73835	-1.36132
183982008	chr3:183982008:G:A	2.70835e-49	-8.17673e-10	-2.03944
183982102	chr3:183982102:T:A	2.50736e-49	-8.17673e-10	-2.11655
183982423	chr3:183982423:C:T	3.01733e-46	6.74352	-1.76717
183982764	chr3:183982764:C:T	2.98353e-49	-8.17673e-10	-1.94267
183983140	chr3:183983140:A:G	2.41469e-46	3.81664	0.936902
183983359	chr3:183983359:G:C	2.00983e-46	3.67129	0.898737
183983561	chr3:183983561:C:A	3.25855e-49	-8.17673e-10	-1.8545
183984047	chr3:183984047:C:T	7.31652e-49	-8.17673e-10	-1.04565
183984487	chr3:183984487:A:G	3.25045e-46	3.91674	1.13403
183985541	chr3:183985541:G:A	4.46624e-49	-1.53923	-1.73e-09
183986280	chr3:183986280:G:A	3.33158e-46	4.13639	0.939032
183987050	chr3:183987050:C:T	2.92747e-49	-8.17673e-10	-1.96164
183987396	chr3:183987396:G:A	1.31897e-46	6.21427	-2.06544
183987452	chr3:183987452:C:G	2.54536e-49	-8.17673e-10	-2.10151
183988842	chr3:183988842:A:C	2.78317e-46	3.59441	1.30115
183988893	chr3:183988893:C:T	2.75919e-49	-8.17673e-10	-2.02084
183989569	chr3:183989569:A:G	2.73908e-49	-8.17673e-10	-2.02816
183990096	chr3:183990096:C:G	2.53828e-49	-2.1043	-1.73e-09
183990617	chr3:183990617:A:G	2.95566e-46	6.87695	-1.92125
183990651	chr3:183990651:T:C	2.42031e-46	3.72538	1.03049
183990780	chr3:183990780:ACAAAAGTGCATG:A	3.04011e-49	-8.17673e-10	-1.92389
183991054	chr3:183991054:T:G	3.25538e-49	-8.17673e-10	-1.85547
183991158	chr3:183991158:A:G	2.48296e-49	-8.17673e-10	-2.12633
183991493	chr3:183991493:A:G	2.73654e-49	-8.17673e-10	-2.02909
183991779	chr3:183991779:T:G	2.49559e-49	-8.17673e-10	-2.12126
183991870	chr3:183991870:T:C	2.53636e-49	-8.17673e-10	-2.10505
183992125	chr3:183992125:T:G	3.88495e-49	-8.17673e-10	-1.67867
183992265	chr3:183992265:A:T	2.22391e-46	3.6811	0.990143
183992600	chr3:183992600:A:G	2.4997e-49	-8.17673e-10	-2.11961
183992692	chr3:183992692:A:G	1.93331e-46	3.68229	0.84892
183992996	chr3:183992996:T:C	8.10831e-50	-1.24135	-2.00413
183993362	chr3:183993362:T:C	2.0839e-47	3.76872	-1.46509
183993840	chr3:183993840:C:T	2.27341e-47	3.85243	-1.46176
183993892	chr3:183993892:A:G	8.80213e-50	-2.33978	-0.823593
183993923	chr3:183993923:T:C	2.59357e-49	-8.17673e-10	-2.08274
183994299	chr3:183994299:A:C	2.54608e-49	-8.17673e-10	-2.10123
183994331	chr3:183994331:G:C	2.55746e-49	-8.17673e-10	-2.09677
183994405	chr3:183994405:T:C	2.5441e-49	-8.17673e-10	-2.102
183994414	chr3:183994414:C:T	2.50649e-49	-8.17673e-10	-2.1169
183994471	chr3:183994471:G:A	4.93112e-49	-8.17673e-10	-1.44021
183995754	chr3:183995754:C:T	2.65444e-49	-8.17673e-10	-2.05955
183995802	chr3:183995802:G:C	3.93696e-49	-8.17673e-10	-1.66537
183995895	chr3:183995895:C:T	1.00141e-49	-2.30353	-0.730835
183995939	chr3:183995939:C:A	2.97058e-49	-8.17673e-10	-1.94703
183996275	chr3:183996275:C:T	9.46543e-50	-2.32734	-0.763379
183996679	chr3:183996679:G:A	6.61421e-50	-1.32634	-2.12281
183998620	chr3:183998620:A:T	3.41479e-49	0.298296	-2.10596
183998821	chr3:183998821:G:T	1.06243e-44	8.28848	0.249218
183999415	chr3:183999415:T:C	2.56506e-49	-2.0938	-1.73e-09
183999998	chr3:183999998:A:C	5.40627e-49	0.46239	-1.81061
184000087	chr3:184000087:G:A	2.48588e-49	-8.17673e-10	-2.12515
184000097	chr3:184000097:A:T	3.91129e-50	-2.19509	-1.77941
184000187	chr3:184000187:C:T	2.54354e-49	-8.17673e-10	-2.10222
184000188	chr3:184000188:G:A	2.5454e-49	-8.17673e-10	-2.10149
184000546	chr3:184000546:G:A	2.48328e-49	-8.17673e-10	-2.1262
184000591	chr3:184000591:A:G	7.13552e-49	0.986835	-2.05753
184001076	chr3:184001076:A:G	2.27717e-46	3.43084	1.26407
184001164	chr3:184001164:G:C	2.49046e-49	-8.17673e-10	-2.12331
184001299	chr3:184001299:T:C	2.87127e-49	-8.17673e-10	-1.98103
184001387	chr3:184001387:C:T	1.01881e-49	-2.33689	-0.680257
184001544	chr3:184001544:G:A	2.4917e-49	-8.17673e-10	-2.12282
184002312	chr3:184002312:T:C	2.48298e-49	-8.17673e-10	-2.12632
184002547	chr3:184002547:C:A	3.1042e-49	-1.90303	-1.73e-09
184002797	chr3:184002797:A:G	2.54536e-49	-8.17673e-10	-2.10151
184002957	chr3:184002957:C:T	1.92356e-49	-2.14275	-0.238855
184003016	chr3:184003016:T:G	4.17588e-50	-1.973	-1.93604
184003161	chr3:184003161:G:A	4.81253e-49	0.535987	-2.00054
184003181	chr3:184003181:G:A	5.23966e-49	0.529372	-1.9089
184003303	chr3:184003303:C:T	2.67074e-49	-2.05343	-1.73e-09
184004187	chr3:184004187:C:A	7.64165e-49	-8.17673e-10	-1.00217
184004576	chr3:184004576:T:A	1.16598e-47	3.19874	-1.47579
184004629	chr3:184004629:T:C	1.19749e-46	4.3995	-0.347297
184004991	chr3:184004991:G:A	1.31502e-49	-1.07781	-1.68411
184005136	chr3:184005136:T:C	3.61732e-49	-8.17673e-10	-1.75005
184005233	chr3:184005233:C:T	3.85739e-50	-1.88087	-2.10751
184005287	chr3:184005287:A:G	1.16673e-47	2.38689	-0.663296
184005673	chr3:184005673:C:A	2.5258e-49	-8.17673e-10	-2.10922
184006428	chr3:184006428:C:T	2.69797e-49	-8.17673e-10	-2.04328
184007113	chr3:184007113:C:T	2.51543e-49	-8.17673e-10	-2.11334
184007186	chr3:184007186:A:C	6.30992e-47	4.81622	-1.40471
184007319	chr3:184007319:C:T	2.68826e-49	-8.17673e-10	-2.04689
184007756	chr3:184007756:G:A	2.5266e-49	-8.17673e-10	-2.10891
184007901	chr3:184007901:A:T	2.48451e-49	-8.17673e-10	-2.12571
184007944	chr3:184007944:C:T	1.33551e-48	-8.17673e-10	-0.443881
184008121	chr3:184008121:G:GT	4.51141e-46	4.78183	0.596758
184008211	chr3:184008211:T:C	2.61492e-46	5.42804	-0.594831
184008430	chr3:184008430:C:T	2.92108e-49	0.105865	-2.06969
184008591	chr3:184008591:A:G	2.15338e-46	5.29796	-0.658946
184008628	chr3:184008628:A:G	1.33162e-48	-8.17673e-10	-0.446803
184008856	chr3:184008856:T:C	1.6629e-46	5.34826	-0.967724
184009057	chr3:184009057:G:T	2.51185e-49	-8.17673e-10	-2.11476
184009235	chr3:184009235:A:G	2.68454e-49	-8.17673e-10	-2.04827
184009456	chr3:184009456:A:G	2.91378e-49	-8.17673e-10	-1.96633
184009639	chr3:184009639:A:G	2.49748e-49	-8.17673e-10	-2.1205
184010082	chr3:184010082:G:A	2.49337e-49	-8.17673e-10	-2.12214
184010483	chr3:184010483:T:C	2.71349e-49	-8.17673e-10	-2.03755
184010860	chr3:184010860:C:T	2.49929e-49	-8.17673e-10	-2.11977
184011323	chr3:184011323:G:A	1.67795e-45	8.2855	-1.59337
184011500	chr3:184011500:C:CA	2.18682e-46	5.3586	-0.704175
184011698	chr3:184011698:A:G	5.78774e-49	-8.17673e-10	-1.28004
184012303	chr3:184012303:T:C	5.83382e-49	-1.27211	-1.73e-09
184012313	chr3:184012313:T:C	6.15122e-49	-8.17673e-10	-1.21913
184012328	chr3:184012328:G:A	2.62987e-49	-8.17673e-10	-2.06885
184012507	chr3:184012507:C:T	1.49072e-45	8.19796	-1.62414
184013107	chr3:184013107:C:T	4.8571e-49	-8.17673e-10	-1.45534
184013412	chr3:184013412:C:T	2.86318e-49	0.103661	-2.08751
184013538	chr3:184013538:G:C	2.82845e-49	-8.17673e-10	-1.99605
184013574	chr3:184013574:C:G	2.22705e-46	5.19321	-0.520556
184013606	chr3:184013606:G:A	3.3238e-49	-8.17673e-10	-1.83467
184013682	chr3:184013682:G:A	1.12532e-49	-1.17803	-1.73969
184013959	chr3:184013959:G:A	2.61978e-49	-8.17673e-10	-2.07269
184014018	chr3:184014018:G:A	4.8582e-49	-8.17673e-10	-1.45511
184014421	chr3:184014421:C:T	4.98372e-49	-8.17673e-10	-1.42961
184014665	chr3:184014665:C:T	2.49682e-49	-8.17673e-10	-2.12076
184014697	chr3:184014697:A:G	1.32869e-48	-8.17673e-10	-0.448999
184014946	chr3:184014946:T:G	6.64354e-49	-1.14214	-1.73e-09
184015253	chr3:184015253:C:T	2.84168e-49	-8.17673e-10	-1.99139
184015346	chr3:184015346:C:T	2.483e-49	-8.17673e-10	-2.12631
184016993	chr3:184016993:G:C	3.6836e-49	-8.17673e-10	-1.73189
184017035	chr3:184017035:T:G	2.63946e-49	-8.17673e-10	-2.06521
184017498	chr3:184017498:C:G	2.10831e-45	4.62636	2.29409
184018063	chr3:184018063:C:G	2.05469e-48	-8.17673e-10	-0.0130688
184018433	chr3:184018433:C:T	3.39674e-49	-8.17673e-10	-1.81296
184018682	chr3:184018682:G:T	5.54388e-50	-2.05981	-1.56586
184019094	chr3:184019094:G:A	7.19861e-44	8.86322	1.58781
184019162	chr3:184019162:T:C	2.57897e-49	-8.17673e-10	-2.08839
184019568	chr3:184019568:A:T	4.64511e-50	-1.99718	-1.80537
184019708	chr3:184019708:T:C	2.49278e-48	-8.17673e-10	0.180204
184019710	chr3:184019710:A:G	6.324e-47	4.96961	-1.55587
184019879	chr3:184019879:C:T	3.65856e-47	4.43326	-1.5668
184020456	chr3:184020456:G:A	2.77968e-49	-8.17673e-10	-2.01345
184020688	chr3:184020688:C:T	8.53692e-50	-1.82379	-1.37017
184020791	chr3:184020791:G:A	3.2046e-47	4.37239	-1.63842
184020838	chr3:184020838:T:A	2.44292e-45	4.62313	2.44462
184021712	chr3:184021712:A:G	3.45578e-49	-8.17673e-10	-1.79573
184021771	chr3:184021771:A:G	5.88571e-50	-1.98775	-1.57809
184022135	chr3:184022135:A:C	4.11306e-49	-1.62161	-1.73e-09
184022337	chr3:184022337:A:T	8.17195e-49	-0.935074	-1.73e-09
184022435	chr3:184022435:A:C	7.55955e-49	-1.95407	0.941102
184022562	chr3:184022562:G:A	1.00691e-43	8.9134	1.87321
184022851	chr3:184022851:C:T	3.37132e-49	-8.17673e-10	-1.82048
184022884	chr3:184022884:A:G	5.479e-48	1.31667	-0.348945
184023453	chr3:184023453:T:C	2.53868e-48	-8.17673e-10	0.19845
184023950	chr3:184023950:C:A	8.92683e-50	-1.76081	-1.3885
184024247	chr3:184024247:G:GA	2.99068e-48	-8.17673e-10	0.362305
184024551	chr3:184024551:A:T	2.4348e-48	-8.17673e-10	0.156669
184024644	chr3:184024644:T:G	2.4852e-49	-8.17673e-10	-2.12543
184024817	chr3:184024817:C:T	2.5877e-48	-8.17673e-10	0.217573
184025206	chr3:184025206:A:G	2.50319e-49	-8.17673e-10	-2.11822
184025390	chr3:184025390:G:A	1.07898e-49	-1.9132	-1.04657
184025567	chr3:184025567:C:T	1.1807e-48	-1.75478	1.18769
184025859	chr3:184025859:A:G	1.79873e-43	9.19951	2.1673
184025990	chr3:184025990:G:A	4.47409e-47	4.73046	-1.66277
184026346	chr3:184026346:G:C	1.84187e-49	-0.52805	-1.89695
184026893	chr3:184026893:C:G	2.58611e-49	-2.08562	-1.73e-09
184027145	chr3:184027145:T:G	2.49425e-49	-8.17673e-10	-2.12179
184027348	chr3:184027348:A:G	5.66324e-49	-0.0248215	-1.27696
184027849	chr3:184027849:C:A	7.38555e-50	-1.96412	-1.37472
184028256	chr3:184028256:A:G	1.44283e-43	9.2366	1.90973
184028283	chr3:184028283:A:G	2.60632e-49	-8.17673e-10	-2.07784
184028450	chr3:184028450:C:T	2.48857e-49	-8.17673e-10	-2.12407
184028574	chr3:184028574:T:C	7.23503e-50	-1.85835	-1.50108
184028867	chr3:184028867:C:G	2.48833e-49	-8.17673e-10	-2.12417
184028974	chr3:184028974:C:T	3.27897e-49	-8.17673e-10	-1.84825
184029007	chr3:184029007:A:G	3.21584e-49	-8.17673e-10	-1.86769
184029193	chr3:184029193:G:A	1.27811e-49	-1.77591	-1.01449
184029212	chr3:184029212:T:C	9.1609e-50	-1.88625	-1.23717
184029246	chr3:184029246:G:A	3.29381e-49	-8.17673e-10	-1.84374
184029478	chr3:184029478:G:A	1.19596e-48	0.674482	-1.22873
184029582	chr3:184029582:A:T	5.40833e-49	-8.17673e-10	-1.34784
184030145	chr3:184030145:C:T	2.37011e-48	-8.17673e-10	0.12974
184030283	chr3:184030283:A:T	3.64204e-49	-8.17673e-10	-1.74324
184030599	chr3:184030599:T:G	2.73132e-49	-8.17673e-10	-2.031
184030903	chr3:184030903:A:G	1.54704e-44	9.80752	-0.894037
184031125	chr3:184031125:T:C	4.10643e-44	9.10366	0.786034
184031813	chr3:184031813:T:A	2.57917e-49	-8.17673e-10	-2.08832
184031943	chr3:184031943:T:C	5.61271e-47	4.49497	-1.20054
184032149	chr3:184032149:G:A	3.41876e-47	4.05039	-1.25173
184032217	chr3:184032217:T:C	4.06614e-47	4.23361	-1.26152
184032817	chr3:184032817:CCT:C	2.50907e-49	-8.17673e-10	-2.11587
184033535	chr3:184033535:G:A	2.56507e-49	-8.17673e-10	-2.09379
184034239	chr3:184034239:T:C	1.42368e-46	5.05851	-0.833296
184034260	chr3:184034260:T:C	3.33658e-49	-1.83084	-1.73e-09
184034471	chr3:184034471:G:T	1.97432e-49	-2.35556	-1.73e-09
184034513	chr3:184034513:C:A	4.10481e-46	7.12903	-1.8449
184034547	chr3:184034547:T:A	2.06115e-45	7.05807	-0.160245
184034565	chr3:184034565:G:A	2.2594e-45	7.24736	-0.257702
184034806	chr3:184034806:C:T	3.74487e-49	-8.17673e-10	-1.71539
184034985	chr3:184034985:G:A	3.56529e-50	-2.54566	-1.52146
184035394	chr3:184035394:G:C	1.63299e-49	-2.54537	-1.73e-09
184035549	chr3:184035549:C:T	2.63643e-46	4.66786	0.17354
184035565	chr3:184035565:A:G	4.0865e-46	5.10658	0.173085
184035698	chr3:184035698:T:C	2.59605e-49	-8.17673e-10	-2.08179
184035858	chr3:184035858:A:C	3.32778e-49	-1.83347	-1.73e-09
184036045	chr3:184036045:A:G	2.62105e-49	-8.17673e-10	-2.07221
184036241	chr3:184036241:T:C	1.47745e-47	4.03007	-2.07036
184036257	chr3:184036257:C:A	1.49906e-47	4.03184	-2.05761
184036318	chr3:184036318:G:A	2.62306e-49	-8.17673e-10	-2.07144
184036490	chr3:184036490:C:G	3.09723e-50	-2.54057	-1.66729
184036512	chr3:184036512:G:A	8.89917e-49	-8.17673e-10	-0.849823
184036980	chr3:184036980:G:A	5.46608e-48	0.965367	-1.73e-09
184037070	chr3:184037070:G:A	2.56633e-49	-8.17673e-10	-2.09331
184038176	chr3:184038176:C:T	1.63655e-49	-2.54319	-1.73e-09
184038412	chr3:184038412:T:C	2.52733e-49	-8.17673e-10	-2.10862
184038603	chr3:184038603:C:G	8.49955e-50	-1.09227	-2.10608
184038638	chr3:184038638:T:C	6.29706e-48	1.54771	-0.440821
184038653	chr3:184038653:C:T	9.07604e-50	-1.05601	-2.07672
184038849	chr3:184038849:C:T	8.08971e-50	-1.13945	-2.10832
184038904	chr3:184038904:C:A	4.35925e-49	-8.17673e-10	-1.56348
184038914	chr3:184038914:G:A	3.94252e-48	1.45292	-0.814293
184038954	chr3:184038954:C:T	2.22028e-48	1.92488	-1.86045
184038992	chr3:184038992:A:C	2.75691e-46	4.47052	0.41556
184039020	chr3:184039020:G:A	5.1109e-48	1.13678	-0.238603
184039025	chr3:184039025:C:T	2.39966e-49	-2.53296	0.372507
184039073	chr3:184039073:G:A	3.58056e-49	-8.17673e-10	-1.76026
184039109	chr3:184039109:A:G	7.03088e-48	3.25055	-2.03344
184039487	chr3:184039487:C:T	4.53656e-50	-1.91304	-1.91316
184039634	chr3:184039634:T:G	8.34339e-50	-2.52242	-0.69448
184039838	chr3:184039838:G:A	1.26458e-49	-0.918374	-1.88267
184040038	chr3:184040038:A:C	1.73268e-49	-2.48611	-1.73e-09
184040089	chr3:184040089:C:G	2.51571e-49	-8.17673e-10	-2.11323
184040314	chr3:184040314:C:T	9.43226e-49	-8.17673e-10	-0.791646
184040360	chr3:184040360:G:A	4.49551e-49	-8.17673e-10	-1.5327
184040459	chr3:184040459:C:T	3.1491e-49	-8.17673e-10	-1.88866
184040773	chr3:184040773:C:T	3.13846e-48	-8.17673e-10	0.410537
184040830	chr3:184040830:C:T	2.79524e-49	-8.17673e-10	-2.00786
184040867	chr3:184040867:A:C	3.56322e-50	-2.18927	-1.87844
184040897	chr3:184040897:A:G	1.72913e-49	-2.48816	-1.73e-09
184041162	chr3:184041162:T:A	5.64069e-46	5.23485	0.367126
184041778	chr3:184041778:T:C	2.52213e-50	-2.49522	-1.91804
184042103	chr3:184042103:A:G	2.45643e-47	4.58595	-2.11785
184042813	chr3:184042813:T:G	3.40045e-50	-2.54567	-1.56879
184042886	chr3:184042886:G:T	6.0558e-49	-8.17673e-10	-1.23476
184043006	chr3:184043006:C:T	2.34941e-48	-8.17673e-10	0.120969
184043037	chr3:184043037:C:T	4.22836e-47	5.13288	-2.12167
184043337	chr3:184043337:C:T	2.47795e-50	-2.50714	-1.9238
184043354	chr3:184043354:T:C	4.54448e-50	-2.3306	-1.49385
184043427	chr3:184043427:G:A	4.60155e-47	4.69063	-1.59485
184043565	chr3:184043565:G:A	6.651e-49	-8.17673e-10	-1.14101
184043876	chr3:184043876:G:C	1.87173e-47	3.41318	-1.21693
184044337	chr3:184044337:T:C	6.16833e-50	-2.54216	-0.976778
184044606	chr3:184044606:G:T	4.77993e-47	5.25667	-2.12285
184044668	chr3:184044668:C:T	2.44721e-49	-2.53596	0.395124
184044699	chr3:184044699:G:A	3.08164e-49	-2.53609	0.625773
184044717	chr3:184044717:C:A	3.73825e-50	-1.90843	-2.11132
184044789	chr3:184044789:T:C	1.2941e-47	2.92141	-1.0942
184044856	chr3:184044856:G:A	3.2462e-49	-1.8583	-1.73e-09
184045067	chr3:184045067:G:A	2.91306e-49	-8.17673e-10	-1.96658
184045882	chr3:184045882:G:A	5.30479e-48	2.93872	-2.0033
184046392	chr3:184046392:G:A	4.08642e-50	-2.41048	-1.52021
184046876	chr3:184046876:G:A	4.58775e-48	2.80378	-2.01358
184046899	chr3:184046899:A:G	1.74151e-48	-8.17673e-10	-0.178443
184047091	chr3:184047091:C:T	2.52564e-49	-8.17673e-10	-2.10928
184047278	chr3:184047278:T:C	1.52776e-47	3.27373	-1.28054
184047738	chr3:184047738:TGAGCTCAG:T	2.33343e-50	-2.4207	-2.07033
184047764	chr3:184047764:G:A	7.13136e-49	-1.07128	-1.73e-09
184047807	chr3:184047807:T:C	3.13329e-50	-2.52698	-1.6693
184048186	chr3:184048186:C:T	2.70628e-48	-8.17673e-10	0.262378
184048279	chr3:184048279:T:A	8.72026e-49	-8.17673e-10	-0.870132
184048443	chr3:184048443:A:C	2.59337e-50	-2.52439	-1.86101
184048913	chr3:184048913:T:C	5.11718e-50	-2.43959	-1.26617
184049175	chr3:184049175:A:G	2.60436e-50	-2.52928	-1.8519
184050091	chr3:184050091:T:C	1.54183e-46	5.20524	-0.900301
184050150	chr3:184050150:A:G	3.53546e-50	-2.52807	-1.54745
184050352	chr3:184050352:T:C	3.99664e-49	-8.17673e-10	-1.65033
184050547	chr3:184050547:G:C	2.78836e-50	-2.54402	-1.76889
184050764	chr3:184050764:C:T	3.21279e-49	-8.17673e-10	-1.86864
184051094	chr3:184051094:G:A	3.29775e-49	-8.17673e-10	-1.84254
184051130	chr3:184051130:C:A	3.33378e-49	-8.17673e-10	-1.83167
184051136	chr3:184051136:A:G	3.46242e-48	2.39564	-1.88687
184051245	chr3:184051245:G:A	3.62832e-49	-8.17673e-10	-1.74701
184051278	chr3:184051278:T:C	3.57957e-49	-8.17673e-10	-1.76054
184051322	chr3:184051322:A:AG	3.10371e-50	-2.5262	-1.67957
184051334	chr3:184051334:A:G	2.50964e-49	-8.17673e-10	-2.11564
184051824	chr3:184051824:C:T	2.65645e-49	-8.17673e-10	-2.05879
184051895	chr3:184051895:T:C	2.05615e-50	-2.49363	-2.1239
184052218	chr3:184052218:G:C	2.45574e-50	-2.48827	-1.95167
184052454	chr3:184052454:A:G	8.49366e-50	-2.38828	-0.810763
184053598	chr3:184053598:T:C	2.55714e-49	-8.17673e-10	-2.09689
184053720	chr3:184053720:A:G	4.30481e-49	-8.17673e-10	-1.57605
184054198	chr3:184054198:C:T	2.33734e-49	-1.44489	-0.74188
184054540	chr3:184054540:C:T	2.48307e-49	-8.17673e-10	-2.12628
184054726	chr3:184054726:G:A	4.50337e-49	-8.17673e-10	-1.53096
184055010	chr3:184055010:CA:C	7.94633e-50	-1.79618	-1.46947
184055033	chr3:184055033:G:A	1.7766e-49	-1.78698	-0.674097
184055408	chr3:184055408:G:A	2.54679e-49	-8.17673e-10	-2.10095
184055462	chr3:184055462:C:T	2.84436e-50	-2.53542	-1.7576
184055588	chr3:184055588:C:T	2.3209e-50	-2.42965	-2.06676
184055606	chr3:184055606:C:T	3.63197e-49	-8.17673e-10	-1.74601
184055607	chr3:184055607:G:A	8.91045e-49	-8.17673e-10	-0.848556
184055701	chr3:184055701:C:T	1.76857e-49	-2.46561	-1.73e-09
184055983	chr3:184055983:C:T	6.21167e-50	-1.46285	-2.04909
184056485	chr3:184056485:G:A	5.34097e-50	-1.53888	-2.12407
184056554	chr3:184056554:C:T	2.41672e-50	-2.3758	-2.08016
184056965	chr3:184056965:C:T	2.08813e-49	-2.29951	-1.73e-09
184057084	chr3:184057084:G:GA	4.03775e-50	-1.86377	-2.0789
184057500	chr3:184057500:C:T	3.50153e-49	-8.17673e-10	-1.78258
184057517	chr3:184057517:G:A	3.76097e-49	-8.17673e-10	-1.7111
184057562	chr3:184057562:A:G	2.5771e-49	-8.17673e-10	-2.08911
184058045	chr3:184058045:A:G	2.73934e-49	-1.08914	-0.93892
184058202	chr3:184058202:A:G	2.85485e-49	-1.98676	-1.73e-09
184058234	chr3:184058234:A:G	3.68249e-49	-8.17673e-10	-1.73219
184058257	chr3:184058257:C:A	3.53533e-49	-8.17673e-10	-1.77297
184058310	chr3:184058310:T:C	4.08712e-50	-1.81328	-2.11724
184058681	chr3:184058681:C:T	7.7445e-50	-1.76912	-1.52227
184058800	chr3:184058800:T:C	3.52339e-49	-8.17673e-10	-1.77636
184058802	chr3:184058802:T:A	9.45587e-50	-1.74545	-1.34628
184058973	chr3:184058973:A:C	2.28274e-50	-2.53639	-1.9766
184059103	chr3:184059103:A:G	3.40323e-50	-2.01224	-2.1014
184059422	chr3:184059422:C:T	2.24605e-50	-2.53516	-1.99403
184059921	chr3:184059921:C:T	1.55545e-48	-8.17673e-10	-0.291431
184059998	chr3:184059998:CA:C	2.41957e-48	-8.17673e-10	0.150393
184060131	chr3:184060131:G:A	8.47252e-50	-2.1703	-1.03124
184060162	chr3:184060162:C:T	1.63802e-49	-2.54229	-1.73e-09
184060216	chr3:184060216:G:T	1.55545e-48	-8.17673e-10	-0.291431
184060329	chr3:184060329:G:A	4.86181e-49	-8.17673e-10	-1.45437
184060510	chr3:184060510:G:A	4.48217e-50	-1.97941	-1.85885
184060523	chr3:184060523:A:G	4.43215e-49	-8.17673e-10	-1.5469
184060702	chr3:184060702:T:C	2.14114e-50	-2.45457	-2.12245
184060945	chr3:184060945:G:A	3.47589e-49	-8.17673e-10	-1.78993
184061341	chr3:184061341:C:T	9.17889e-49	-8.17673e-10	-0.818874
184061449	chr3:184061449:A:G	3.62623e-49	-8.17673e-10	-1.74759
184061454	chr3:184061454:G:A	5.12735e-50	-1.92504	-1.77874
184061485	chr3:184061485:C:G	2.58488e-49	-8.17673e-10	-2.0861
184061864	chr3:184061864:C:T	3.7887e-49	-8.17673e-10	-1.70376
184061902	chr3:184061902:T:C	4.03124e-49	-8.17673e-10	-1.64171
184062277	chr3:184062277:G:A	2.2285e-50	-2.42284	-2.1142
184062345	chr3:184062345:G:GTACA	4.39575e-49	-8.17673e-10	-1.55514
184062934	chr3:184062934:G:A	2.93471e-49	-8.17673e-10	-1.95917
184062938	chr3:184062938:A:G	3.39329e-49	-8.17673e-10	-1.81398
184063085	chr3:184063085:G:A	2.07766e-49	-2.30454	-1.73e-09
184063202	chr3:184063202:A:T	4.05215e-49	-8.17673e-10	-1.63653
184063782	chr3:184063782:G:A	2.06755e-48	-8.17673e-10	-0.00683167
184064235	chr3:184064235:C:CAAA	8.7724e-49	-0.86417	-1.73e-09
184064309	chr3:184064309:A:G	2.5047e-49	-8.17673e-10	-2.11761
184064857	chr3:184064857:C:T	5.46635e-49	-1.33717	-1.73e-09
184065065	chr3:184065065:C:T	3.90979e-50	-1.84884	-2.12604
184065131	chr3:184065131:C:T	3.30484e-49	-8.17673e-10	-1.84039
184065180	chr3:184065180:T:A	5.60148e-50	-1.64933	-1.966
184065233	chr3:184065233:A:C	4.04953e-49	-8.17673e-10	-1.63718
184065565	chr3:184065565:A:G	4.43058e-50	-1.72928	-2.12056
184065578	chr3:184065578:G:A	2.49298e-49	-2.1223	-1.73e-09
184065728	chr3:184065728:A:C	3.85372e-50	-1.86314	-2.12618
184065785	chr3:184065785:T:C	4.1699e-49	-8.17673e-10	-1.60789
184066160	chr3:184066160:A:T	2.94068e-49	-8.17673e-10	-1.95714
184066355	chr3:184066355:A:G	6.26273e-49	-1.20116	-1.73e-09
184066691	chr3:184066691:G:T	2.71863e-49	-8.17673e-10	-2.03565
184066866	chr3:184066866:G:A	5.78707e-50	-1.73586	-1.84688
184066955	chr3:184066955:T:C	9.45878e-50	-2.15616	-0.93526
184067665	chr3:184067665:C:T	4.95711e-49	-1.43496	-1.73e-09
184067748	chr3:184067748:C:G	3.19884e-49	-8.17673e-10	-1.87299
184067839	chr3:184067839:G:A	2.81555e-49	-8.17673e-10	-2.00062
184067863	chr3:184067863:C:T	6.12281e-49	-8.17673e-10	-1.22376
184068317	chr3:184068317:T:C	3.44032e-50	-2.16962	-1.93318
184068641	chr3:184068641:G:C	4.92126e-50	-1.61954	-2.12526
184068749	chr3:184068749:C:T	1.53828e-49	-0.721466	-1.88365
184069091	chr3:184069091:T:A	6.89022e-49	-8.17673e-10	-1.10568
184069509	chr3:184069509:AC:A	2.76962e-50	-2.19684	-2.12281
184069588	chr3:184069588:A:G	4.84417e-50	-1.63607	-2.12452
184069747	chr3:184069747:C:G	1.4687e-48	-8.17673e-10	-0.348818
184069842	chr3:184069842:G:A	2.90168e-49	-8.17673e-10	-1.97049
184070000	chr3:184070000:T:C	2.83133e-49	-8.17673e-10	-1.99503
184070003	chr3:184070003:C:T	2.80107e-50	-2.18587	-2.12249
184070130	chr3:184070130:T:C	3.53278e-50	-1.96726	-2.10902
184070338	chr3:184070338:A:G	2.77267e-49	-8.17673e-10	-2.01597
184070378	chr3:184070378:T:C	2.6696e-49	-8.17673e-10	-2.05385
184070419	chr3:184070419:T:C	3.27431e-50	-2.03354	-2.11872
184070834	chr3:184070834:G:A	2.97036e-50	-2.1439	-2.10578
184071067	chr3:184071067:A:G	4.63651e-50	-1.68799	-2.11641
184071114	chr3:184071114:A:G	8.25758e-50	-1.37365	-1.85359
184071185	chr3:184071185:A:T	5.98073e-49	-1.24724	-1.73e-09
184071620	chr3:184071620:T:C	4.48684e-50	-1.71221	-2.12501
184072574	chr3:184072574:A:G	3.12414e-49	-8.17673e-10	-1.89662
184072629	chr3:184072629:C:T	2.08816e-50	-2.48967	-2.11241
184072726	chr3:184072726:G:A	4.548e-50	-1.69805	-2.12563
184073168	chr3:184073168:T:C	5.02308e-49	-8.17673e-10	-1.42174
184073289	chr3:184073289:C:T	4.03239e-50	-1.81772	-2.12629
184073818	chr3:184073818:G:A	5.08346e-49	-8.17673e-10	-1.40979
184074015	chr3:184074015:G:A	5.49176e-49	-8.17673e-10	-1.33253
184074102	chr3:184074102:A:G	3.86377e-49	-8.17673e-10	-1.68414
184074214	chr3:184074214:C:T	1.43719e-48	-8.17673e-10	-0.370504
184074245	chr3:184074245:T:G	5.614e-49	-8.17673e-10	-1.31052
184074801	chr3:184074801:A:G	2.56262e-49	-8.17673e-10	-2.09475
184074928	chr3:184074928:G:A	2.17034e-50	-2.4372	-2.12629
184075118	chr3:184075118:T:C	4.71158e-50	-2.33648	-1.45186
184075186	chr3:184075186:C:T	2.71685e-49	-8.17673e-10	-2.03631
184075220	chr3:184075220:T:C	1.86147e-49	-2.41441	-1.73e-09
184075666	chr3:184075666:T:A	4.41837e-50	-1.73618	-2.11641
184075688	chr3:184075688:C:A	6.94432e-49	-8.17673e-10	-1.09786
184075711	chr3:184075711:C:T	2.18346e-50	-2.43183	-2.12562
184075771	chr3:184075771:T:C	2.50093e-49	-8.17673e-10	-2.11912
184076135	chr3:184076135:C:T	3.57446e-49	-8.17673e-10	-1.76197
184076213	chr3:184076213:A:T	2.62105e-49	-2.0722	-1.73e-09
184076318	chr3:184076318:A:G	7.63563e-49	-8.17673e-10	-1.00296
184076347	chr3:184076347:G:A	8.45766e-49	-8.17673e-10	-0.900709
184076355	chr3:184076355:A:G	4.40067e-49	-8.17673e-10	-1.55402
184076456	chr3:184076456:C:T	2.88601e-49	-8.17673e-10	-1.9759
184076638	chr3:184076638:C:T	3.16884e-49	-8.17673e-10	-1.88241
184076648	chr3:184076648:A:G	2.94198e-50	-2.13372	-2.12556
184076687	chr3:184076687:A:G	7.62846e-49	-8.17673e-10	-1.0039
184076745	chr3:184076745:G:A	4.1908e-50	-2.48764	-1.41783
184076815	chr3:184076815:G:A	2.48948e-49	-8.17673e-10	-2.12371
184077346	chr3:184077346:C:T	1.95819e-49	-2.36376	-1.73e-09
184077994	chr3:184077994:C:T	5.82951e-49	-8.17673e-10	-1.27285
184078293	chr3:184078293:G:A	5.64575e-50	-2.47382	-1.13364
184078524	chr3:184078524:G:A	2.84943e-49	-8.17673e-10	-1.98866
184078600	chr3:184078600:A:G	2.96981e-50	-2.15155	-2.09832
184078683	chr3:184078683:T:C	3.50676e-49	-8.17673e-10	-1.78109
184079199	chr3:184079199:C:T	1.83712e-49	-2.42758	-1.73e-09
184079238	chr3:184079238:AC:A	3.09957e-49	-8.17673e-10	-1.90452
184079267	chr3:184079267:G:A	5.11938e-50	-2.50696	-1.19838
184079275	chr3:184079275:G:C	2.247e-50	-2.40481	-2.12396
184079286	chr3:184079286:C:T	5.90142e-49	-8.17673e-10	-1.26059
184079598	chr3:184079598:G:A	3.92303e-48	0.633669	-1.73e-09
184079667	chr3:184079667:A:G	2.38023e-50	-2.34859	-2.12258
184079738	chr3:184079738:AGG:A	2.60832e-49	-8.17673e-10	-2.07708
184079903	chr3:184079903:T:A	1.55048e-48	-8.17673e-10	-0.294633
184079976	chr3:184079976:G:A	2.7745e-49	-8.17673e-10	-2.01531
184080716	chr3:184080716:G:A	2.65841e-49	-8.17673e-10	-2.05805
184080844	chr3:184080844:A:G	3.9437e-49	-1.66366	-1.73e-09
184081019	chr3:184081019:A:G	2.66146e-50	-2.54453	-1.81496
184081238	chr3:184081238:A:C	1.05935e-48	-8.17673e-10	-0.675542
184081504	chr3:184081504:G:A	3.55013e-49	-8.17673e-10	-1.7688
184081584	chr3:184081584:C:T	5.4979e-49	-8.17673e-10	-1.33142
184081683	chr3:184081683:C:T	2.61237e-49	-8.17673e-10	-2.07552
184081779	chr3:184081779:G:A	4.34793e-49	-8.17673e-10	-1.56608
184082573	chr3:184082573:C:T	4.15238e-49	-8.17673e-10	-1.6121
184082675	chr3:184082675:G:A	2.70659e-50	-2.51993	-1.82275
184082763	chr3:184082763:A:C	2.29252e-50	-2.50539	-2.00333
184082772	chr3:184082772:A:G	2.08455e-50	-2.48252	-2.12129
184082853	chr3:184082853:C:T	5.14747e-49	-8.17673e-10	-1.39728
184082965	chr3:184082965:C:A	5.6585e-49	-8.17673e-10	-1.30262
184083000	chr3:184083000:G:A	2.52752e-49	-8.17673e-10	-2.10854
184083007	chr3:184083007:G:A	3.42337e-49	-8.17673e-10	-1.80515
184083080	chr3:184083080:C:T	3.74471e-50	-2.49626	-1.52176
184083137	chr3:184083137:A:G	2.00298e-50	-2.53416	-2.10957
184083151	chr3:184083151:C:T	6.58509e-49	-8.17673e-10	-1.15097
184083382	chr3:184083382:T:G	5.50219e-49	-1.33064	-1.73e-09
184083460	chr3:184083460:A:G	2.7437e-50	-2.54177	-1.78729
184083485	chr3:184083485:G:A	2.48405e-49	-8.17673e-10	-2.12589
184083545	chr3:184083545:G:A	2.67517e-49	-8.17673e-10	-2.05177
184083769	chr3:184083769:T:C	1.95131e-50	-2.5438	-2.12606
184083921	chr3:184083921:C:T	2.28573e-50	-2.4382	-2.07349
184084195	chr3:184084195:G:A	4.74562e-48	-8.17673e-10	0.824026
184084212	chr3:184084212:T:C	7.84744e-49	-8.17673e-10	-0.975594
184084281	chr3:184084281:C:T	3.67085e-49	-8.17673e-10	-1.73536
184084309	chr3:184084309:T:C	2.16909e-50	-2.51382	-2.05024
184084390	chr3:184084390:T:C	3.50525e-49	-8.17673e-10	-1.78152
184084653	chr3:184084653:G:A	7.46536e-49	-8.17673e-10	-1.02551
184084809	chr3:184084809:G:A	3.552e-50	-2.54567	-1.52518
184085109	chr3:184085109:T:C	2.53165e-49	-8.17673e-10	-2.10691
184085317	chr3:184085317:C:T	2.5098e-49	-8.17673e-10	-2.11558
184085510	chr3:184085510:T:C	3.20785e-50	-2.5384	-1.63436
184086030	chr3:184086030:G:A	3.81368e-49	-8.17673e-10	-1.69719
184086327	chr3:184086327:T:G	4.91863e-49	-8.17673e-10	-1.44275
184086461	chr3:184086461:T:C	2.57349e-49	-8.17673e-10	-2.09052
184086470	chr3:184086470:C:T	2.73903e-49	-8.17673e-10	-2.02818
184086511	chr3:184086511:A:G	2.29463e-50	-2.54391	-1.96388
184086800	chr3:184086800:G:A	2.28677e-49	-2.20864	-1.73e-09
184087010	chr3:184087010:A:G	2.74969e-49	-8.17673e-10	-2.02429
184087089	chr3:184087089:T:C	2.63767e-49	-8.17673e-10	-2.06589
184087099	chr3:184087099:T:C	8.49702e-49	-8.17673e-10	-0.896066
184087130	chr3:184087130:C:G	4.6355e-49	-8.17673e-10	-1.50204
184087412	chr3:184087412:T:G	3.25581e-49	-8.17673e-10	-1.85534
184087535	chr3:184087535:G:T	9.06849e-49	-8.17673e-10	-0.830976
184088267	chr3:184088267:T:C	2.67954e-49	-8.17673e-10	-2.05014
184088903	chr3:184088903:T:C	5.04386e-49	-8.17673e-10	-1.41761
184088968	chr3:184088968:A:C	3.45649e-49	-8.17673e-10	-1.79553
184089110	chr3:184089110:CTTTTGGGCTGGGCGCAG:C	4.56804e-49	-8.17673e-10	-1.5167
184089404	chr3:184089404:A:C	1.39023e-48	-8.17673e-10	-0.403723
184089587	chr3:184089587:A:G	2.56575e-49	-8.17673e-10	-2.09353
184089847	chr3:184089847:TA:T	2.21273e-50	-2.43202	-2.11212
184090272	chr3:184090272:A:G	2.24048e-50	-2.54479	-1.98689
184090558	chr3:184090558:C:T	1.63248e-49	-2.54568	-1.73e-09
184091098	chr3:184091098:C:T	2.48424e-49	-8.17673e-10	-2.12581
184091330	chr3:184091330:A:C	2.51925e-49	-8.17673e-10	-2.11182
184091632	chr3:184091632:A:T	8.15777e-47	3.66836	-1.73e-09
184091778	chr3:184091778:C:A	5.38555e-47	3.25311	-1.73e-09
184092198	chr3:184092198:C:T	2.2258e-50	-2.53063	-2.00762
184092975	chr3:184092975:A:T	4.93215e-49	-8.17673e-10	-1.44001
184093144	chr3:184093144:C:T	4.87897e-49	-8.17673e-10	-1.45085
184093420	chr3:184093420:A:G	3.54828e-49	-8.17673e-10	-1.76932
184093440	chr3:184093440:C:CA	2.35318e-50	-2.54501	-1.93759
184093602	chr3:184093602:T:C	4.71822e-49	-8.17673e-10	-1.48435
184093800	chr3:184093800:C:T	2.48781e-49	-8.17673e-10	-2.12438
184093826	chr3:184093826:G:A	3.87545e-50	-2.54564	-1.43807
184094007	chr3:184094007:G:A	9.49041e-49	-0.7855	-1.73e-09
184094124	chr3:184094124:G:A	2.72605e-49	-8.17673e-10	-2.03293
184094144	chr3:184094144:A:G	3.55216e-50	-2.54564	-1.52517
184094228	chr3:184094228:T:G	2.16142e-50	-2.54146	-2.02614
184094330	chr3:184094330:T:C	5.12292e-50	-2.49365	-1.21099
184094445	chr3:184094445:G:A	3.3379e-49	-1.83044	-1.73e-09
184094549	chr3:184094549:G:A	2.63031e-50	-2.47663	-1.89464
184094706	chr3:184094706:C:A	2.26312e-50	-2.41126	-2.11036
184094791	chr3:184094791:T:C	3.06721e-50	-2.54476	-1.67283
184094977	chr3:184094977:A:G	2.50555e-49	-8.17673e-10	-2.11727
184095276	chr3:184095276:G:T	8.18913e-49	-8.17673e-10	-0.932973
184095715	chr3:184095715:T:G	1.78274e-49	-2.45763	-1.73e-09
184095778	chr3:184095778:C:T	2.98592e-49	-8.17673e-10	-1.94187
184095843	chr3:184095843:G:A	2.69578e-49	-8.17673e-10	-2.04409
184095910	chr3:184095910:A:G	2.30229e-49	-2.50671	0.304835
184096056	chr3:184096056:T:C	2.21084e-50	-2.54562	-1.99938
184096410	chr3:184096410:T:C	3.07813e-49	-8.17673e-10	-1.91146
184096841	chr3:184096841:G:A	2.98225e-49	-8.17673e-10	-1.9431
184097063	chr3:184097063:A:G	1.20282e-49	-2.52978	-0.321327
184097546	chr3:184097546:T:C	4.004e-48	-8.17673e-10	0.654099
184097651	chr3:184097651:A:G	2.34898e-49	-2.50489	0.32309
184097760	chr3:184097760:T:C	3.08024e-50	-2.53502	-1.67834
184097784	chr3:184097784:G:A	3.76604e-49	-8.17673e-10	-1.70976
184097902	chr3:184097902:G:A	2.52696e-49	-8.17673e-10	-2.10876
184098418	chr3:184098418:A:C	7.08843e-49	-8.17673e-10	-1.07732
184098887	chr3:184098887:T:C	1.37982e-48	-8.17673e-10	-0.41124
184099243	chr3:184099243:A:T	3.19782e-49	-8.17673e-10	-1.87331
184099587	chr3:184099587:G:A	1.54459e-48	-8.17673e-10	-0.298439
184099766	chr3:184099766:T:C	2.73778e-47	-1.44562	4.02216
184099901	chr3:184099901:G:C	2.87567e-49	-2.47803	0.498534
184099911	chr3:184099911:C:T	8.71408e-49	-8.17673e-10	-0.870841
184099939	chr3:184099939:A:T	6.72109e-50	-1.6251	-1.80801
184100184	chr3:184100184:A:G	2.28827e-49	-0.0817956	-2.12619
184100433	chr3:184100433:AG:A	1.19279e-49	-0.881332	-1.97816
184100628	chr3:184100628:G:A	3.6429e-50	-2.29304	-1.75255
184100662	chr3:184100662:A:G	2.68575e-49	-8.17673e-10	-2.04782
184100723	chr3:184100723:A:G	8.28252e-48	3.13961	-1.75866
184100766	chr3:184100766:G:T	4.50079e-49	-8.17673e-10	-1.53153
184100824	chr3:184100824:A:G	4.05677e-49	-8.17673e-10	-1.63539
184100969	chr3:184100969:A:G	2.6301e-50	-2.2597	-2.11165
184101069	chr3:184101069:A:G	3.42706e-49	0.313914	-2.11799
184101134	chr3:184101134:G:A	4.19833e-49	-8.17673e-10	-1.60109
184101367	chr3:184101367:T:C	3.1398e-47	4.6636	-1.95006
184101687	chr3:184101687:T:A	8.13525e-49	-0.814529	-0.125045
184101934	chr3:184101934:G:A	1.32524e-49	-1.29746	-1.45672
184102178	chr3:184102178:G:C	3.02387e-46	7.01189	-2.03337
184102254	chr3:184102254:G:A	9.87745e-49	-8.17673e-10	-0.745527
184102907	chr3:184102907:A:G	5.96181e-47	5.4754	-2.12064
184103358	chr3:184103358:G:A	6.03458e-49	-1.23827	-1.73e-09
184103368	chr3:184103368:G:A	1.49092e-49	-1.11999	-1.51639
184103723	chr3:184103723:A:G	1.92605e-47	4.25531	-2.03045
184103754	chr3:184103754:G:A	3.46642e-47	4.81193	-1.99942
184103906	chr3:184103906:C:T	5.701e-47	5.43633	-2.1263
184104021	chr3:184104021:T:C	2.97654e-49	-8.17673e-10	-1.94502
184104064	chr3:184104064:A:G	3.4861e-49	-8.17673e-10	-1.787
184104357	chr3:184104357:C:T	4.66956e-49	-8.17673e-10	-1.49472
184104379	chr3:184104379:C:T	3.65197e-49	-8.17673e-10	-1.74051
184104578	chr3:184104578:T:G	2.73494e-47	4.67893	-2.10343
184104910	chr3:184104910:C:T	3.5818e-49	-8.17673e-10	-1.75992
184105271	chr3:184105271:C:G	6.6935e-49	-8.17673e-10	-1.13464
184105587	chr3:184105587:C:G	4.49838e-49	-1.53206	-1.73e-09
184105896	chr3:184105896:G:A	7.67028e-49	-8.17673e-10	-0.998428
184106595	chr3:184106595:T:G	3.2089e-48	-8.17673e-10	0.432733
184106610	chr3:184106610:G:A	2.49207e-49	-8.17673e-10	-2.12267
184106769	chr3:184106769:G:A	1.31829e-48	-0.456863	-1.73e-09
184107391	chr3:184107391:C:T	1.63572e-49	-2.5437	-1.73e-09
184108507	chr3:184108507:G:A	2.66749e-49	-8.17673e-10	-2.05464
184108852	chr3:184108852:C:T	1.69088e-49	-2.51053	-1.73e-09
184109099	chr3:184109099:G:T	6.906e-47	5.6132	-2.11142
184109405	chr3:184109405:A:G	3.03769e-49	-8.17673e-10	-1.92468
184109430	chr3:184109430:T:TTCTG	5.20936e-47	5.12256	-1.90272
184109441	chr3:184109441:A:T	7.61117e-49	-8.17673e-10	-1.00616
184109553	chr3:184109553:A:G	5.04099e-47	5.10201	-1.91502
184109628	chr3:184109628:A:G	3.09047e-49	-8.17673e-10	-1.90746
184109837	chr3:184109837:A:G	8.91754e-49	-8.17673e-10	-0.847761
184109864	chr3:184109864:G:A	2.59489e-49	-8.17673e-10	-2.08224
184109871	chr3:184109871:G:A	3.74318e-49	-8.17673e-10	-1.71584
184110394	chr3:184110394:T:G	2.86462e-49	-8.17673e-10	-1.98334
184111134	chr3:184111134:C:T	9.30767e-48	2.07658	-0.578932
184111268	chr3:184111268:T:G	2.6855e-47	-8.17673e-10	2.55726
184111405	chr3:184111405:T:A	2.66569e-49	-8.17673e-10	-2.05532
184111683	chr3:184111683:C:T	2.6498e-49	-8.17673e-10	-2.0613
184111945	chr3:184111945:C:A	1.39038e-49	-0.783933	-1.92227
184112270	chr3:184112270:T:C	2.51139e-49	-8.17673e-10	-2.11494
184112455	chr3:184112455:C:T	6.98788e-46	4.37825	1.4379
184112535	chr3:184112535:G:A	2.48988e-49	-8.17673e-10	-2.12354
184112594	chr3:184112594:G:A	2.62994e-49	-8.17673e-10	-2.06882
184112605	chr3:184112605:G:A	1.37464e-49	-0.821447	-1.89614
184112686	chr3:184112686:G:A	2.52656e-49	-8.17673e-10	-2.10892
184112746	chr3:184112746:A:T	2.53292e-49	-8.17673e-10	-2.10641
184113249	chr3:184113249:G:A	1.10945e-49	-1.06615	-1.86577
184113330	chr3:184113330:C:G	2.49538e-49	-8.17673e-10	-2.12134
184113342	chr3:184113342:C:T	1.18174e-49	-1.01672	-1.85208
184113618	chr3:184113618:G:A	1.10191e-46	0.886562	3.08246
184113758	chr3:184113758:A:G	2.52086e-49	-8.17673e-10	-2.11118
184114259	chr3:184114259:C:T	4.82672e-47	0.766423	2.37713
184114300	chr3:184114300:A:C	2.49301e-49	-8.17673e-10	-2.12229
184114399	chr3:184114399:C:T	1.62733e-47	2.35269	-0.296355
184114521	chr3:184114521:G:T	2.8317e-49	-8.17673e-10	-1.9949
184115115	chr3:184115115:T:C	2.73142e-49	-8.17673e-10	-2.03096
184115196	chr3:184115196:T:C	1.21377e-49	-0.716916	-2.12513
184115381	chr3:184115381:A:G	1.90874e-49	-0.465855	-1.92349
184115520	chr3:184115520:T:C	4.01113e-50	-1.83264	-2.11666
184115703	chr3:184115703:G:A	1.83626e-49	-2.42805	-1.73e-09
184115957	chr3:184115957:C:A	1.17906e-49	-1.06824	-1.80282
184116010	chr3:184116010:G:A	2.61632e-49	-8.17673e-10	-2.07401
184116037	chr3:184116037:G:A	1.04709e-48	-0.68718	-1.73e-09
184116473	chr3:184116473:T:G	1.14637e-48	-8.17673e-10	-0.596593
184116702	chr3:184116702:C:T	1.32926e-49	-0.90777	-1.84339
184117034	chr3:184117034:T:C	7.37356e-50	-1.29114	-2.04932
184117056	chr3:184117056:C:T	6.30824e-48	2.20344	-1.09478
184117782	chr3:184117782:G:A	1.45368e-49	-0.75011	-1.91158
184118050	chr3:184118050:G:GA	2.77682e-49	-8.17673e-10	-2.01447
184118147	chr3:184118147:G:A	2.52886e-49	-8.17673e-10	-2.10801
184118195	chr3:184118195:C:CA	1.70942e-47	-8.17673e-10	2.10554
184118608	chr3:184118608:C:T	1.39769e-49	-0.828134	-1.87283
184118902	chr3:184118902:T:C	2.49022e-49	-8.17673e-10	-2.12341
184119702	chr3:184119702:T:C	5.66897e-50	-1.77717	-1.82619
184120136	chr3:184120136:G:A	2.9457e-48	0.629548	-0.282397
184120305	chr3:184120305:G:T	3.58256e-49	-8.17673e-10	-1.7597
184120662	chr3:184120662:G:T	3.12081e-46	3.81261	1.19745
184121126	chr3:184121126:A:G	1.00585e-49	-1.01657	-2.01338
184121239	chr3:184121239:T:G	9.44931e-50	-1.05606	-2.03636
184121313	chr3:184121313:G:A	2.58393e-49	-8.17673e-10	-2.08647
184121617	chr3:184121617:G:C	2.72445e-49	-8.17673e-10	-2.03352
184122059	chr3:184122059:C:A	3.73103e-46	3.76678	1.42188
184122096	chr3:184122096:T:C	2.50109e-49	-8.17673e-10	-2.11905
184122841	chr3:184122841:A:G	1.64146e-49	-0.46471	-2.07549
184122878	chr3:184122878:C:G	1.57449e-49	-0.496128	-2.08572
184123008	chr3:184123008:G:A	3.73229e-49	-8.17673e-10	-1.71876
184123504	chr3:184123504:C:A	2.48338e-49	-8.17673e-10	-2.12616
184123972	chr3:184123972:G:C	6.33067e-50	-1.47788	-2.01508
184123985	chr3:184123985:T:C	9.84021e-50	-0.958824	-2.09307
184124282	chr3:184124282:G:GGC	2.37398e-47	-8.17673e-10	2.43396
184125003	chr3:184125003:T:G	7.58393e-49	-8.17673e-10	-1.00975
184125071	chr3:184125071:G:A	2.76533e-49	-8.17673e-10	-2.01862
184125347	chr3:184125347:A:G	7.13293e-46	4.54678	1.28991
184125813	chr3:184125813:GTTTA:G	2.59872e-49	-8.17673e-10	-2.08076
184125856	chr3:184125856:C:T	2.59902e-49	-8.17673e-10	-2.08064
184126062	chr3:184126062:C:T	7.07698e-48	-1.79238	3.01604
184126524	chr3:184126524:T:C	1.73691e-47	-0.60281	2.7243
184126772	chr3:184126772:G:A	4.96279e-49	-8.17673e-10	-1.43381
184126774	chr3:184126774:C:A	1.79391e-46	4.45637	-1.73e-09
184126798	chr3:184126798:A:T	9.72664e-46	6.14684	-1.73e-09
184126816	chr3:184126816:C:T	4.38865e-49	-1.55676	-1.73e-09
184126839	chr3:184126839:G:A	1.17158e-48	-0.574844	-1.73e-09
184126990	chr3:184126990:G:T	2.59681e-49	-8.17673e-10	-2.0815
184127420	chr3:184127420:G:A	1.42229e-49	-0.78057	-1.90294
184127711	chr3:184127711:T:C	6.04078e-49	-8.17673e-10	-1.23725
184128349	chr3:184128349:T:C	6.17068e-49	-8.17673e-10	-1.21597
184128385	chr3:184128385:T:C	2.53868e-49	-8.17673e-10	-2.10414
184129166	chr3:184129166:T:C	5.95529e-49	-8.17673e-10	-1.2515
184129211	chr3:184129211:T:C	5.93022e-49	-8.17673e-10	-1.25572
184130726	chr3:184130726:T:C	2.46834e-48	0.17035	-1.73e-09
184131441	chr3:184131441:G:A	5.25364e-46	0.383561	5.14733
184131489	chr3:184131489:G:A	2.65719e-49	-8.17673e-10	-2.05851
184132221	chr3:184132221:C:T	2.51467e-49	-8.17673e-10	-2.11364
184132925	chr3:184132925:C:T	2.84617e-47	-0.630871	3.24624
184133315	chr3:184133315:G:A	2.73225e-47	-0.735426	3.30994
184133335	chr3:184133335:A:G	6.40424e-49	-8.17673e-10	-1.17882
184133614	chr3:184133614:AGT:A	1.16678e-49	-0.771152	-2.11038
184133952	chr3:184133952:T:C	2.38045e-47	-0.604083	3.04076
184134220	chr3:184134220:G:A	2.60807e-49	-8.17673e-10	-2.07717
184134711	chr3:184134711:C:A	7.1841e-49	-8.17673e-10	-1.06391
184134778	chr3:184134778:T:C	2.60193e-49	-8.17673e-10	-2.07953
184135073	chr3:184135073:A:G	2.88032e-47	-0.338558	2.96585
184135085	chr3:184135085:G:T	6.55723e-49	-8.17673e-10	-1.15521
184135283	chr3:184135283:C:G	7.6728e-49	-0.998099	-1.73e-09
184136421	chr3:184136421:A:T	1.34625e-48	-0.435874	-1.73e-09
184138698	chr3:184138698:C:T	9.96259e-49	-8.17673e-10	-0.736944
184138761	chr3:184138761:A:G	1.07511e-45	2.25481	3.99217
184138962	chr3:184138962:G:T	2.24618e-48	-8.17673e-10	0.0760355
184138983	chr3:184138983:G:C	5.47781e-49	-8.17673e-10	-1.33507
184139217	chr3:184139217:C:T	7.79377e-49	-8.17673e-10	-0.982456
184139845	chr3:184139845:A:G	1.59406e-44	-8.17673e-10	8.94343
184140217	chr3:184140217:T:C	3.1408e-49	-8.17673e-10	-1.8913
184140243	chr3:184140243:A:G	2.53919e-49	-8.17673e-10	-2.10394
184140927	chr3:184140927:T:C	4.34465e-48	0.735749	-1.73e-09
184141040	chr3:184141040:A:T	1.6995e-49	-0.536256	-1.96919
184141151	chr3:184141151:A:C	2.59868e-50	-2.47082	-1.91254
184141330	chr3:184141330:A:G	1.00248e-48	-8.17673e-10	-0.730721
184141500	chr3:184141500:C:T	2.63525e-49	-8.17673e-10	-2.0668
184141624	chr3:184141624:T:G	1.71481e-49	-0.497389	-1.99909
184142433	chr3:184142433:A:G	2.55885e-49	-8.17673e-10	-2.09622
184143276	chr3:184143276:A:G	7.98899e-50	-1.88135	-1.37895
184143299	chr3:184143299:C:T	1.7451e-49	-0.571974	-1.907
184143455	chr3:184143455:A:G	2.39562e-49	-0.904745	-1.25739
184145071	chr3:184145071:T:C	2.09189e-49	-0.314929	-1.98278
184145296	chr3:184145296:AAG:A	8.15348e-50	-1.81607	-1.42385
184145411	chr3:184145411:G:A	1.63542e-49	-2.54388	-1.73e-09
184145500	chr3:184145500:C:T	2.23614e-49	-2.23103	-1.73e-09
184145869	chr3:184145869:G:A	3.14975e-50	-2.45085	-1.74019
184146025	chr3:184146025:A:T	3.78356e-49	-0.849771	-0.855346
184146176	chr3:184146176:C:T	3.65698e-49	-8.17673e-10	-1.73914
184146241	chr3:184146241:C:T	6.36883e-50	-1.80417	-1.68278
184147010	chr3:184147010:T:C	2.70235e-49	-8.17673e-10	-2.04166
184147075	chr3:184147075:G:A	1.07431e-49	-1.64467	-1.31943
184147827	chr3:184147827:G:A	3.57988e-49	-8.17673e-10	-1.76045
184148012	chr3:184148012:T:A	9.13519e-50	-1.79252	-1.33371
184148796	chr3:184148796:T:C	1.53217e-49	-0.485367	-2.12373
184150150	chr3:184150150:C:T	1.52622e-49	-0.512586	-2.1004
184152085	chr3:184152085:C:T	3.96406e-49	-0.0534199	-1.60509
184152365	chr3:184152365:G:A	3.49925e-49	-8.17673e-10	-1.78323
184153136	chr3:184153136:T:G	2.69948e-50	-2.40727	-1.93803
184153137	chr3:184153137:T:C	2.16729e-50	-2.49576	-2.06913
184154312	chr3:184154312:T:A	1.6746e-49	-2.5202	-1.73e-09
184155963	chr3:184155963:C:T	6.0937e-49	-8.17673e-10	-1.22852
184156442	chr3:184156442:A:T	4.4283e-48	0.75482	-1.73e-09
184156654	chr3:184156654:A:G	4.08595e-48	0.674359	-1.73e-09
184158034	chr3:184158034:T:C	1.87615e-49	-1.31518	-1.09138
184158197	chr3:184158197:A:G	4.14983e-49	-8.17673e-10	-1.61271
184158455	chr3:184158455:A:G	2.62911e-49	-8.17673e-10	-2.06913
184160002	chr3:184160002:C:T	2.71363e-49	-8.17673e-10	-2.03749
184160228	chr3:184160228:G:A	3.93316e-49	-8.17673e-10	-1.66634
184160403	chr3:184160403:C:T	4.49241e-49	-8.17673e-10	-1.53339
184161322	chr3:184161322:C:G	8.46049e-50	-1.57344	-1.62952
184161672	chr3:184161672:T:C	5.95797e-50	-1.464	-2.08964
184161766	chr3:184161766:G:A	5.82372e-49	-0.412623	-0.861219
184162321	chr3:184162321:GC:G	2.01081e-49	-2.33724	-1.73e-09
184162806	chr3:184162806:C:T	7.40648e-49	-1.03343	-1.73e-09
184163337	chr3:184163337:A:T	4.50404e-49	-8.17673e-10	-1.53081
184163446	chr3:184163446:G:A	3.06144e-50	-2.10165	-2.11783
184163454	chr3:184163454:A:G	2.49261e-49	-0.651068	-1.47139
184163987	chr3:184163987:A:G	4.83651e-50	-1.67901	-2.08316
184164056	chr3:184164056:C:T	1.19584e-45	6.35341	-1.73e-09
184165778	chr3:184165778:C:T	2.32794e-49	-2.1908	-1.73e-09
184165932	chr3:184165932:T:C	3.36228e-49	-8.17673e-10	-1.82316
184166758	chr3:184166758:C:T	2.50351e-49	-8.17673e-10	-2.11809
184166762	chr3:184166762:T:C	3.72862e-50	-2.27636	-1.74597
184167107	chr3:184167107:C:T	1.80629e-49	-0.345765	-2.09874
184168352	chr3:184168352:C:T	3.14904e-50	-2.15055	-2.04072
184168569	chr3:184168569:C:T	3.21625e-50	-2.12298	-2.04717
184169157	chr3:184169157:A:C	1.96784e-50	-2.54359	-2.11784
184169347	chr3:184169347:C:T	2.72995e-49	-8.17673e-10	-2.0315
184169547	chr3:184169547:A:G	2.03088e-50	-2.50604	-2.12386
184169578	chr3:184169578:G:A	3.13335e-50	-2.08587	-2.11039
184169603	chr3:184169603:G:A	2.75359e-49	-8.17673e-10	-2.02287
184170227	chr3:184170227:G:A	1.64698e-49	-2.53684	-1.73e-09
184170315	chr3:184170315:A:C	2.48304e-49	-8.17673e-10	-2.1263
184171419	chr3:184171419:C:G	6.14356e-49	-0.165375	-1.055
184171549	chr3:184171549:A:T	4.18262e-50	-2.30034	-1.60709
184172309	chr3:184172309:G:A	3.18851e-50	-2.23384	-1.94497
184172738	chr3:184172738:A:G	4.51222e-49	-0.255326	-1.27367
184173080	chr3:184173080:A:G	5.54476e-50	-1.63775	-1.98776
184173319	chr3:184173319:ACT:A	2.73292e-49	-8.17673e-10	-2.03041
184174505	chr3:184174505:G:A	2.52775e-50	-2.32137	-2.08966
184174695	chr3:184174695:G:C	3.29263e-49	-8.17673e-10	-1.84409
184175014	chr3:184175014:C:G	3.10296e-49	-8.17673e-10	-1.90342
184175483	chr3:184175483:C:G	3.42919e-48	2.56858	-2.06945
184175648	chr3:184175648:C:T	2.60945e-50	-2.31021	-2.06901
184175731	chr3:184175731:C:T	1.29142e-48	1.62302	-2.10047
184176503	chr3:184176503:G:A	2.56769e-49	-8.17673e-10	-2.09278
184177684	chr3:184177684:C:A	2.5294e-49	-8.17673e-10	-2.1078
184178501	chr3:184178501:G:A	3.38385e-48	-8.17673e-10	0.485819
184179178	chr3:184179178:G:A	3.89598e-50	-2.01831	-1.96012
184179380	chr3:184179380:G:A	1.74352e-49	-0.390874	-2.089
184179773	chr3:184179773:G:T	3.43334e-49	-8.17673e-10	-1.80225
184179774	chr3:184179774:C:T	3.71873e-49	-8.17673e-10	-1.7224
184180057	chr3:184180057:C:T	3.69722e-49	-8.17673e-10	-1.7282
184181001	chr3:184181001:G:A	2.26915e-49	-2.21638	-1.73e-09
184181282	chr3:184181282:G:T	2.49244e-49	-8.17673e-10	-2.12252
184182550	chr3:184182550:T:C	5.0908e-50	-2.4432	-1.26773
184182717	chr3:184182717:C:G	2.48315e-49	-8.17673e-10	-2.12625
184182892	chr3:184182892:G:C	1.24937e-49	-0.762337	-2.05081
184182941	chr3:184182941:T:C	4.35849e-50	-2.47789	-1.38835
184183048	chr3:184183048:G:A	5.38862e-50	-2.41046	-1.24362
184183074	chr3:184183074:G:A	3.93154e-49	-1.66675	-1.73e-09
184183181	chr3:184183181:G:A	8.60842e-46	6.02471	-1.73e-09
184183217	chr3:184183217:A:G	2.5913e-49	-8.17673e-10	-2.08362
184183404	chr3:184183404:G:A	4.79836e-48	0.835077	-1.73e-09
184183493	chr3:184183493:G:A	3.0701e-50	-2.19202	-2.02464
184183601	chr3:184183601:T:C	2.55001e-49	-8.17673e-10	-2.09969
184183780	chr3:184183780:C:T	4.56282e-49	-8.17673e-10	-1.51784
184183942	chr3:184183942:G:T	2.50237e-49	-8.17673e-10	-2.11854
184184434	chr3:184184434:A:G	3.45869e-49	-1.79489	-1.73e-09
184185013	chr3:184185013:T:C	5.97207e-50	-2.41216	-1.13911
184186261	chr3:184186261:A:G	1.31244e-49	-0.701926	-2.06197
184186343	chr3:184186343:G:A	2.62797e-49	-8.17673e-10	-2.06957
184186438	chr3:184186438:C:T	3.12884e-50	-2.15766	-2.04004
184186732	chr3:184186732:T:C	3.06854e-50	-2.17613	-2.04103
184187080	chr3:184187080:A:G	6.45999e-50	-2.3985	-1.07424
184187276	chr3:184187276:C:T	2.48524e-49	-8.17673e-10	-2.12541
184187315	chr3:184187315:G:C	1.04107e-49	-0.922393	-2.07314
184187521	chr3:184187521:G:C	8.44401e-48	1.40026	-1.73e-09
184187991	chr3:184187991:A:C	2.53664e-49	-8.17673e-10	-2.10494
184188448	chr3:184188448:G:A	2.48344e-49	-8.17673e-10	-2.12614
184188596	chr3:184188596:C:T	2.56191e-49	-8.17673e-10	-2.09503
184188727	chr3:184188727:T:C	5.43891e-50	-2.47286	-1.17193
184189244	chr3:184189244:G:C	5.85734e-50	-2.45871	-1.11196
184189370	chr3:184189370:G:A	1.24278e-48	0.10281	-0.618655
184190052	chr3:184190052:C:T	2.48463e-49	-8.17673e-10	-2.12566
184190091	chr3:184190091:G:A	5.64058e-47	4.95921	-1.65984
184190214	chr3:184190214:T:C	5.81029e-50	-2.44594	-1.1328
184190298	chr3:184190298:T:C	2.04226e-50	-2.53938	-2.08493
184190371	chr3:184190371:A:G	1.16152e-48	0.0212304	-0.604694
184190379	chr3:184190379:T:A	2.61865e-49	-8.17673e-10	-2.07312
184190608	chr3:184190608:T:G	2.57399e-49	-8.17673e-10	-2.09032
184190973	chr3:184190973:C:T	4.30889e-49	-0.796168	-0.778933
184191194	chr3:184191194:C:T	4.952e-49	-1.43599	-1.73e-09
184191215	chr3:184191215:G:A	2.4926e-49	-8.17673e-10	-2.12246
184191355	chr3:184191355:G:A	1.68846e-49	-1.22058	-1.29138
184191420	chr3:184191420:C:T	3.20487e-49	-8.17673e-10	-1.87111
184192245	chr3:184192245:T:G	2.45987e-50	-2.41558	-2.02268
184192254	chr3:184192254:C:T	2.62117e-49	-8.17673e-10	-2.07216
184192263	chr3:184192263:CATTT:C	2.60016e-49	-8.17673e-10	-2.08021
184193089	chr3:184193089:A:C	4.23111e-49	-8.17673e-10	-1.59332
184193270	chr3:184193270:T:C	2.02351e-50	-2.54405	-2.08949
184193677	chr3:184193677:C:T	5.94478e-49	-1.25327	-1.73e-09
184193760	chr3:184193760:T:C	1.91586e-48	0.615716	-0.698743
184194406	chr3:184194406:C:T	3.06906e-50	-2.19103	-2.02596
184194437	chr3:184194437:A:G	7.6868e-50	-1.24766	-2.05121
184194551	chr3:184194551:A:G	4.32947e-50	-2.50362	-1.3693
184194635	chr3:184194635:TGAG:T	2.88418e-49	-1.97654	-1.73e-09
184194825	chr3:184194825:AAAAC:A	5.5619e-48	0.982744	-1.73e-09
184195154	chr3:184195154:G:A	4.6665e-47	-8.17673e-10	3.1098
184195667	chr3:184195667:G:A	2.49333e-49	-8.17673e-10	-2.12216
184195999	chr3:184195999:GCT:G	2.49512e-49	-8.17673e-10	-2.12145
184196001	chr3:184196001:T:TAAG	2.49444e-49	-8.17673e-10	-2.12172
184196254	chr3:184196254:A:G	5.25107e-49	-8.17673e-10	-1.37735
184196554	chr3:184196554:A:G	2.48679e-49	-8.17673e-10	-2.12479
184196854	chr3:184196854:G:C	2.48354e-49	-8.17673e-10	-2.1261
184197121	chr3:184197121:C:T	1.99635e-50	-2.54459	-2.10245
184197133	chr3:184197133:A:G	4.03981e-49	-8.17673e-10	-1.63958
184197169	chr3:184197169:T:C	2.81194e-50	-2.21479	-2.0897
184197482	chr3:184197482:C:T	2.485e-49	-8.17673e-10	-2.12551
184197658	chr3:184197658:T:C	2.48429e-49	-8.17673e-10	-2.12579
184198301	chr3:184198301:C:T	1.62102e-49	-0.708902	-1.84383
184198341	chr3:184198341:C:T	5.78613e-50	-2.08451	-1.49839
184198346	chr3:184198346:G:A	6.51227e-50	-1.93312	-1.53156
184198523	chr3:184198523:T:C	5.18638e-50	-2.46777	-1.22456
184198578	chr3:184198578:T:C	2.49489e-49	-8.17673e-10	-2.12154
184198629	chr3:184198629:C:T	2.50772e-49	-8.17673e-10	-2.11641
184198778	chr3:184198778:G:T	2.54355e-50	-2.28286	-2.12195
184199246	chr3:184199246:A:G	4.89455e-49	-8.17673e-10	-1.44766
184199707	chr3:184199707:C:T	2.44605e-50	-2.31795	-2.12595
184200187	chr3:184200187:C:T	2.501e-49	-8.17673e-10	-2.11909
184200414	chr3:184200414:A:G	2.00227e-50	-2.53768	-2.10641
184201270	chr3:184201270:A:T	3.96427e-50	-2.48029	-1.48075
184201624	chr3:184201624:A:G	1.63864e-49	-2.54192	-1.73e-09
184201644	chr3:184201644:A:G	2.49271e-49	-8.17673e-10	-2.12241
184201944	chr3:184201944:T:C	3.85525e-50	-2.54319	-1.44574
184202112	chr3:184202112:A:T	1.18288e-48	-0.0848711	-0.480373
184202379	chr3:184202379:G:A	3.52045e-50	-1.96261	-2.11717
184202893	chr3:184202893:C:T	8.00575e-46	5.95213	-1.73e-09
184203061	chr3:184203061:T:G	1.51922e-49	-0.791387	-1.82619
184203300	chr3:184203300:T:A	1.94818e-50	-2.54517	-2.1263
184203466	chr3:184203466:G:A	3.55097e-50	-1.94551	-2.12564
184203963	chr3:184203963:T:TTAC	2.52188e-49	-8.17673e-10	-2.11077
184204056	chr3:184204056:C:T	8.38321e-49	-0.909551	-1.73e-09
184204100	chr3:184204100:C:A	2.57546e-48	0.336082	-0.123251
184204130	chr3:184204130:G:A	3.31278e-49	-8.17673e-10	-1.83799
184204288	chr3:184204288:GAGAAAATGGAGACCC:G	1.74328e-49	-0.643383	-1.83663
184204436	chr3:184204436:C:T	1.36517e-48	-8.17673e-10	-0.421916
184205187	chr3:184205187:T:TC	6.34219e-49	-8.17673e-10	-1.18856
184205460	chr3:184205460:G:A	2.06149e-50	-2.53915	-2.07579
184205738	chr3:184205738:C:G	3.13203e-49	-8.17673e-10	-1.8941
184205766	chr3:184205766:G:A	2.71731e-49	-8.17673e-10	-2.03614
184206017	chr3:184206017:A:G	2.74178e-49	-8.17673e-10	-2.02717
184207396	chr3:184207396:G:C	2.22377e-50	-2.54463	-1.99454
184207482	chr3:184207482:C:T	2.75151e-49	-8.17673e-10	-2.02363
184207504	chr3:184207504:G:A	2.92297e-50	-2.33752	-1.92824
184207505	chr3:184207505:T:C	1.70951e-49	-1.10976	-1.38982
184207568	chr3:184207568:G:A	3.18286e-50	-2.43996	-1.74063
184207619	chr3:184207619:A:G	2.98365e-49	-8.17673e-10	-1.94263
184208318	chr3:184208318:G:A	3.91304e-49	-8.17673e-10	-1.67147
184208345	chr3:184208345:G:C	1.53797e-45	6.60502	-1.73e-09
184208892	chr3:184208892:AT:A	2.16486e-48	-8.17673e-10	0.0391586
184209000	chr3:184209000:T:C	2.8376e-49	-8.17673e-10	-1.99282
184209707	chr3:184209707:G:A	2.29441e-50	-2.47826	-2.02963
184209968	chr3:184209968:G:A	3.04846e-49	-8.17673e-10	-1.92114
184210322	chr3:184210322:G:A	3.16114e-49	-1.88485	-1.73e-09
184211205	chr3:184211205:C:A	4.18587e-49	-8.17673e-10	-1.60407
184211645	chr3:184211645:T:A	3.06976e-49	-8.17673e-10	-1.91418
184211987	chr3:184211987:T:C	2.19389e-47	2.35506	-1.73e-09
184212816	chr3:184212816:T:G	3.05923e-49	-8.17673e-10	-1.91762
184212850	chr3:184212850:C:T	1.57709e-48	1.83393	-2.11155
184213191	chr3:184213191:C:T	2.9699e-50	-2.14098	-2.10886
184213442	chr3:184213442:G:A	3.06302e-49	-8.17673e-10	-1.91638
184213587	chr3:184213587:T:C	2.99122e-50	-2.11655	-2.12614
184213832	chr3:184213832:A:G	2.95553e-49	-8.17673e-10	-1.9521
184214264	chr3:184214264:C:G	5.61119e-49	-8.17673e-10	-1.31102
184214698	chr3:184214698:G:A	1.62904e-47	2.05738	-1.73e-09
184214913	chr3:184214913:C:T	9.23189e-49	-0.813117	-1.73e-09
184215041	chr3:184215041:T:C	2.91904e-50	-2.14154	-2.12557
184215264	chr3:184215264:A:C	8.93281e-50	-1.0811	-2.06754
184215447	chr3:184215447:T:C	2.93433e-50	-2.31676	-1.94512
184215772	chr3:184215772:G:A	2.91383e-49	-8.17673e-10	-1.96631
184216346	chr3:184216346:T:A	2.62627e-49	-8.17673e-10	-2.07022
184216489	chr3:184216489:A:C	2.93892e-49	-8.17673e-10	-1.95774
184216612	chr3:184216612:C:T	3.92845e-48	0.63505	-1.73e-09
184216922	chr3:184216922:C:T	3.16252e-49	-8.17673e-10	-1.88441
184217303	chr3:184217303:G:A	2.65442e-50	-2.35321	-2.00893
184217343	chr3:184217343:G:A	3.71619e-49	-8.17673e-10	-1.72308
184217470	chr3:184217470:T:C	2.49508e-50	-2.34951	-2.07453
184217695	chr3:184217695:C:T	4.18442e-49	0.520105	-2.12452
184217807	chr3:184217807:A:G	3.29197e-49	-8.17673e-10	-1.8443
184217837	chr3:184217837:A:G	1.63217e-47	2.0593	-1.73e-09
184218337	chr3:184218337:AT:A	9.9844e-49	-8.17673e-10	-0.734757
184218445	chr3:184218445:A:G	5.25862e-50	-1.7173	-1.9612
184218518	chr3:184218518:C:T	2.56186e-49	-8.17673e-10	-2.09505
184218704	chr3:184218704:G:A	2.70023e-49	-8.17673e-10	-2.04244
184218892	chr3:184218892:G:A	3.44179e-50	-2.32934	-1.77304
184218986	chr3:184218986:T:G	2.48993e-49	-8.17673e-10	-2.12353
184219226	chr3:184219226:TTTG:T	4.72718e-50	-2.52941	-1.25563
184219533	chr3:184219533:T:C	7.50774e-48	3.38712	-2.10438
184219831	chr3:184219831:T:C	5.22208e-50	-1.69706	-1.98841
184220630	chr3:184220630:G:A	1.06568e-48	1.31662	-1.9862
184220870	chr3:184220870:G:C	4.96828e-49	-8.17673e-10	-1.43271
184220964	chr3:184220964:G:A	2.15014e-48	1.25195	-1.21961
184220995	chr3:184220995:G:A	4.23339e-47	3.01239	-1.73e-09
184221256	chr3:184221256:G:C	8.22539e-50	-1.27536	-1.95578
184221575	chr3:184221575:G:A	3.38554e-49	-8.17673e-10	-1.81627
184221905	chr3:184221905:G:A	5.62771e-48	2.01277	-1.01826
184222211	chr3:184222211:G:A	3.48385e-49	-8.17673e-10	-1.78764
184222333	chr3:184222333:G:T	3.42692e-49	-8.17673e-10	-1.80412
184222951	chr3:184222951:T:C	3.83852e-50	-1.96452	-2.02876
184223583	chr3:184223583:A:G	1.46248e-49	-0.711845	-1.9438
184223587	chr3:184223587:G:C	7.18717e-47	3.54169	-1.73e-09
184223855	chr3:184223855:C:T	3.03331e-49	-8.17673e-10	-1.92613
184223995	chr3:184223995:T:G	6.15425e-49	-8.17673e-10	-1.21864
184224065	chr3:184224065:G:A	3.42975e-49	-8.17673e-10	-1.80329
184224219	chr3:184224219:C:T	5.70229e-49	-8.17673e-10	-1.29491
184224242	chr3:184224242:A:G	7.19186e-48	3.28983	-2.05008
184224325	chr3:184224325:G:A	2.62335e-49	-8.17673e-10	-2.07133
184224399	chr3:184224399:T:C	2.21385e-49	-0.313753	-1.9273
184224723	chr3:184224723:GAGTGC:G	2.49225e-49	-2.12259	-1.73e-09
184225458	chr3:184225458:G:A	2.59763e-49	-8.17673e-10	-2.08118
184225764	chr3:184225764:G:A	4.43767e-49	-8.17673e-10	-1.54565
184225821	chr3:184225821:C:T	2.55896e-49	-8.17673e-10	-2.09618
184225897	chr3:184225897:T:C	2.3219e-50	-2.39028	-2.1057
184226036	chr3:184226036:A:G	6.44382e-47	3.43251	-1.73e-09
184226376	chr3:184226376:A:T	3.08303e-49	-8.17673e-10	-1.90987
184226881	chr3:184226881:A:G	3.67398e-50	-1.99931	-2.03778
184226950	chr3:184226950:C:T	2.86156e-49	-8.17673e-10	-1.98441
184227347	chr3:184227347:G:A	2.04336e-49	-0.289896	-2.03129
184227449	chr3:184227449:A:C	2.05504e-50	-2.50778	-2.11029
184227508	chr3:184227508:T:A	3.48428e-49	-8.17673e-10	-1.78752
184227524	chr3:184227524:T:C	2.58982e-49	-8.17673e-10	-2.08419
184227626	chr3:184227626:A:T	2.97669e-49	-8.17673e-10	-1.94497
184228486	chr3:184228486:T:C	2.32211e-50	-2.38934	-2.10656
184228530	chr3:184228530:C:T	2.75e-49	-8.17673e-10	-2.02418
184229376	chr3:184229376:G:T	2.48556e-50	-2.42231	-2.00556
184229606	chr3:184229606:A:G	2.30123e-49	-0.103875	-2.09846
184229739	chr3:184229739:C:T	5.24322e-49	-8.17673e-10	-1.37884
184230236	chr3:184230236:G:C	6.89047e-47	3.49953	-1.73e-09
184230365	chr3:184230365:A:G	9.97671e-47	3.86964	-1.73e-09
184230875	chr3:184230875:G:A	2.43222e-50	-2.51446	-1.93511
184230978	chr3:184230978:T:C	2.86927e-50	-2.19016	-2.09415
184231240	chr3:184231240:C:T	4.22074e-46	7.3497	-2.03772
184231527	chr3:184231527:A:G	2.94733e-49	-8.17673e-10	-1.95488
184232751	chr3:184232751:C:T	1.71148e-49	-2.49842	-1.73e-09
184233347	chr3:184233347:C:T	2.94413e-50	-2.16501	-2.09354
184233643	chr3:184233643:C:T	3.34863e-50	-2.15691	-1.9729
184233651	chr3:184233651:C:T	3.07415e-49	-8.17673e-10	-1.91275
184234092	chr3:184234092:T:C	2.51781e-50	-2.28944	-2.12553
184234261	chr3:184234261:C:T	2.97827e-49	-8.17673e-10	-1.94444
184234342	chr3:184234342:A:G	5.68349e-47	3.30695	-1.73e-09
184234484	chr3:184234484:C:T	2.71071e-49	-8.17673e-10	-2.03857
184234985	chr3:184234985:C:T	3.4914e-50	-2.48441	-1.60365
184235824	chr3:184235824:ACAGT:A	6.46948e-47	3.43649	-1.73e-09
184236119	chr3:184236119:C:T	3.22853e-49	-8.17673e-10	-1.86375
184236131	chr3:184236131:G:A	2.89351e-49	-8.17673e-10	-1.97331
184236184	chr3:184236184:G:A	2.38119e-50	-2.4788	-1.99197
184236415	chr3:184236415:G:A	1.13554e-46	5.77886	-1.77977
184237229	chr3:184237229:G:T	1.08943e-42	-8.17673e-10	13.168
184237312	chr3:184237312:G:A	3.02348e-49	-8.17673e-10	-1.92937
184238034	chr3:184238034:C:T	3.63213e-49	-8.17673e-10	-1.74596
184239100	chr3:184239100:G:A	3.35439e-48	0.477073	-1.73e-09
184239207	chr3:184239207:G:A	3.01968e-49	-8.17673e-10	-1.93063
184239307	chr3:184239307:A:C	2.52274e-50	-2.29731	-2.11571
184239430	chr3:184239430:C:T	8.16475e-47	3.66922	-1.73e-09
184240129	chr3:184240129:G:A	5.00048e-47	5.15916	-1.98024
184241382	chr3:184241382:G:A	3.27115e-49	-8.17673e-10	-1.85064
184241694	chr3:184241694:T:A	3.70588e-49	-8.17673e-10	-1.72586
184241720	chr3:184241720:A:C	2.45304e-50	-2.40196	-2.03908
184242171	chr3:184242171:C:T	3.29465e-48	-2.36679	2.8259
184242173	chr3:184242173:A:G	2.67235e-50	-2.48248	-1.87292
184242464	chr3:184242464:A:C	2.21669e-50	-2.53848	-2.00387
184243132	chr3:184243132:G:A	3.33419e-49	-8.17673e-10	-1.83155
184243249	chr3:184243249:G:A	7.40269e-49	-1.03394	-1.73e-09
184243366	chr3:184243366:C:T	3.83143e-49	-8.17673e-10	-1.69254
184243392	chr3:184243392:C:A	2.553e-50	-2.29111	-2.10999
184244046	chr3:184244046:A:G	1.6839e-49	-2.51467	-1.73e-09
184245074	chr3:184245074:G:A	6.70578e-47	3.47236	-1.73e-09
184245212	chr3:184245212:A:G	3.95499e-49	-8.17673e-10	-1.6608
184245593	chr3:184245593:T:C	7.22223e-49	-1.05862	-1.73e-09
184246128	chr3:184246128:T:C	7.18832e-47	3.54185	-1.73e-09
184246242	chr3:184246242:G:T	2.54921e-50	-2.28326	-2.11932
184246307	chr3:184246307:C:A	5.98823e-49	-8.17673e-10	-1.24598
184246675	chr3:184246675:GTCT:G	5.27048e-49	-8.17673e-10	-1.37366
184247183	chr3:184247183:C:G	3.89925e-49	-8.17673e-10	-1.675
184247366	chr3:184247366:C:T	2.53853e-49	-8.17673e-10	-2.10419
184247501	chr3:184247501:T:C	2.78961e-49	-8.17673e-10	-2.00988
184247522	chr3:184247522:T:C	2.89475e-49	-8.17673e-10	-1.97288
184247878	chr3:184247878:C:T	8.17183e-47	3.67008	-1.73e-09
184247970	chr3:184247970:C:T	8.59756e-47	5.44379	-1.72292
184248378	chr3:184248378:C:G	2.89351e-49	-8.17673e-10	-1.97331
184250056	chr3:184250056:T:A	2.50094e-50	-2.33811	-2.08359
184250199	chr3:184250199:A:T	6.58854e-49	-8.17673e-10	-1.15045
184251025	chr3:184251025:T:C	7.16647e-49	-8.17673e-10	-1.06637
184251193	chr3:184251193:G:A	3.91063e-49	-8.17673e-10	-1.67208
184251473	chr3:184251473:C:T	3.00602e-49	-8.17673e-10	-1.93517
184251653	chr3:184251653:G:A	6.10455e-49	-8.17673e-10	-1.22675
184251871	chr3:184251871:T:C	3.98296e-49	-8.17673e-10	-1.65375
184252447	chr3:184252447:C:A	2.56249e-49	-8.17673e-10	-2.0948
184252678	chr3:184252678:C:T	3.01906e-49	-8.17673e-10	-1.93084
184252697	chr3:184252697:C:T	4.27874e-48	0.720463	-1.73e-09
184253437	chr3:184253437:T:C	2.61212e-49	-8.17673e-10	-2.07562
184254148	chr3:184254148:G:A	6.40245e-49	-8.17673e-10	-1.1791
184254272	chr3:184254272:G:T	6.15044e-49	-8.17673e-10	-1.21926
184254509	chr3:184254509:C:A	7.76617e-47	5.65759	-2.03843
184254645	chr3:184254645:G:A	6.80708e-47	5.39081	-1.90346
184254941	chr3:184254941:G:A	7.79835e-49	-8.17673e-10	-0.981868
184256085	chr3:184256085:G:GAC	6.42225e-47	3.42916	-1.73e-09
184256251	chr3:184256251:A:G	2.58579e-49	-8.17673e-10	-2.08575
184256521	chr3:184256521:C:A	2.58157e-50	-2.43846	-1.95151
184256692	chr3:184256692:C:T	5.78576e-47	3.32479	-1.73e-09
184256747	chr3:184256747:C:T	6.45991e-47	3.435	-1.73e-09
184256950	chr3:184256950:G:A	2.69118e-49	-8.17673e-10	-2.0458
184257577	chr3:184257577:C:T	1.19005e-48	-0.559201	-1.73e-09
184257656	chr3:184257656:T:C	8.15204e-48	-8.17673e-10	1.36507
184257936	chr3:184257936:G:A	2.50274e-49	-8.17673e-10	-2.1184
184258320	chr3:184258320:T:C	3.53818e-50	-2.44004	-1.63471
184258453	chr3:184258453:A:G	2.02463e-50	-2.51316	-2.11982
184259118	chr3:184259118:G:A	3.26907e-50	-2.5279	-1.62596
184259227	chr3:184259227:G:C	3.588e-49	-8.17673e-10	-1.75819
184259406	chr3:184259406:G:A	9.7016e-48	2.83881	-1.29972
184259509	chr3:184259509:T:C	4.68141e-49	-8.17673e-10	-1.49218
184259777	chr3:184259777:C:A	5.95025e-47	3.35282	-1.73e-09
184259939	chr3:184259939:C:T	3.02905e-49	-8.17673e-10	-1.92753
184261058	chr3:184261058:G:A	2.96945e-50	-2.37135	-1.87864
184261421	chr3:184261421:G:A	7.8988e-50	-1.35834	-1.91332
184262297	chr3:184262297:C:CCA	2.16439e-50	-2.44091	-2.12532
184262495	chr3:184262495:G:A	8.19609e-49	-0.932124	-1.73e-09
184262628	chr3:184262628:T:C	2.91317e-48	2.12681	-1.79077
184263420	chr3:184263420:T:C	2.29784e-50	-2.43869	-2.06771
184263571	chr3:184263571:G:A	7.77227e-50	-2.1063	-1.1815
184263806	chr3:184263806:G:A	2.8141e-49	-8.17673e-10	-2.00114
184263920	chr3:184263920:T:A	4.03065e-49	-8.17673e-10	-1.64185
184264338	chr3:184264338:T:C	2.1699e-50	-2.43752	-2.12616
184264512	chr3:184264512:A:G	4.12975e-49	-8.17673e-10	-1.61756
184264997	chr3:184264997:C:T	4.54142e-49	-8.17673e-10	-1.52254
184265000	chr3:184265000:T:C	5.74628e-47	3.31794	-1.73e-09
184265734	chr3:184265734:A:AT	4.30757e-49	-8.17673e-10	-1.57541
184266456	chr3:184266456:T:C	2.38219e-50	-2.52958	-1.94077
184266473	chr3:184266473:G:A	2.91309e-49	-8.17673e-10	-1.96657
184266506	chr3:184266506:A:G	4.32639e-49	-8.17673e-10	-1.57105
184266671	chr3:184266671:C:T	8.69754e-49	-0.87274	-1.73e-09
184266855	chr3:184266855:C:T	3.1052e-49	-8.17673e-10	-1.9027
184266856	chr3:184266856:G:A	2.52638e-49	-8.17673e-10	-2.10899
184266885	chr3:184266885:T:C	2.17378e-50	-2.43752	-2.12437
184266903	chr3:184266903:C:A	2.48332e-49	-8.17673e-10	-2.12619
184266952	chr3:184266952:G:T	2.81621e-49	-8.17673e-10	-2.00039
184266958	chr3:184266958:G:A	6.40386e-47	3.42629	-1.73e-09
184267322	chr3:184267322:T:C	5.64526e-50	-1.56569	-2.04186
184267515	chr3:184267515:C:A	2.18761e-50	-2.48995	-2.0656
184267570	chr3:184267570:A:G	2.54165e-49	-8.17673e-10	-2.10297
184267819	chr3:184267819:A:G	4.35557e-49	-8.17673e-10	-1.56432
184267881	chr3:184267881:A:G	5.12408e-49	-1.40183	-1.73e-09
184268179	chr3:184268179:C:G	4.38368e-49	-8.17673e-10	-1.55789
184268575	chr3:184268575:A:C	2.20179e-50	-2.42315	-2.12594
184269191	chr3:184269191:T:C	6.15136e-47	3.38606	-1.73e-09
184269286	chr3:184269286:C:T	1.81892e-49	-2.43754	-1.73e-09
184269420	chr3:184269420:C:T	2.8516e-49	-8.17673e-10	-1.9879
184269473	chr3:184269473:A:G	2.48331e-49	-8.17673e-10	-2.12619
184270030	chr3:184270030:A:G	2.66604e-49	-8.17673e-10	-2.05519
184270319	chr3:184270319:A:G	5.84608e-47	3.33516	-1.73e-09
184270469	chr3:184270469:A:C	4.6428e-49	-8.17673e-10	-1.50046
184270501	chr3:184270501:G:A	2.59416e-50	-2.54431	-1.8408
184270595	chr3:184270595:G:A	4.76372e-49	-8.17673e-10	-1.47475
184270700	chr3:184270700:A:G	2.16917e-50	-2.4383	-2.12572
184271223	chr3:184271223:C:T	2.48716e-49	-8.17673e-10	-2.12464
184271564	chr3:184271564:T:G	2.86794e-49	-8.17673e-10	-1.98219
184272046	chr3:184272046:T:A	3.83324e-50	-2.13675	-1.8579
184272442	chr3:184272442:C:T	2.5817e-50	-2.26751	-2.12241
184272490	chr3:184272490:A:G	9.32969e-49	-8.17673e-10	-0.80258
184272579	chr3:184272579:T:A	3.41508e-50	-2.14462	-1.96555
184272581	chr3:184272581:AAC:A	1.00675e-46	3.8787	-1.73e-09
184273160	chr3:184273160:G:A	1.64219e-49	-2.53975	-1.73e-09
184273339	chr3:184273339:AC:A	6.8898e-49	-8.17673e-10	-1.10574
184273430	chr3:184273430:A:G	6.54803e-49	-8.17673e-10	-1.15662
184273451	chr3:184273451:A:G	2.267e-50	-2.53112	-1.98879
184274105	chr3:184274105:T:C	6.57448e-49	-8.17673e-10	-1.15259
184274356	chr3:184274356:C:T	6.97559e-49	-8.17673e-10	-1.09336
184275401	chr3:184275401:A:G	2.49537e-49	-8.17673e-10	-2.12135
184275573	chr3:184275573:G:A	1.63341e-49	-2.54511	-1.73e-09
184276120	chr3:184276120:G:A	9.52535e-47	3.82335	-1.73e-09
184276659	chr3:184276659:C:T	2.69063e-46	4.86175	-1.73e-09
184276748	chr3:184276748:A:G	5.73679e-49	0.693364	-1.98224
184277206	chr3:184277206:A:G	2.48467e-49	-8.17673e-10	-2.12564
184277553	chr3:184277553:C:T	1.20332e-48	1.52791	-2.07602
184278065	chr3:184278065:C:T	2.49677e-49	-8.17673e-10	-2.12078
184278280	chr3:184278280:C:T	1.02955e-48	1.35913	-2.0632
184278307	chr3:184278307:T:C	2.66452e-49	-8.17673e-10	-2.05576
184278696	chr3:184278696:CTTTCTTCT:C	1.25629e-48	1.58375	-2.08879
184278833	chr3:184278833:C:G	2.62627e-49	-8.17673e-10	-2.07022
184279070	chr3:184279070:G:A	3.84071e-50	-2.53529	-1.45742
184279473	chr3:184279473:A:T	7.51674e-50	-1.2016	-2.11963
184279906	chr3:184279906:G:A	1.10621e-48	-8.17673e-10	-0.63226
184279946	chr3:184279946:C:T	1.09994e-46	3.96723	-1.73e-09
184279947	chr3:184279947:A:G	6.5292e-49	0.961434	-2.12093
184280021	chr3:184280021:G:A	1.08629e-48	-8.17673e-10	-0.650423
184280545	chr3:184280545:G:A	2.5103e-49	-8.17673e-10	-2.11538
184280570	chr3:184280570:G:A	3.41146e-50	-2.2206	-1.89062
184280785	chr3:184280785:C:A	8.55125e-50	-2.53499	-0.657298
184280791	chr3:184280791:T:C	7.09969e-50	-1.25637	-2.12195
184281424	chr3:184281424:A:G	2.50888e-49	-8.17673e-10	-2.11594
184282013	chr3:184282013:C:T	1.3771e-48	1.64952	-2.06274
184282090	chr3:184282090:C:T	2.48303e-49	-8.17673e-10	-2.1263
184282299	chr3:184282299:A:G	2.30184e-46	-8.17673e-10	4.70568
184282364	chr3:184282364:G:A	3.34907e-50	-2.26755	-1.86213
184282601	chr3:184282601:T:C	7.55297e-50	-1.19067	-2.12576
184283126	chr3:184283126:C:A	7.34251e-46	-8.17673e-10	5.86566
184283166	chr3:184283166:A:G	2.30862e-47	2.40604	-1.73e-09
184283240	chr3:184283240:A:C	4.26238e-50	-2.54131	-1.34723
184283358	chr3:184283358:C:T	1.00802e-48	1.04213	-1.76733
184284038	chr3:184284038:C:T	8.18336e-49	-8.17673e-10	-0.933678
184284573	chr3:184284573:A:G	2.48702e-49	-8.17673e-10	-2.12469
184285165	chr3:184285165:T:A	2.48293e-49	-8.17673e-10	-2.12634
184285373	chr3:184285373:T:C	3.7241e-50	-2.53847	-1.48507
184285406	chr3:184285406:C:T	8.06101e-50	-1.15096	-2.10037
184285641	chr3:184285641:C:A	2.49992e-49	-8.17673e-10	-2.11952
184286960	chr3:184286960:T:A	1.2697e-46	4.11075	-1.73e-09
184287328	chr3:184287328:TG:T	2.19112e-49	-0.142205	-2.10916
184287463	chr3:184287463:G:A	2.54536e-49	-8.17673e-10	-2.10151
184287534	chr3:184287534:T:A	2.59396e-49	0.0172165	-2.09981
184287997	chr3:184287997:A:G	1.16768e-46	4.02699	-1.73e-09
184288232	chr3:184288232:C:T	3.77818e-49	-8.17673e-10	-1.70654
184288529	chr3:184288529:A:G	3.81963e-47	2.90954	-1.73e-09
184288607	chr3:184288607:G:T	3.85369e-50	-2.52112	-1.46822
184288790	chr3:184288790:A:G	1.0125e-46	3.88439	-1.73e-09
184289047	chr3:184289047:TG:T	3.65294e-49	-8.17673e-10	-1.74025
184289112	chr3:184289112:G:A	2.48834e-49	-8.17673e-10	-2.12417
184289730	chr3:184289730:C:T	6.46898e-47	3.43641	-1.73e-09
184289985	chr3:184289985:T:C	6.3254e-49	-8.17673e-10	-1.19121
184290451	chr3:184290451:C:T	3.88985e-47	-8.17673e-10	2.92776
184290758	chr3:184290758:C:T	3.32534e-49	-8.17673e-10	-1.83421
184291473	chr3:184291473:C:T	2.50739e-49	-8.17673e-10	-2.11654
184291777	chr3:184291777:G:A	2.6114e-49	-8.17673e-10	-2.0759
184291837	chr3:184291837:C:T	2.24852e-49	-2.22551	-1.73e-09
184292260	chr3:184292260:G:C	6.0783e-45	10.0287	-2.04938
184292442	chr3:184292442:C:T	9.70983e-50	-1.02628	-2.03895
184293621	chr3:184293621:AG:A	1.63308e-49	-2.54532	-1.73e-09
184294067	chr3:184294067:C:T	2.69748e-47	-8.17673e-10	2.56171
184295763	chr3:184295763:A:C	6.79779e-46	7.9123	-2.12373
184295955	chr3:184295955:T:C	7.9262e-46	8.00967	-2.06752
184297153	chr3:184297153:A:G	3.70012e-47	2.87776	-1.73e-09
184298477	chr3:184298477:A:G	3.53243e-47	2.83137	-1.73e-09
184298965	chr3:184298965:C:T	1.63371e-49	-2.54493	-1.73e-09
184299195	chr3:184299195:C:G	2.49095e-49	-8.17673e-10	-2.12312
184299204	chr3:184299204:T:C	6.68417e-48	2.33777	-1.17123
184299290	chr3:184299290:G:A	4.18946e-49	-8.17673e-10	-1.60321
184299928	chr3:184299928:G:A	1.28076e-41	15.6324	-1.73e-09
184300053	chr3:184300053:G:T	1.88857e-48	-0.0973764	-1.73e-09
184300100	chr3:184300100:T:C	1.13127e-49	-0.921308	-1.99113
184300740	chr3:184300740:C:T	5.5905e-46	7.69071	-2.09767
184301033	chr3:184301033:TTA:T	5.19913e-49	-1.38729	-1.73e-09
184301044	chr3:184301044:A:C	2.55362e-49	-8.17673e-10	-2.09827
184302312	chr3:184302312:C:CA	1.222e-47	3.5719	-1.80202
184302754	chr3:184302754:G:T	1.12079e-47	2.22814	-0.544709
184303117	chr3:184303117:A:G	7.46478e-46	8.00098	-2.11881
184303838	chr3:184303838:C:T	4.02486e-50	-2.03118	-1.91469
184304478	chr3:184304478:GTGTGTGCA:G	5.48553e-49	-8.17673e-10	-1.33367
184304664	chr3:184304664:T:C	2.51348e-49	-8.17673e-10	-2.11411
184304748	chr3:184304748:G:A	5.16276e-49	-8.17673e-10	-1.39431
184305125	chr3:184305125:C:G	1.72135e-49	-2.49267	-1.73e-09
184305273	chr3:184305273:A:G	3.31542e-47	4.53456	-1.76659
184305419	chr3:184305419:G:T	4.98236e-49	-8.17673e-10	-1.42988
184305610	chr3:184305610:T:C	3.88227e-49	-8.17673e-10	-1.67936
184306130	chr3:184306130:A:G	4.74727e-49	-8.17673e-10	-1.47821
184306242	chr3:184306242:C:T	5.68178e-49	-8.17673e-10	-1.29852
184307281	chr3:184307281:C:T	1.31773e-44	8.75306	-1.73e-09
184308025	chr3:184308025:C:T	2.82497e-49	-8.17673e-10	-1.99728
184308915	chr3:184308915:C:T	3.24998e-50	-2.53538	-1.62433
184308935	chr3:184308935:C:A	3.54879e-47	2.836	-1.73e-09
184310396	chr3:184310396:T:G	1.49283e-47	-8.17673e-10	1.97006
184310640	chr3:184310640:T:C	3.58449e-47	4.61766	-1.77166
184311085	chr3:184311085:G:A	2.80363e-49	-8.17673e-10	-2.00487
184311600	chr3:184311600:G:A	3.4435e-49	-8.17673e-10	-1.79929
184311887	chr3:184311887:A:G	3.19664e-49	-8.17673e-10	-1.87368
184312028	chr3:184312028:A:G	2.48347e-49	-8.17673e-10	-2.12612
184312599	chr3:184312599:T:C	2.93682e-50	-2.51247	-1.74857
184312865	chr3:184312865:C:G	3.81862e-47	2.90928	-1.73e-09
184313303	chr3:184313303:G:A	1.25049e-49	-0.685972	-2.12628
184313783	chr3:184313783:C:T	8.55255e-49	-8.17673e-10	-0.889552
184314226	chr3:184314226:G:A	2.56676e-49	-8.17673e-10	-2.09314
184314321	chr3:184314321:C:T	1.2112e-40	17.8791	-1.73e-09
184314600	chr3:184314600:G:A	8.60178e-47	3.72136	-1.73e-09
184314821	chr3:184314821:C:T	1.24877e-46	-8.17673e-10	4.09413
184314912	chr3:184314912:G:A	3.61629e-49	-8.17673e-10	-1.75033
184315294	chr3:184315294:C:T	1.72482e-49	-2.49066	-1.73e-09
184315558	chr3:184315558:T:A	2.35249e-47	3.99553	-1.57066
184315620	chr3:184315620:A:T	1.07451e-49	-0.966412	-1.9975
184316552	chr3:184316552:GT:G	3.82939e-49	-8.17673e-10	-1.69308
184316871	chr3:184316871:G:GT	1.27129e-48	-8.17673e-10	-0.493168
184317604	chr3:184317604:T:A	4.20219e-49	-8.17673e-10	-1.60018
184318072	chr3:184318072:A:G	2.94599e-47	2.64983	-1.73e-09
184318549	chr3:184318549:C:T	4.27622e-49	-8.17673e-10	-1.58271
184318907	chr3:184318907:G:A	3.14614e-49	-8.17673e-10	-1.88961
184318936	chr3:184318936:T:C	3.1678e-49	-8.17673e-10	-1.88274
184319106	chr3:184319106:C:T	6.06176e-50	-2.08243	-1.45394
184319928	chr3:184319928:T:G	6.83408e-49	-8.17673e-10	-1.11386
184321086	chr3:184321086:A:T	3.18542e-48	2.54145	-2.11606
184321181	chr3:184321181:C:T	4.24656e-50	-2.38988	-1.50238
184321516	chr3:184321516:A:G	7.15482e-49	-8.17673e-10	-1.06799
184321878	chr3:184321878:A:G	3.27222e-48	2.34826	-1.89599
184322147	chr3:184322147:A:G	3.96102e-49	-8.17673e-10	-1.65928
184322340	chr3:184322340:T:C	1.66924e-49	-2.52341	-1.73e-09
184322474	chr3:184322474:GGA:G	3.11285e-49	-8.17673e-10	-1.90024
184322756	chr3:184322756:G:A	1.0995e-48	-8.17673e-10	-0.638343
184324119	chr3:184324119:C:T	2.74389e-49	-8.17673e-10	-2.0264
184324183	chr3:184324183:A:G	5.24381e-49	-8.17673e-10	-1.37873
184325427	chr3:184325427:T:C	3.33924e-48	-8.17673e-10	0.472548
184325848	chr3:184325848:C:T	2.48996e-49	-8.17673e-10	-2.12352
184326225	chr3:184326225:T:TA	4.81707e-49	-8.17673e-10	-1.46362
184326645	chr3:184326645:C:T	2.85865e-49	-0.438273	-1.54716
184326734	chr3:184326734:C:T	2.56622e-49	-8.17673e-10	-2.09335
184327434	chr3:184327434:G:A	2.51466e-49	-8.17673e-10	-2.11364
184327622	chr3:184327622:T:C	2.63421e-47	3.65517	-1.11719
184328011	chr3:184328011:A:G	2.6131e-48	2.10466	-1.87732
184328254	chr3:184328254:A:G	4.92235e-50	-2.3888	-1.35578
184328314	chr3:184328314:C:G	6.77052e-50	-1.34371	-2.08207
184328425	chr3:184328425:C:T	3.25638e-49	-8.17673e-10	-1.85516
184328567	chr3:184328567:C:T	2.37936e-48	2.08581	-1.95217
184328621	chr3:184328621:C:T	4.17295e-49	-8.17673e-10	-1.60716
184328770	chr3:184328770:G:A	2.59414e-49	-8.17673e-10	-2.08253
184328824	chr3:184328824:G:A	1.14207e-47	1.70223	-1.73e-09
184329131	chr3:184329131:C:T	4.48674e-49	-8.17673e-10	-1.53466
184329566	chr3:184329566:A:G	6.56422e-50	-1.37624	-2.08049
184329778	chr3:184329778:C:T	2.56884e-49	-8.17673e-10	-2.09233
184330188	chr3:184330188:C:T	3.23349e-49	-8.17673e-10	-1.86222
184330429	chr3:184330429:T:C	2.52792e-49	-8.17673e-10	-2.10839
184330678	chr3:184330678:T:TA	2.53177e-49	-8.17673e-10	-2.10686
184330690	chr3:184330690:C:T	2.52961e-49	-8.17673e-10	-2.10772
184330880	chr3:184330880:C:T	2.50749e-49	-8.17673e-10	-2.1165
184331071	chr3:184331071:TTGAC:T	4.00513e-47	2.95696	-1.73e-09
184331183	chr3:184331183:A:G	2.51648e-49	-8.17673e-10	-2.11292
184331355	chr3:184331355:C:T	2.0792e-49	-2.3038	-1.73e-09
184331594	chr3:184331594:C:T	1.4235e-48	-0.380077	-1.73e-09
184331978	chr3:184331978:C:T	2.51124e-49	-8.17673e-10	-2.115
184333178	chr3:184333178:G:A	1.44722e-48	-8.17673e-10	-0.36355
184333579	chr3:184333579:G:A	2.65977e-49	-8.17673e-10	-2.05754
184334546	chr3:184334546:G:A	2.81042e-49	-8.17673e-10	-2.00245
184335055	chr3:184335055:A:T	1.54101e-48	-0.300755	-1.73e-09
184335607	chr3:184335607:A:G	9.06073e-49	-8.17673e-10	-0.831831
184335715	chr3:184335715:T:C	3.12344e-49	-8.17673e-10	-1.89684
184336491	chr3:184336491:C:T	1.40482e-47	-8.17673e-10	1.9093
184336557	chr3:184336557:A:T	1.49091e-44	8.87653	-1.73e-09
184336611	chr3:184336611:T:A	3.68575e-48	-8.17673e-10	0.571277
184336894	chr3:184336894:C:T	1.79928e-48	1.42307	-1.56888
184338313	chr3:184338313:G:C	7.09316e-50	-2.44418	-0.935053
184338928	chr3:184338928:G:A	1.0636e-49	-2.45347	-0.520647
184339398	chr3:184339398:C:T	2.33093e-47	2.41566	-1.73e-09
184339482	chr3:184339482:C:T	2.48737e-45	-8.17673e-10	7.08579
184339538	chr3:184339538:G:A	2.71294e-50	-2.22111	-2.11922
184339755	chr3:184339755:C:T	4.08811e-48	-8.17673e-10	0.674888
184339760	chr3:184339760:T:G	3.69496e-49	-8.17673e-10	-1.72881
184339847	chr3:184339847:C:T	6.85137e-48	-8.17673e-10	1.19125
184340793	chr3:184340793:C:T	3.0167e-48	2.38599	-2.01503
184340835	chr3:184340835:C:A	2.74599e-47	2.57953	-1.73e-09
184341176	chr3:184341176:A:G	2.67264e-45	-8.17673e-10	7.15763
184341363	chr3:184341363:A:C	7.67116e-48	-8.17673e-10	1.30427
184341507	chr3:184341507:T:C	2.31358e-48	-8.17673e-10	0.1056
184342699	chr3:184342699:G:A	1.66421e-49	-2.52643	-1.73e-09
184343283	chr3:184343283:G:A	2.45929e-47	2.46926	-1.73e-09
184343426	chr3:184343426:T:C	4.56768e-47	3.08839	-1.73e-09
184343599	chr3:184343599:A:G	8.6237e-50	-1.71768	-1.46617
184344071	chr3:184344071:C:T	6.55366e-49	-8.17673e-10	-1.15576
184345594	chr3:184345594:C:T	4.08515e-43	13.1972	-1.01011
184345701	chr3:184345701:A:T	5.71589e-49	-8.17673e-10	-1.29253
184345723	chr3:184345723:GC:G	1.71106e-45	-8.17673e-10	6.71167
184345856	chr3:184345856:G:A	2.15601e-47	2.33765	-1.73e-09
184346526	chr3:184346526:C:T	1.76985e-49	-2.46489	-1.73e-09
184346596	chr3:184346596:C:T	1.91026e-48	-0.0859566	-1.73e-09
184347172	chr3:184347172:TAAC:T	2.28171e-47	2.39431	-1.73e-09
184347276	chr3:184347276:G:A	6.06888e-43	14.0961	-1.51324
184347582	chr3:184347582:G:T	1.06798e-47	3.71371	-2.07855
184347672	chr3:184347672:G:A	2.21076e-47	2.36273	-1.73e-09
184347799	chr3:184347799:C:T	2.10188e-50	-2.53321	-2.06232
184348012	chr3:184348012:C:G	6.31269e-43	13.9596	-1.33731
184348149	chr3:184348149:T:C	1.24498e-49	-1.70046	-1.11621
184348401	chr3:184348401:C:T	1.65173e-48	-8.17673e-10	-0.231373
184348532	chr3:184348532:C:T	2.83145e-43	12.9226	-1.10207
184348768	chr3:184348768:C:T	7.71564e-43	14.4039	-1.58095
184349521	chr3:184349521:C:T	1.4148e-47	1.91638	-1.73e-09
184349535	chr3:184349535:T:G	4.69199e-49	-8.17673e-10	-1.48992
184349540	chr3:184349540:T:G	5.90744e-43	14.5412	-1.98528
184349616	chr3:184349616:T:C	3.46766e-50	-2.32211	-1.77277
184349683	chr3:184349683:CAT:C	2.86689e-41	-8.17673e-10	16.4381
184349729	chr3:184349729:C:A	3.15453e-49	-8.17673e-10	-1.88694
184349765	chr3:184349765:G:A	1.44651e-47	1.93854	-1.73e-09
184349852	chr3:184349852:G:A	5.69809e-49	-8.17673e-10	-1.29565
184350185	chr3:184350185:C:T	2.05418e-50	-2.52109	-2.0974
184350352	chr3:184350352:G:A	1.47331e-47	1.9569	-1.73e-09
184350517	chr3:184350517:C:T	2.63667e-45	-2.23815	9.38222
184350753	chr3:184350753:T:C	1.69605e-43	11.308	-1.73e-09
184351146	chr3:184351146:T:C	4.01793e-49	-8.17673e-10	-1.64501
184351495	chr3:184351495:A:G	3.01955e-49	-8.17673e-10	-1.93067
184351866	chr3:184351866:G:A	1.49571e-47	1.3164	0.655588
184352006	chr3:184352006:G:GCC	5.67387e-49	-8.17673e-10	-1.29991
184352435	chr3:184352435:A:C	8.43987e-49	-8.17673e-10	-0.902815
184352781	chr3:184352781:G:A	7.90196e-49	-8.17673e-10	-0.968671
184352887	chr3:184352887:A:G	5.54962e-39	5.02609	16.6777
184353197	chr3:184353197:CCAAT:C	6.93441e-49	-8.17673e-10	-1.09928
184353229	chr3:184353229:G:A	9.37426e-50	-2.23187	-0.868529
184353231	chr3:184353231:T:C	1.1114e-49	-2.44596	-0.484198
184353449	chr3:184353449:G:A	2.48759e-49	-8.17673e-10	-2.12447
184353813	chr3:184353813:C:T	2.85036e-49	-8.17673e-10	-1.98834
184353939	chr3:184353939:T:G	2.49449e-49	-8.17673e-10	-2.1217
184354196	chr3:184354196:G:A	1.63327e-49	-2.5452	-1.73e-09
184356571	chr3:184356571:G:A	1.94632e-49	-1.90646	-0.463379
184357259	chr3:184357259:A:G	3.22094e-43	9.0012	2.9482
184358170	chr3:184358170:C:T	9.83542e-50	-2.206	-0.846377
184358900	chr3:184358900:C:G	2.8941e-49	-8.17673e-10	-1.97311
184358992	chr3:184358992:C:T	5.86295e-49	-8.17673e-10	-1.26713
184359052	chr3:184359052:G:C	2.71953e-49	-8.17673e-10	-2.03532
184359203	chr3:184359203:C:T	6.17902e-49	-8.17673e-10	-1.21462
184359486	chr3:184359486:G:C	1.40335e-47	-1.31136	3.21961
184359555	chr3:184359555:A:G	1.03262e-47	-1.22504	2.82653
184359769	chr3:184359769:T:C	1.24742e-39	22.3127	-2.10152
184360209	chr3:184360209:T:C	3.70082e-50	-2.03716	-1.99265
184362172	chr3:184362172:C:T	8.37352e-49	-1.12988	0.219178
184364536	chr3:184364536:T:G	6.3232e-49	-8.17673e-10	-1.19156
184365143	chr3:184365143:T:C	4.11243e-43	12.1543	0.0394445
184365513	chr3:184365513:A:G	3.27982e-49	-8.17673e-10	-1.84799
184365715	chr3:184365715:T:A	5.77572e-43	4.55154	7.98185
184366450	chr3:184366450:A:G	6.82226e-28	22.3113	24.9274
184366477	chr3:184366477:A:G	6.27269e-49	-1.19958	-1.73e-09
184367058	chr3:184367058:T:C	1.92884e-49	-1.16405	-1.21481
184367170	chr3:184367170:TG:T	4.4825e-49	-1.5356	-1.73e-09
184367270	chr3:184367270:T:C	5.57242e-38	26.1275	-2.11703
184367732	chr3:184367732:C:T	8.85546e-48	-8.17673e-10	1.44784
184367794	chr3:184367794:TA:T	5.03736e-49	-8.17673e-10	-1.4189
184369623	chr3:184369623:G:A	8.03684e-44	-1.33116	11.8923
184369629	chr3:184369629:C:T	2.49771e-26	23.1382	27.7009
184369716	chr3:184369716:T:C	2.12398e-33	8.38768	26.1712
184370562	chr3:184370562:C:T	2.76344e-48	-8.17673e-10	0.28328
184370992	chr3:184370992:TCTAA:T	7.83102e-49	-0.769122	-0.208567
184371044	chr3:184371044:T:C	8.86769e-49	-0.700885	-0.152483
184371199	chr3:184371199:A:G	3.04505e-28	23.069	23.363
184371784	chr3:184371784:G:T	1.15495e-43	10.9238	-1.73e-09
184372454	chr3:184372454:C:T	1	77.7628	32.0281
184372478	chr3:184372478:C:T	8.28575e-26	53.943	-1.90478
184372545	chr3:184372545:T:C	4.29606e-49	-8.17673e-10	-1.57808
184373361	chr3:184373361:G:T	2.1061e-40	8.49252	9.9398
184373595	chr3:184373595:T:TGGAA	1.34414e-43	8.64915	2.42633
184373709	chr3:184373709:C:T	1.69182e-43	8.92277	2.38277
184373738	chr3:184373738:C:T	8.66788e-43	9.38481	3.55454
184374093	chr3:184374093:T:C	3.90486e-33	37.2816	-2.11384
184374693	chr3:184374693:G:A	1.26896e-43	6.69306	4.32486
184374958	chr3:184374958:C:T	7.20679e-44	12.1856	-1.73346
184375125	chr3:184375125:A:G	2.74009e-37	-8.17673e-10	25.6032
184375318	chr3:184375318:T:C	3.99319e-50	-2.43425	-1.51953
184375739	chr3:184375739:C:T	1.06572e-47	-1.03128	2.66432
184376395	chr3:184376395:A:G	6.28801e-29	25.395	19.4596
184376713	chr3:184376713:T:C	4.42184e-44	6.1797	3.784
184376804	chr3:184376804:C:G	3.12796e-49	-8.17673e-10	-1.8954
184376808	chr3:184376808:G:A	2.06242e-47	-8.17673e-10	2.29327
184376862	chr3:184376862:G:A	3.44664e-49	-8.17673e-10	-1.79838
184376883	chr3:184376883:C:A	1.18837e-48	-8.17673e-10	-0.560613
184377198	chr3:184377198:A:G	2.5549e-49	-8.17673e-10	-2.09777
184377315	chr3:184377315:C:T	5.47464e-43	9.09413	3.38573
184377468	chr3:184377468:A:G	2.61544e-49	-8.17673e-10	-2.07435
184377518	chr3:184377518:C:T	4.88898e-49	-8.17673e-10	-1.4488
184378790	chr3:184378790:A:G	2.4577e-39	17.7155	3.17378
184379297	chr3:184379297:A:G	1.10251e-44	3.30715	5.26758
184379730	chr3:184379730:G:C	1.44349e-48	-8.17673e-10	-0.366132
184380478	chr3:184380478:C:T	1.11287e-47	-8.17673e-10	1.67633
184380641	chr3:184380641:G:A	4.96006e-49	-8.17673e-10	-1.43436
184380859	chr3:184380859:C:T	5.32538e-47	5.11422	-1.87235
184380923	chr3:184380923:G:A	8.7301e-47	-8.17673e-10	3.73617
184381206	chr3:184381206:C:G	6.0083e-49	-8.17673e-10	-1.24264
184381262	chr3:184381262:C:T	3.99774e-46	1.70934	3.54836
184381405	chr3:184381405:C:T	2.63569e-49	-8.17673e-10	-2.06664
184381418	chr3:184381418:C:T	5.46797e-50	-1.59811	-2.04135
184381554	chr3:184381554:G:C	4.03014e-48	0.746785	-0.0861795
184381590	chr3:184381590:C:A	3.98578e-47	4.94331	-1.99119
184382168	chr3:184382168:G:A	1.39004e-49	-1.26456	-1.44189
184382550	chr3:184382550:G:A	4.43958e-50	-1.75725	-2.09056
184382799	chr3:184382799:G:A	3.9655e-45	5.82426	1.72793
184383109	chr3:184383109:G:A	1.70647e-48	-8.17673e-10	-0.198767
184383431	chr3:184383431:G:A	3.31686e-48	-8.17673e-10	0.465821
184383746	chr3:184383746:T:G	2.02739e-49	-2.32903	-1.73e-09
184384231	chr3:184384231:G:GCTA	4.17835e-47	2.99931	-1.73e-09
184384264	chr3:184384264:T:C	3.7385e-49	-2.48307	0.765972
184384376	chr3:184384376:G:A	2.83519e-49	-8.17673e-10	-1.99367
184384608	chr3:184384608:C:T	6.19346e-49	-2.47982	1.26753
184385588	chr3:184385588:C:T	8.20687e-49	-8.17673e-10	-0.930809
184385934	chr3:184385934:A:G	1.88732e-47	-1.99091	4.19546
184386051	chr3:184386051:G:A	7.07746e-49	-8.17673e-10	-1.07887
184386115	chr3:184386115:A:C	4.2795e-50	-1.82384	-2.06069
184386951	chr3:184386951:C:T	3.58057e-49	-8.17673e-10	-1.76026
184387719	chr3:184387719:T:C	9.62614e-49	-8.17673e-10	-0.771299
184388231	chr3:184388231:CCA:C	4.69252e-49	-8.17673e-10	-1.48981
184388234	chr3:184388234:TCC:T	4.84984e-49	-8.17673e-10	-1.45683
184388705	chr3:184388705:T:G	7.45801e-47	-0.095301	3.67398
184388862	chr3:184388862:G:A	1.122e-48	-0.618085	-1.73e-09
184390667	chr3:184390667:G:A	3.60901e-49	-8.17673e-10	-1.75235
184390899	chr3:184390899:T:G	1.14055e-47	-2.41308	4.11398
184391448	chr3:184391448:T:A	1.8328e-47	-1.68217	3.8574
184391746	chr3:184391746:A:G	5.01396e-49	-8.17673e-10	-1.42356
184391996	chr3:184391996:TGTA:T	3.13231e-49	-2.51983	0.625823
184392245	chr3:184392245:C:T	1.56635e-47	-8.17673e-10	2.01814
184392323	chr3:184392323:A:AC	1.29562e-47	-1.73238	3.56075
184392842	chr3:184392842:A:G	1.75964e-47	-1.67743	3.81192
184392995	chr3:184392995:C:T	9.96183e-46	2.63326	3.53747
184393994	chr3:184393994:G:T	1.34412e-46	1.80323	2.36448
184394470	chr3:184394470:C:T	2.71969e-49	-8.17673e-10	-2.03526
184394730	chr3:184394730:G:A	1.49252e-44	1.09776	7.77985
184394905	chr3:184394905:T:C	2.34667e-49	-2.18279	-1.73e-09
184395717	chr3:184395717:C:A	6.6075e-50	-2.4023	-1.04786
184396845	chr3:184396845:A:G	3.4364e-49	-8.17673e-10	-1.80136
184397515	chr3:184397515:G:A	8.08033e-50	-1.37999	-1.86894
184397686	chr3:184397686:A:AT	2.01303e-48	-0.149995	0.11644
184397691	chr3:184397691:A:G	2.00016e-48	-0.147632	0.107662
184397906	chr3:184397906:C:T	2.9705e-48	0.355535	-1.73e-09
184398132	chr3:184398132:C:T	3.58306e-49	-8.17673e-10	-1.75956
184398639	chr3:184398639:T:C	5.43785e-47	3.57268	-0.309904
184398653	chr3:184398653:C:A	4.49133e-49	-1.5987	0.0650721
184398738	chr3:184398738:T:C	2.31126e-50	-2.38604	-2.11454
184398828	chr3:184398828:C:CT	5.12516e-49	-8.17673e-10	-1.40162
184398858	chr3:184398858:A:G	3.28226e-50	-2.54276	-1.60708
184399899	chr3:184399899:T:A	3.73232e-49	0.394268	-2.11302
184399944	chr3:184399944:G:A	3.49993e-48	-8.17673e-10	0.519547
184400578	chr3:184400578:G:A	6.01303e-50	-1.92692	-1.61752
184400663	chr3:184400663:AAAG:A	4.09478e-49	-8.17673e-10	-1.62607
184400672	chr3:184400672:A:G	4.2975e-49	-8.17673e-10	-1.57775
184400812	chr3:184400812:A:G	2.68501e-50	-2.22434	-2.12635
184401182	chr3:184401182:C:T	3.81937e-49	-8.17673e-10	-1.69569
184401521	chr3:184401521:CAAT:C	3.99733e-49	-8.17673e-10	-1.65015
184401873	chr3:184401873:G:A	5.03665e-49	-1.41904	-1.73e-09
184401958	chr3:184401958:G:T	2.21452e-49	-2.24075	-1.73e-09
184402016	chr3:184402016:G:A	5.17863e-49	-1.39124	-1.73e-09
184402134	chr3:184402134:C:T	2.48736e-49	-8.17673e-10	-2.12456
184402732	chr3:184402732:C:T	2.40884e-49	-1.61812	-0.538516
184402935	chr3:184402935:A:G	3.65993e-50	-2.43333	-1.6076
184402969	chr3:184402969:C:T	2.21569e-49	-2.24022	-1.73e-09
184403001	chr3:184403001:T:A	2.48724e-49	-8.17673e-10	-2.12461
184403023	chr3:184403023:A:G	2.25506e-48	1.71194	-1.63196
184403141	chr3:184403141:C:T	3.09635e-49	-8.17673e-10	-1.90556
184403161	chr3:184403161:C:T	3.2332e-49	-8.17673e-10	-1.86231
184403166	chr3:184403166:C:A	3.08351e-49	-8.17673e-10	-1.90971
184403332	chr3:184403332:C:T	4.49513e-49	-8.17673e-10	-1.53279
184403447	chr3:184403447:C:T	2.12568e-50	-2.54074	-2.04354
184403738	chr3:184403738:C:T	8.71351e-49	-8.17673e-10	-0.870907
184403745	chr3:184403745:CCTGG:C	5.74652e-49	-8.17673e-10	-1.28719
184403863	chr3:184403863:A:G	1.17836e-49	-0.841098	-2.03056
184404347	chr3:184404347:T:C	3.38157e-49	-1.81744	-1.73e-09
184404364	chr3:184404364:T:C	3.75461e-49	0.407379	-2.12018
184404893	chr3:184404893:C:T	2.64328e-50	-2.24445	-2.1219
184404985	chr3:184404985:T:C	6.28093e-49	-2.26871	1.07044
184405091	chr3:184405091:C:A	4.91069e-48	-8.17673e-10	0.858218
184405151	chr3:184405151:G:A	3.35377e-49	-1.8257	-1.73e-09
184405153	chr3:184405153:A:G	3.26851e-49	-1.85145	-1.73e-09
184405208	chr3:184405208:T:C	4.59256e-49	-8.17673e-10	-1.51134
184405454	chr3:184405454:G:A	1.78238e-49	-2.45783	-1.73e-09
184405575	chr3:184405575:C:T	1.34351e-48	-8.17673e-10	-0.43791
184405747	chr3:184405747:G:A	2.14632e-49	-2.27203	-1.73e-09
184406131	chr3:184406131:G:A	5.62057e-49	-1.30935	-1.73e-09
184406331	chr3:184406331:C:T	1.07005e-49	-2.48261	-0.485468
184406351	chr3:184406351:G:C	2.899e-50	-2.39047	-1.88353
184406410	chr3:184406410:C:T	2.58943e-48	-8.17673e-10	0.218241
184406412	chr3:184406412:T:C	2.5369e-49	-8.17673e-10	-2.10484
184406507	chr3:184406507:G:A	2.59082e-49	-8.17673e-10	-2.08381
184406713	chr3:184406713:G:A	2.95195e-50	-2.22845	-2.02745
184406805	chr3:184406805:T:C	3.66222e-50	-1.97498	-2.06532
184406816	chr3:184406816:G:A	2.81924e-49	-8.17673e-10	-1.99931
184406883	chr3:184406883:T:C	4.31185e-50	-2.41526	-1.46174
184407006	chr3:184407006:G:A	5.319e-49	-8.17673e-10	-1.36449
184407026	chr3:184407026:G:A	2.74489e-50	-2.5426	-1.78603
184407127	chr3:184407127:G:A	7.45646e-49	-8.17673e-10	-1.0267
184407371	chr3:184407371:A:G	5.49197e-50	-2.54561	-1.08947
184407808	chr3:184407808:C:T	3.09024e-49	-8.17673e-10	-1.90753
184407823	chr3:184407823:C:T	4.52694e-49	-8.17673e-10	-1.52573
184408304	chr3:184408304:C:A	5.22429e-50	-2.54462	-1.14042
184408305	chr3:184408305:G:C	3.77576e-49	-8.17673e-10	-1.70718
184408348	chr3:184408348:A:T	2.9902e-49	-8.17673e-10	-1.94044
184408526	chr3:184408526:T:C	1.77521e-49	-2.545	0.0831372
184408564	chr3:184408564:A:AT	3.84165e-49	-8.17673e-10	-1.68988
184408571	chr3:184408571:T:C	2.59496e-49	-8.17673e-10	-2.08221
184409001	chr3:184409001:C:T	2.2061e-50	-2.5342	-2.01294
184409255	chr3:184409255:T:C	4.61148e-50	-2.4874	-1.32242
184409320	chr3:184409320:C:T	3.13534e-49	-1.89304	-1.73e-09
184409342	chr3:184409342:ATCTCATAGAGGAAGTGG:A	2.48578e-49	-8.17673e-10	-2.12519
184409361	chr3:184409361:T:C	2.48659e-49	-8.17673e-10	-2.12487
184409438	chr3:184409438:G:A	2.68505e-49	-8.17673e-10	-2.04808
184409727	chr3:184409727:C:T	4.00579e-49	-8.17673e-10	-1.64804
184409954	chr3:184409954:C:T	2.0464e-50	-2.49667	-2.12562
184409977	chr3:184409977:G:A	2.21465e-50	-2.51088	-2.03239
184409998	chr3:184409998:C:T	5.42747e-49	-8.17673e-10	-1.34431
184410133	chr3:184410133:T:C	2.18931e-50	-2.42847	-2.12631
184410189	chr3:184410189:C:T	1.91563e-49	-2.38573	-1.73e-09
184410315	chr3:184410315:C:T	2.53469e-49	-8.17673e-10	-2.10571
184410426	chr3:184410426:C:T	2.22544e-50	-2.41752	-2.12089
184410439	chr3:184410439:T:C	2.28246e-50	-2.42213	-2.09098
184410469	chr3:184410469:G:A	2.26758e-50	-2.39502	-2.12464
184410582	chr3:184410582:C:A	2.22695e-50	-2.47039	-2.06734
184410667	chr3:184410667:C:T	3.661e-50	-2.25737	-1.78326
184411084	chr3:184411084:G:A	3.02844e-50	-2.10905	-2.12126
184411189	chr3:184411189:TG:T	3.31193e-50	-2.02583	-2.11501
184411227	chr3:184411227:A:T	2.36816e-48	-8.17673e-10	0.128917
184411301	chr3:184411301:T:G	2.97632e-50	-2.14219	-2.10549
184411384	chr3:184411384:C:A	3.05835e-50	-2.11344	-2.10705
184411392	chr3:184411392:T:C	3.0658e-50	-2.11105	-2.10701
184411534	chr3:184411534:C:A	3.02626e-49	-2.18168	0.253224
184411809	chr3:184411809:A:C	8.48954e-50	-2.48616	-0.713369
184411839	chr3:184411839:C:T	4.43868e-49	-1.48637	-0.0590489
184411956	chr3:184411956:A:G	6.2927e-49	-8.17673e-10	-1.19639
184412105	chr3:184412105:G:A	6.69497e-49	-8.17673e-10	-1.13442
184412315	chr3:184412315:G:A	2.70504e-49	-8.17673e-10	-2.04066
184412838	chr3:184412838:C:T	4.02214e-50	-1.91387	-2.03268
184412869	chr3:184412869:T:C	2.43863e-50	-2.49224	-1.95469
184413243	chr3:184413243:C:T	2.4927e-50	-2.47924	-1.94576
184413304	chr3:184413304:G:A	1.39944e-47	-8.17673e-10	1.90546
184413394	chr3:184413394:T:G	2.48382e-49	-8.17673e-10	-2.12598
184413666	chr3:184413666:C:T	6.10763e-50	-1.95375	-1.57507
184413902	chr3:184413902:G:T	4.53925e-49	-8.17673e-10	-1.52302
184414211	chr3:184414211:G:A	1.63845e-49	-2.54203	-1.73e-09
184414294	chr3:184414294:A:G	5.16424e-49	-8.17673e-10	-1.39402
184414332	chr3:184414332:C:T	2.55709e-49	-8.17673e-10	-2.09691
184414891	chr3:184414891:G:A	1.72165e-49	-2.4925	-1.73e-09
184415078	chr3:184415078:C:G	6.87353e-49	-8.17673e-10	-1.1081
184415175	chr3:184415175:G:A	5.88819e-49	-2.23442	0.971589
184415263	chr3:184415263:C:G	2.96777e-49	-8.17673e-10	-1.94797
184415324	chr3:184415324:A:G	3.12804e-49	-8.17673e-10	-1.89537
184415823	chr3:184415823:C:T	5.46291e-50	-2.13016	-1.51022
184416051	chr3:184416051:A:G	4.93739e-50	-2.00968	-1.73185
184416120	chr3:184416120:C:T	2.64217e-49	-8.17673e-10	-2.06418
184416169	chr3:184416169:G:T	2.50671e-49	-8.17673e-10	-2.11681
184416213	chr3:184416213:G:A	2.31499e-47	2.4088	-1.73e-09
184416984	chr3:184416984:C:T	2.56758e-49	-8.17673e-10	-2.09282
184417087	chr3:184417087:G:A	2.65255e-49	-2.32509	0.264827
184417125	chr3:184417125:A:G	1.8193e-49	-2.43733	-1.73e-09
184417169	chr3:184417169:A:G	5.90836e-50	-1.56706	-1.99494
184417542	chr3:184417542:A:G	4.30938e-49	-8.17673e-10	-1.57499
184417649	chr3:184417649:T:C	5.63664e-50	-1.53811	-2.07097
184418295	chr3:184418295:A:G	1.80489e-49	-2.44528	-1.73e-09
184418565	chr3:184418565:G:A	1.80357e-49	-2.44601	-1.73e-09
184418629	chr3:184418629:G:T	4.07637e-49	-8.17673e-10	-1.63057
184418924	chr3:184418924:C:T	3.10883e-49	-8.17673e-10	-1.90154
184418969	chr3:184418969:A:G	5.85794e-49	-1.35152	0.0835411
184418983	chr3:184418983:A:G	2.55782e-49	-8.17673e-10	-2.09663
184418998	chr3:184418998:C:A	2.09827e-49	-2.29467	-1.73e-09
184419286	chr3:184419286:CACAGAGCTCCTGGTAAGGGAGTTAAAGTGCTCCATGCTACAAAGGGGCCA:C	3.31644e-49	-8.17673e-10	-1.83689
184419410	chr3:184419410:A:G	2.62131e-49	-8.17673e-10	-2.07211
184419441	chr3:184419441:G:A	1.30948e-49	-2.07538	-0.690769
184419476	chr3:184419476:C:T	1.49534e-47	-2.50395	4.47569
184419845	chr3:184419845:A:G	1.28872e-49	-2.11857	-0.663553
184419868	chr3:184419868:G:A	7.05132e-50	-1.6309	-1.75425
184420143	chr3:184420143:T:G	5.02922e-50	-1.79096	-1.93215
184420353	chr3:184420353:A:G	2.48441e-49	-8.17673e-10	-2.12575
184420728	chr3:184420728:T:C	2.5838e-49	-8.17673e-10	-2.08652
184420837	chr3:184420837:G:A	4.2371e-49	-1.53695	-0.0549473
184421178	chr3:184421178:T:C	1.94932e-50	-2.54456	-2.12633
184421614	chr3:184421614:C:T	7.90144e-49	-8.17673e-10	-0.968736
184421825	chr3:184421825:C:T	4.92882e-49	-8.17673e-10	-1.44068
184421882	chr3:184421882:G:A	2.93244e-49	-1.17341	-0.786536
184421955	chr3:184421955:C:T	1.64421e-49	-2.53852	-1.73e-09
184422168	chr3:184422168:T:C	1.51322e-48	-8.17673e-10	-0.318955
184422181	chr3:184422181:C:A	2.55404e-49	-8.17673e-10	-2.09811
184422297	chr3:184422297:G:A	7.08773e-50	-1.36068	-2.01933
184422356	chr3:184422356:C:T	4.86603e-49	0.651511	-2.10501
184422642	chr3:184422642:C:T	2.93759e-49	-8.17673e-10	-1.95819
184422697	chr3:184422697:A:C	1.37406e-49	-2.24742	-0.470595
184422923	chr3:184422923:A:G	3.00531e-50	-2.46177	-1.77622
184423640	chr3:184423640:A:G	4.36674e-49	-0.930589	-0.631175
184423750	chr3:184423750:G:C	9.5169e-50	-1.73903	-1.34627
184423999	chr3:184423999:G:A	2.89045e-49	-8.17673e-10	-1.97437
184424665	chr3:184424665:C:T	6.81848e-50	-1.74432	-1.67441
184424952	chr3:184424952:G:A	9.69013e-50	-1.84474	-1.22252
184425332	chr3:184425332:GA:G	1.01611e-48	-8.17673e-10	-0.717215
184425736	chr3:184425736:C:T	2.67264e-49	-8.17673e-10	-2.05272
184425810	chr3:184425810:C:T	2.49615e-49	-8.17673e-10	-2.12103
184426797	chr3:184426797:A:G	1.57345e-49	-1.03835	-1.54416
184426858	chr3:184426858:G:A	7.08372e-50	-1.70382	-1.67675
184426887	chr3:184426887:A:G	3.1652e-49	-8.17673e-10	-1.88357
184427665	chr3:184427665:C:T	4.93781e-50	-1.89147	-1.84997
184428545	chr3:184428545:T:C	3.41485e-49	-8.17673e-10	-1.80765
184428998	chr3:184428998:G:A	8.39507e-49	-0.293647	-0.61449
184429306	chr3:184429306:C:T	7.2835e-49	-8.17673e-10	-1.05017
184429668	chr3:184429668:C:T	3.32522e-49	-8.17673e-10	-1.83425
184429677	chr3:184429677:A:G	4.63138e-49	-8.17673e-10	-1.50293
184430134	chr3:184430134:T:C	2.9231e-49	-8.17673e-10	-1.96314
184430377	chr3:184430377:G:A	3.04799e-49	-8.17673e-10	-1.9213
184430698	chr3:184430698:G:A	2.76443e-49	-2.01895	-1.73e-09
184430701	chr3:184430701:G:A	3.32913e-49	-0.906436	-0.926635
184430788	chr3:184430788:T:C	5.93728e-50	-1.83372	-1.72339
184430813	chr3:184430813:G:A	1.80378e-48	-0.143309	-1.73e-09
184430844	chr3:184430844:T:C	3.36947e-49	-0.415464	-1.40556
184431421	chr3:184431421:A:C	1.64577e-49	-2.53758	-1.73e-09
184431796	chr3:184431796:G:A	6.3148e-49	-8.17673e-10	-1.19288
184431828	chr3:184431828:T:C	3.09197e-49	-8.17673e-10	-1.90697
184431832	chr3:184431832:A:C	1.13051e-47	-8.17673e-10	1.69206
184431963	chr3:184431963:C:T	2.55529e-49	-8.17673e-10	-2.09761
184432219	chr3:184432219:T:G	2.52363e-50	-2.29496	-2.11771
184432281	chr3:184432281:A:G	2.45046e-48	-2.3102	2.47327
184432613	chr3:184432613:G:A	8.303e-50	-2.36022	-0.861529
184432614	chr3:184432614:T:G	8.35881e-50	-2.3678	-0.847254
184432646	chr3:184432646:AG:A	1.52842e-49	-1.03066	-1.58089
184432700	chr3:184432700:A:G	3.64392e-49	-8.17673e-10	-1.74272
184432745	chr3:184432745:G:T	1.63423e-49	-2.54461	-1.73e-09
184432746	chr3:184432746:A:C	1.63546e-49	-2.54386	-1.73e-09
184432775	chr3:184432775:C:T	2.86068e-49	-8.17673e-10	-1.98472
184433183	chr3:184433183:G:T	1.63378e-49	-2.54489	-1.73e-09
184433554	chr3:184433554:C:T	2.5538e-49	-8.17673e-10	-2.0982
184433596	chr3:184433596:T:C	2.50579e-49	-8.17673e-10	-2.11718
184433650	chr3:184433650:A:C	1.56779e-49	-2.03712	-0.548993
184433801	chr3:184433801:A:G	3.76035e-49	-0.744548	-0.966722
184433885	chr3:184433885:T:C	9.23669e-49	0.349911	-1.16251
184433954	chr3:184433954:G:A	1.64968e-49	-2.5352	-1.73e-09
184434070	chr3:184434070:G:A	1.64032e-49	-2.54089	-1.73e-09
184434231	chr3:184434231:CCTT:C	1.83706e-49	-2.42761	-1.73e-09
184434409	chr3:184434409:T:TC	2.64384e-49	-8.17673e-10	-2.06355
184434500	chr3:184434500:C:A	2.9124e-49	-8.17673e-10	-1.9668
184434505	chr3:184434505:G:A	2.54926e-49	-8.17673e-10	-2.09998
184434783	chr3:184434783:A:G	2.9552e-49	-8.17673e-10	-1.95222
184434785	chr3:184434785:A:T	1.68391e-49	-1.95659	-0.558075
184435002	chr3:184435002:G:C	2.81597e-49	-8.17673e-10	-2.00047
184435085	chr3:184435085:C:A	1.45682e-49	-2.12436	-0.535162
184435143	chr3:184435143:T:C	2.66921e-50	-2.4281	-1.92849
184435510	chr3:184435510:A:G	1.7284e-49	-2.48859	-1.73e-09
184435879	chr3:184435879:A:G	5.84909e-49	-0.412753	-0.856742
184436007	chr3:184436007:C:G	7.65177e-49	-8.17673e-10	-1.00084
184436317	chr3:184436317:TAC:T	1.64444e-49	-2.53838	-1.73e-09
184436359	chr3:184436359:C:T	3.17856e-50	-2.33841	-1.84352
184436620	chr3:184436620:C:T	5.52334e-49	-8.17673e-10	-1.3268
184436697	chr3:184436697:A:G	1.69488e-48	-0.106064	-0.0995199
184436752	chr3:184436752:C:T	2.48799e-49	-8.17673e-10	-2.1243
184437145	chr3:184437145:C:T	8.84705e-49	0.071918	-0.927615
184437216	chr3:184437216:G:A	5.62589e-49	-8.17673e-10	-1.3084
184437441	chr3:184437441:G:A	5.97282e-49	-8.17673e-10	-1.24856
184437539	chr3:184437539:C:T	4.12115e-49	-8.17673e-10	-1.61965
184437620	chr3:184437620:A:G	3.74698e-50	-2.29078	-1.72664
184437717	chr3:184437717:A:G	3.28466e-49	-8.17673e-10	-1.84652
184438313	chr3:184438313:C:T	2.84786e-49	-8.17673e-10	-1.98921
184438347	chr3:184438347:G:A	1.61417e-48	-0.213794	-0.0405829
184439248	chr3:184439248:T:C	3.79624e-48	-8.17673e-10	0.600816
184439354	chr3:184439354:C:G	1.7451e-49	-2.47897	-1.73e-09
184439761	chr3:184439761:C:T	1.49334e-49	-1.29046	-1.34431
184439762	chr3:184439762:G:A	2.15952e-48	-8.17673e-10	0.0366923
184439844	chr3:184439844:G:A	2.234e-48	-8.17673e-10	0.0705971
184439857	chr3:184439857:T:C	1.35601e-49	-1.29148	-1.43976
184439985	chr3:184439985:C:T	7.64474e-49	-8.17673e-10	-1.00176
184440181	chr3:184440181:T:C	8.55698e-49	-8.17673e-10	-0.889034
184440188	chr3:184440188:T:G	4.99306e-50	-1.74254	-1.98778
184440217	chr3:184440217:A:C	1.35449e-49	-1.31128	-1.42108
184440662	chr3:184440662:C:G	2.89248e-50	-2.54243	-1.73382
184440728	chr3:184440728:CT:C	1.84121e-48	-8.17673e-10	-0.122775
184441100	chr3:184441100:C:T	8.17653e-49	-8.17673e-10	-0.934513
184441141	chr3:184441141:A:T	1.51349e-49	-1.33649	-1.28487
184441192	chr3:184441192:A:G	3.03587e-49	-0.0705488	-1.85473
184441378	chr3:184441378:G:A	3.07632e-49	-8.17673e-10	-1.91205
184441534	chr3:184441534:C:G	7.41492e-49	-8.17673e-10	-1.03229
184441552	chr3:184441552:G:A	2.92351e-49	-8.17673e-10	-1.96299
184441948	chr3:184441948:C:T	2.74947e-49	-8.17673e-10	-2.02437
184442384	chr3:184442384:C:A	2.02875e-49	-1.18803	-1.14033
184442470	chr3:184442470:T:C	4.13001e-49	-8.17673e-10	-1.6175
184442919	chr3:184442919:A:T	1.65038e-49	-2.53477	-1.73e-09
184443009	chr3:184443009:T:A	2.20068e-50	-2.54043	-2.00917
184443065	chr3:184443065:T:C	3.21006e-49	-8.17673e-10	-1.86949
184443157	chr3:184443157:T:C	3.71811e-50	-1.99038	-2.03477
184443199	chr3:184443199:T:A	3.87688e-49	-8.17673e-10	-1.68075
184443208	chr3:184443208:T:C	1.94054e-49	-0.778892	-1.59392
184443391	chr3:184443391:C:T	1.65366e-49	-1.27883	-1.25396
184443404	chr3:184443404:C:T	2.6067e-49	-8.17673e-10	-2.0777
184443947	chr3:184443947:A:G	1.74682e-49	-1.28011	-1.19788
184443990	chr3:184443990:G:A	1.175e-46	-8.17673e-10	4.03324
184444001	chr3:184444001:G:A	2.73726e-49	-8.17673e-10	-2.02882
184444610	chr3:184444610:A:G	1.23696e-49	-1.41015	-1.41298
184444756	chr3:184444756:C:T	3.4223e-49	-8.17673e-10	-1.80547
184444772	chr3:184444772:C:T	1.6733e-49	-1.28065	-1.24033
184444843	chr3:184444843:A:G	3.42167e-49	-8.17673e-10	-1.80565
184444916	chr3:184444916:T:C	9.92193e-50	-2.10651	-0.937105
184445008	chr3:184445008:T:C	2.98924e-49	-8.17673e-10	-1.94076
184445041	chr3:184445041:A:G	2.71019e-49	-8.17673e-10	-2.03876
184445091	chr3:184445091:A:G	2.32532e-49	-2.19192	-1.73e-09
184445127	chr3:184445127:CT:C	1.11702e-49	-2.54088	-0.38423
184445187	chr3:184445187:G:C	1.65464e-49	-2.5322	-1.73e-09
184445290	chr3:184445290:C:A	1.65025e-49	-2.53485	-1.73e-09
184445337	chr3:184445337:T:C	4.07239e-49	-8.17673e-10	-1.63155
184445338	chr3:184445338:G:A	8.53434e-50	-1.0755	-2.11877
184445446	chr3:184445446:A:AT	3.63811e-48	-8.17673e-10	0.558268
184445697	chr3:184445697:A:T	5.83298e-50	-2.19888	-1.37596
184446159	chr3:184446159:A:G	2.50512e-49	-8.17673e-10	-2.11744
184446216	chr3:184446216:C:T	4.67972e-50	-2.52094	-1.27418
184446217	chr3:184446217:G:A	2.7311e-49	-8.17673e-10	-2.03107
184446294	chr3:184446294:G:A	2.59098e-49	-8.17673e-10	-2.08375
184446335	chr3:184446335:C:T	2.35575e-49	-0.543246	-1.63568
184446401	chr3:184446401:A:G	2.49728e-49	-8.17673e-10	-2.12058
184446499	chr3:184446499:T:C	2.38313e-50	-2.34412	-2.12583
184446567	chr3:184446567:T:C	2.38548e-50	-2.34328	-2.12569
184446739	chr3:184446739:G:T	6.34318e-50	-1.51159	-1.97939
184446772	chr3:184446772:C:T	2.73474e-49	-8.17673e-10	-2.02974
184446829	chr3:184446829:A:C	8.06907e-50	-2.54557	-0.704757
184446956	chr3:184446956:T:C	1.17041e-48	-8.17673e-10	-0.575843
184446991	chr3:184446991:T:C	1.27031e-48	-8.17673e-10	-0.493933
184447093	chr3:184447093:C:T	2.53276e-49	-2.10647	-1.73e-09
184447164	chr3:184447164:T:A	2.98291e-49	-8.17673e-10	-1.94288
184447278	chr3:184447278:G:A	2.4841e-49	-8.17673e-10	-2.12587
184447427	chr3:184447427:G:A	2.50151e-49	-8.17673e-10	-2.11889
184447556	chr3:184447556:T:C	2.74338e-50	-2.51422	-1.81496
184448131	chr3:184448131:G:A	2.66391e-49	-8.17673e-10	-2.05599
184448216	chr3:184448216:T:C	2.83557e-49	-0.380353	-1.61318
184448466	chr3:184448466:A:G	2.54304e-49	-0.520659	-1.58176
184448499	chr3:184448499:G:A	2.86277e-49	-8.17673e-10	-1.98399
184448606	chr3:184448606:C:T	9.63943e-48	0.306093	1.22657
184448730	chr3:184448730:C:T	1.6326e-49	-2.54561	-1.73e-09
184449204	chr3:184449204:T:C	2.95902e-50	-2.1826	-2.07091
184449626	chr3:184449626:A:G	2.55763e-49	-8.17673e-10	-2.0967
184449768	chr3:184449768:A:G	1.63343e-49	-2.5451	-1.73e-09
184449795	chr3:184449795:C:T	5.06231e-49	-0.135638	-1.27832
184450086	chr3:184450086:G:T	1.21057e-47	0.646653	1.11383
184450173	chr3:184450173:G:A	2.57808e-50	-2.5062	-1.88512
184450887	chr3:184450887:A:G	3.21445e-49	-1.86813	-1.73e-09
184450974	chr3:184450974:G:A	1.65217e-49	-2.53369	-1.73e-09
184450976	chr3:184450976:A:G	2.43334e-48	0.156069	-1.73e-09
184451095	chr3:184451095:C:T	4.5032e-50	-2.52816	-1.30542
184451251	chr3:184451251:A:C	7.16939e-47	0.6652	2.87401
184451504	chr3:184451504:A:C	3.8646e-50	-1.8742	-2.11231
184452098	chr3:184452098:G:A	2.98552e-49	-8.17673e-10	-1.94201
184452476	chr3:184452476:G:A	1.63314e-49	-2.54528	-1.73e-09
184452520	chr3:184452520:A:G	2.51012e-49	-8.17673e-10	-2.11545
184452563	chr3:184452563:G:A	3.69578e-48	0.573997	-1.73e-09
184452637	chr3:184452637:C:T	2.0792e-49	-2.3038	-1.73e-09
184452884	chr3:184452884:C:T	5.10237e-48	-8.17673e-10	0.896508
184452885	chr3:184452885:A:T	7.22919e-48	-8.17673e-10	1.24493
184452890	chr3:184452890:G:T	2.24665e-50	-2.41205	-2.11688
184453174	chr3:184453174:A:G	1.56091e-49	-2.04488	-0.545626
184453204	chr3:184453204:C:T	4.4187e-50	-2.49339	-1.35913
184453634	chr3:184453634:C:T	4.05389e-50	-2.00952	-1.92917
184453642	chr3:184453642:T:G	2.79387e-49	-8.17673e-10	-2.00835
184453647	chr3:184453647:C:T	5.62807e-49	-8.17673e-10	-1.30801
184453999	chr3:184453999:T:C	3.48247e-49	0.0430749	-1.83111
184454219	chr3:184454219:T:A	2.22419e-49	-2.23639	-1.73e-09
184454420	chr3:184454420:C:T	3.99057e-49	-8.17673e-10	-1.65185
184454659	chr3:184454659:A:G	1.43237e-48	-8.17673e-10	-0.373869
184454750	chr3:184454750:G:T	3.29997e-50	-2.34239	-1.80206
184455421	chr3:184455421:A:G	4.07541e-49	0.0229543	-1.65376
184456003	chr3:184456003:T:C	2.01301e-50	-2.51634	-2.1224
184456145	chr3:184456145:T:G	4.15652e-50	-1.93036	-1.98333
184456277	chr3:184456277:G:A	3.34627e-50	-2.31857	-1.81194
184456658	chr3:184456658:C:T	2.86306e-49	-8.17673e-10	-1.98389
184456699	chr3:184456699:C:T	1.68994e-49	-2.51109	-1.73e-09
184456742	chr3:184456742:C:T	3.23102e-50	-2.31821	-1.84736
184457160	chr3:184457160:G:A	2.30483e-50	-2.43273	-2.07063
184457176	chr3:184457176:G:A	3.20299e-50	-2.19816	-1.97612
184457294	chr3:184457294:G:A	4.14081e-50	-1.90414	-2.01333
184457314	chr3:184457314:C:A	2.31917e-50	-2.42995	-2.06721
184457654	chr3:184457654:T:G	2.09681e-50	-2.4805	-2.11745
184457713	chr3:184457713:G:A	2.28106e-50	-2.44934	-2.06439
184457726	chr3:184457726:G:A	3.15334e-50	-2.2643	-1.9256
184457953	chr3:184457953:T:C	2.16439e-49	-2.26364	-1.73e-09
184457976	chr3:184457976:G:A	2.73977e-50	-2.44459	-1.8859
184457993	chr3:184457993:A:C	2.80969e-49	-8.17673e-10	-2.00271
184458166	chr3:184458166:G:A	1.69495e-49	-2.50813	-1.73e-09
184458298	chr3:184458298:T:C	5.34717e-50	-1.69724	-1.96456
184458544	chr3:184458544:T:C	3.43543e-49	-8.17673e-10	-1.80164
184458987	chr3:184458987:G:T	4.36005e-50	-2.12187	-1.74401
184459580	chr3:184459580:A:G	1.01365e-49	-1.38497	-1.63725
184459583	chr3:184459583:C:T	3.77149e-50	-2.24422	-1.76667
184459624	chr3:184459624:C:T	1.65271e-49	-2.53337	-1.73e-09
184459970	chr3:184459970:T:C	3.36623e-50	-2.2594	-1.86518
184459986	chr3:184459986:G:A	2.50965e-49	-2.11564	-1.73e-09
184460040	chr3:184460040:T:C	9.6862e-50	-1.53325	-1.53441
184460064	chr3:184460064:G:A	4.65525e-50	-1.77222	-2.02815
184460080	chr3:184460080:A:G	8.82876e-50	-1.63703	-1.52332
184460318	chr3:184460318:G:A	2.95378e-49	-8.17673e-10	-1.95269
184460377	chr3:184460377:G:A	3.78196e-50	-2.16079	-1.84734
184460586	chr3:184460586:C:T	2.19205e-50	-2.50213	-2.0514
184460624	chr3:184460624:G:A	3.38156e-50	-2.11626	-2.00377
184460629	chr3:184460629:A:G	1.99354e-50	-2.52287	-2.12558
184460844	chr3:184460844:C:T	1.80975e-49	-2.44259	-1.73e-09
184461180	chr3:184461180:G:A	3.38373e-49	-8.17673e-10	-1.8168
184461252	chr3:184461252:G:A	2.8864e-49	-8.17673e-10	-1.97577
184461399	chr3:184461399:G:A	3.5017e-50	-2.51693	-1.56819
184461426	chr3:184461426:T:A	3.02851e-49	-8.17673e-10	-1.92771
184461455	chr3:184461455:C:T	1.38011e-49	-1.91353	-0.800086
184461585	chr3:184461585:A:G	1.97847e-50	-2.54314	-2.1129
184461649	chr3:184461649:G:T	1.96096e-50	-2.54423	-2.1207
184461969	chr3:184461969:T:G	1.2788e-49	-2.18342	-0.606437
184462052	chr3:184462052:G:C	4.28138e-49	-8.17673e-10	-1.58151
184462253	chr3:184462253:T:C	5.09888e-50	-2.43472	-1.27462
184462286	chr3:184462286:G:A	4.24578e-50	-2.39293	-1.49951
184462339	chr3:184462339:C:T	2.59698e-49	-0.275693	-1.80574
184462350	chr3:184462350:A:G	5.20213e-49	-0.397369	-0.989344
184462359	chr3:184462359:C:T	1.15146e-48	-8.17673e-10	-0.592166
184462389	chr3:184462389:C:T	4.22555e-50	-2.42402	-1.47319
184462484	chr3:184462484:A:C	1.44789e-48	-0.363086	-1.73e-09
184462785	chr3:184462785:C:T	2.13693e-50	-2.54186	-2.03713
184463280	chr3:184463280:G:A	1.04304e-49	-0.870857	-2.12278
184463283	chr3:184463283:G:A	3.34276e-50	-2.01621	-2.11536
184463533	chr3:184463533:G:A	3.72505e-49	-8.17673e-10	-1.7207
184463647	chr3:184463647:A:T	2.6853e-49	-8.17673e-10	-2.04799
184463778	chr3:184463778:A:C	2.82925e-48	-8.17673e-10	0.306817
184464020	chr3:184464020:C:T	2.32887e-50	-2.54459	-1.94839
184464158	chr3:184464158:T:C	4.3859e-50	-1.74622	-2.11375
184464324	chr3:184464324:A:T	4.49169e-50	-1.79833	-2.03781
184464412	chr3:184464412:G:A	4.43143e-50	-1.79652	-2.05312
184464462	chr3:184464462:A:T	2.90472e-49	-8.17673e-10	-1.96944
184464479	chr3:184464479:C:T	2.554e-48	-8.17673e-10	0.204464
184464624	chr3:184464624:TC:T	2.07205e-49	-0.320071	-1.98717
184464669	chr3:184464669:A:C	2.30314e-48	-8.17673e-10	0.101079
184464884	chr3:184464884:C:T	2.48413e-49	-8.17673e-10	-2.12586
184464901	chr3:184464901:A:C	2.78884e-49	-8.17673e-10	-2.01015
184464977	chr3:184464977:C:T	2.60742e-49	-8.17673e-10	-2.07742
184465031	chr3:184465031:G:A	2.3928e-50	-2.39879	-2.06711
184465080	chr3:184465080:C:T	2.58561e-49	-2.08582	-1.73e-09
184465134	chr3:184465134:A:G	4.83838e-49	-8.17673e-10	-1.4592
184465419	chr3:184465419:T:A	3.8885e-50	-1.86926	-2.11108
184465707	chr3:184465707:C:T	2.219e-48	-8.17673e-10	0.0638629
184465714	chr3:184465714:G:A	7.43058e-49	-8.17673e-10	-1.03018
184465794	chr3:184465794:T:C	3.16084e-49	-8.17673e-10	-1.88494
184465999	chr3:184465999:T:C	4.3627e-49	-8.17673e-10	-1.56269
184466098	chr3:184466098:T:C	4.106e-49	-8.17673e-10	-1.62333
184466158	chr3:184466158:T:A	3.61511e-50	-1.94957	-2.10368
184466447	chr3:184466447:G:A	1.65369e-49	-0.969219	-1.56355
184466470	chr3:184466470:A:G	1.01166e-48	-8.17673e-10	-0.721604
184466503	chr3:184466503:A:G	2.5e-49	-8.17673e-10	-2.11949
184466518	chr3:184466518:C:A	2.95909e-50	-2.52793	-1.72555
184466623	chr3:184466623:A:G	8.96824e-49	-8.17673e-10	-0.842091
184466799	chr3:184466799:A:G	8.29663e-50	-1.87554	-1.34697
184466834	chr3:184466834:T:C	9.04755e-49	-8.17673e-10	-0.833287
184467010	chr3:184467010:G:A	3.0245e-49	-8.17673e-10	-1.92903
184467239	chr3:184467239:T:C	9.19609e-49	-8.17673e-10	-0.817002
184467297	chr3:184467297:G:A	1.13335e-49	-2.47723	-0.43337
184467338	chr3:184467338:C:T	4.54868e-50	-1.70558	-2.11795
184467392	chr3:184467392:G:A	3.92803e-49	-8.17673e-10	-1.66764
184467457	chr3:184467457:T:C	4.25142e-49	-1.58853	-1.73e-09
184467646	chr3:184467646:C:T	7.67368e-48	-8.17673e-10	1.3046
184467654	chr3:184467654:A:G	1.66638e-49	-0.575238	-1.94989
184468182	chr3:184468182:T:C	7.73536e-49	-8.17673e-10	-0.989978
184468227	chr3:184468227:C:A	3.28796e-50	-2.14562	-2.00248
184468380	chr3:184468380:A:G	6.88114e-49	-1.5747	0.467701
184468500	chr3:184468500:G:A	2.82799e-49	-8.17673e-10	-1.99621
184468789	chr3:184468789:G:T	4.02081e-48	-8.17673e-10	0.658287
184468824	chr3:184468824:C:T	6.04406e-49	-8.17673e-10	-1.23671
184468831	chr3:184468831:G:T	2.3263e-49	-0.629272	-1.56223
184469060	chr3:184469060:A:G	4.56253e-49	-1.55359	0.0356919
184469247	chr3:184469247:T:C	3.95823e-49	-8.17673e-10	-1.65998
184469302	chr3:184469302:T:C	7.20823e-50	-1.55156	-1.81158
184469401	chr3:184469401:AAGGG:A	3.00711e-49	-8.17673e-10	-1.9348
184469885	chr3:184469885:T:A	2.48409e-49	-8.17673e-10	-2.12588
184470101	chr3:184470101:C:T	2.15425e-48	-8.17673e-10	0.0342476
184470170	chr3:184470170:A:G	5.21135e-50	-1.56336	-2.12416
184470298	chr3:184470298:T:C	3.91364e-50	-2.37563	-1.59827
184470427	chr3:184470427:T:C	3.86861e-50	-2.53835	-1.44712
184471148	chr3:184471148:A:G	7.74436e-50	-1.25435	-2.03705
184471272	chr3:184471272:G:C	2.78433e-49	-8.17673e-10	-2.01177
184471280	chr3:184471280:G:A	7.51173e-50	-1.28573	-2.03617
184471336	chr3:184471336:T:C	7.88886e-49	-0.970329	-1.73e-09
184471366	chr3:184471366:T:C	7.84986e-50	-1.25458	-2.02329
184471401	chr3:184471401:A:G	8.0649e-50	-1.23471	-2.01613
184471533	chr3:184471533:A:G	8.54465e-49	-8.17673e-10	-0.890476
184471669	chr3:184471669:T:G	1.71708e-49	-2.49516	-1.73e-09
184471751	chr3:184471751:G:A	9.04605e-50	-1.19503	-1.94101
184471845	chr3:184471845:T:G	2.25075e-50	-2.45617	-2.07093
184472104	chr3:184472104:G:A	2.72172e-50	-2.21175	-2.12535
184472287	chr3:184472287:A:G	2.72302e-50	-2.21284	-2.12378
184472682	chr3:184472682:T:C	5.0748e-49	-8.17673e-10	-1.41149
184472695	chr3:184472695:G:A	2.63571e-50	-2.25619	-2.11302
184472702	chr3:184472702:C:T	1.84576e-49	-2.42289	-1.73e-09
184472796	chr3:184472796:A:G	7.39321e-50	-1.21633	-2.12147
184472832	chr3:184472832:C:T	2.77084e-50	-2.1981	-2.12111
184473176	chr3:184473176:G:A	5.2617e-50	-1.55233	-2.12558
184473432	chr3:184473432:C:T	5.43792e-50	-1.61291	-2.03206
184473796	chr3:184473796:T:A	1.22754e-48	-8.17673e-10	-0.528186
184473888	chr3:184473888:C:T	8.9926e-50	-1.19359	-1.94837
184474074	chr3:184474074:A:G	3.51528e-50	-2.52595	-1.55529
184474108	chr3:184474108:T:A	8.98099e-50	-1.16452	-1.97873
184474299	chr3:184474299:A:G	2.83348e-50	-2.53706	-1.7598
184474462	chr3:184474462:T:A	2.32882e-48	-8.17673e-10	0.112168
184475308	chr3:184475308:C:T	3.76522e-48	-8.17673e-10	0.59261
184475564	chr3:184475564:T:A	3.59779e-50	-2.5386	-1.51945
184475577	chr3:184475577:C:T	1.09855e-49	-0.816089	-2.1257
184475605	chr3:184475605:G:T	1.38371e-49	-0.594913	-2.1161
184475764	chr3:184475764:T:C	7.48884e-49	-8.17673e-10	-1.02237
184475771	chr3:184475771:C:T	1.69957e-49	-2.50541	-1.73e-09
184475994	chr3:184475994:G:C	1.95942e-48	-8.17673e-10	-0.0605452
184476059	chr3:184476059:T:C	5.23442e-50	-1.65514	-2.02796
184476170	chr3:184476170:A:G	1.92704e-48	-8.17673e-10	-0.0772113
184476192	chr3:184476192:T:C	3.46168e-50	-2.1433	-1.95331
184476333	chr3:184476333:C:A	5.00331e-50	-2.32867	-1.3996
184476342	chr3:184476342:T:C	4.94354e-49	-8.17673e-10	-1.4377
184476384	chr3:184476384:G:A	2.61543e-49	-8.17673e-10	-2.07435
184476400	chr3:184476400:G:A	1.45835e-49	-0.548253	-2.11022
184476694	chr3:184476694:G:C	1.46242e-49	-0.541281	-2.11441
184476746	chr3:184476746:A:C	5.12395e-49	-8.17673e-10	-1.40186
184476830	chr3:184476830:G:A	1.28666e-49	-0.667718	-2.11601
184476917	chr3:184476917:T:C	4.91681e-49	-8.17673e-10	-1.44312
184477106	chr3:184477106:G:A	3.32996e-49	-8.17673e-10	-1.83282
184477140	chr3:184477140:C:T	1.68043e-49	-0.611	-1.90573
184477146	chr3:184477146:A:G	1.25225e-49	-0.821415	-1.98942
184477186	chr3:184477186:T:C	4.77027e-50	-2.33896	-1.43701
184477261	chr3:184477261:T:A	4.79756e-50	-2.33334	-1.43692
184477289	chr3:184477289:G:A	5.20969e-50	-1.66317	-2.02468
184477335	chr3:184477335:T:C	4.8446e-50	-2.33541	-1.4251
184477500	chr3:184477500:G:A	9.79373e-50	-1.12314	-1.93349
184477706	chr3:184477706:T:C	4.91213e-50	-2.31527	-1.43139
184477721	chr3:184477721:A:T	1.47269e-49	-0.680389	-1.9683
184477726	chr3:184477726:C:T	4.86281e-50	-2.3235	-1.43325
184477870	chr3:184477870:C:T	3.18667e-49	-8.17673e-10	-1.8768
184477875	chr3:184477875:T:C	4.72374e-50	-2.33578	-1.44998
184477995	chr3:184477995:G:A	1.04157e-49	-1.06959	-1.92546
184478141	chr3:184478141:T:C	1.13901e-49	-0.80254	-2.10309
184478435	chr3:184478435:G:A	3.71047e-50	-2.53375	-1.49346
184478470	chr3:184478470:T:C	5.28091e-50	-1.6714	-2.00287
184478535	chr3:184478535:A:C	1.78836e-48	-8.17673e-10	-0.151898
184478690	chr3:184478690:T:C	3.65173e-50	-2.54567	-1.4975
184478783	chr3:184478783:T:C	1.83154e-48	-8.17673e-10	-0.128038
184478795	chr3:184478795:T:A	3.70368e-50	-2.54401	-1.48503
184478894	chr3:184478894:CCACGTCCAGCCAACCTTAACTACT:C	6.36898e-49	-8.17673e-10	-1.18434
184479034	chr3:184479034:T:C	3.71914e-50	-2.54055	-1.48433
184479047	chr3:184479047:G:A	4.67169e-50	-2.34879	-1.44805
184479073	chr3:184479073:T:C	4.82155e-50	-2.33569	-1.42958
184479174	chr3:184479174:A:G	6.42356e-49	-8.17673e-10	-1.17581
184479237	chr3:184479237:ATCT:A	5.58193e-50	-1.49311	-2.12572
184479376	chr3:184479376:T:G	4.94354e-49	-8.17673e-10	-1.4377
184479516	chr3:184479516:G:A	4.77413e-50	-2.34835	-1.42681
184479536	chr3:184479536:C:G	2.266e-50	-2.53188	-1.98847
184479590	chr3:184479590:T:C	4.76489e-50	-2.34708	-1.43001
184479849	chr3:184479849:G:GT	2.51174e-50	-2.30924	-2.10815
184479905	chr3:184479905:G:C	1.11686e-49	-0.817126	-2.10813
184479993	chr3:184479993:T:A	1.24666e-49	-0.827308	-1.98801
184480131	chr3:184480131:A:G	2.43962e-50	-2.3389	-2.10762
184480521	chr3:184480521:C:T	3.15384e-48	-8.17673e-10	0.415424
184480687	chr3:184480687:A:G	2.82686e-50	-2.37553	-1.92367
184480776	chr3:184480776:A:G	1.17289e-49	-0.75079	-2.12552
184481009	chr3:184481009:C:T	1.25369e-49	-0.835116	-1.97457
184481063	chr3:184481063:G:A	3.05973e-49	-8.17673e-10	-1.91745
184481121	chr3:184481121:C:T	2.44659e-50	-2.32993	-2.11374
184481315	chr3:184481315:A:G	2.43836e-50	-2.33524	-2.1118
184481566	chr3:184481566:A:G	2.16391e-50	-2.50444	-2.06201
184481606	chr3:184481606:C:T	1.7664e-49	-0.44793	-2.01891
184481907	chr3:184481907:A:G	3.46509e-50	-2.54524	-1.55039
184481928	chr3:184481928:G:A	1.0841e-49	-0.847508	-2.10752
184481963	chr3:184481963:G:T	3.13554e-48	-8.17673e-10	0.409604
184482348	chr3:184482348:A:G	3.14007e-48	-8.17673e-10	0.41105
184482419	chr3:184482419:G:A	2.41186e-50	-2.34423	-2.11374
184482741	chr3:184482741:C:T	3.12833e-48	-8.17673e-10	0.407302
184482796	chr3:184482796:C:T	5.23078e-50	-2.49567	-1.18814
184482813	chr3:184482813:G:A	2.77287e-50	-2.308	-2.01048
184482832	chr3:184482832:C:T	1.13866e-49	-0.911547	-1.99438
184482897	chr3:184482897:C:T	1.01978e-49	-0.902155	-2.11404
184482899	chr3:184482899:C:T	5.19672e-47	3.21742	-1.73e-09
184483092	chr3:184483092:C:T	1.21799e-49	-0.859986	-1.9786
184483125	chr3:184483125:T:C	4.90113e-49	-8.17673e-10	-1.44632
184483193	chr3:184483193:C:T	3.14007e-48	-8.17673e-10	0.41105
184483231	chr3:184483231:C:T	1.67466e-49	-2.52017	-1.73e-09
184483333	chr3:184483333:T:C	1.10021e-49	-0.820437	-2.11985
184483914	chr3:184483914:C:A	5.27229e-49	-8.17673e-10	-1.37332
184483976	chr3:184483976:T:C	4.91497e-50	-2.54206	-1.20402
184484033	chr3:184484033:T:C	3.46025e-48	-8.17673e-10	0.508144
184484060	chr3:184484060:CTT:C	4.96415e-49	-8.17673e-10	-1.43354
184484206	chr3:184484206:G:C	3.47024e-48	-8.17673e-10	0.511029
184484282	chr3:184484282:G:A	3.97671e-48	-8.17673e-10	0.647259
184484465	chr3:184484465:T:G	2.80965e-49	-8.17673e-10	-2.00272
184484580	chr3:184484580:ACGGATGG:A	2.72511e-50	-2.23367	-2.10218
184484624	chr3:184484624:G:C	1.59419e-49	-0.444358	-2.12506
184484657	chr3:184484657:C:A	3.99933e-48	-8.17673e-10	0.65293
184484804	chr3:184484804:C:G	4.1204e-48	-8.17673e-10	0.682754
184485198	chr3:184485198:C:T	4.68375e-48	-8.17673e-10	0.810903
184485243	chr3:184485243:T:C	2.94509e-50	-2.19347	-2.06476
184485615	chr3:184485615:T:C	1.81282e-49	-0.327562	-2.11333
184485860	chr3:184485860:A:T	2.51435e-49	-8.17673e-10	-2.11377
184485897	chr3:184485897:T:C	5.72899e-50	-1.47821	-2.11462
184486015	chr3:184486015:C:A	3.91079e-49	-8.17673e-10	-1.67204
184486071	chr3:184486071:T:C	1.12222e-49	-1.31755	-1.60293
184486264	chr3:184486264:G:A	8.95904e-50	-2.54143	-0.604274
184486317	chr3:184486317:T:C	1.7334e-49	-0.372965	-2.11273
184486343	chr3:184486343:TATA:T	3.27346e-49	-1.01113	-0.838798
184486421	chr3:184486421:A:AT	8.97755e-50	-2.54561	-0.598026
184486631	chr3:184486631:A:G	3.6201e-50	-2.539	-1.51287
184487104	chr3:184487104:G:A	1.95034e-49	-0.727359	-1.64042
184487136	chr3:184487136:G:A	2.18875e-50	-2.52804	-2.02699
184487151	chr3:184487151:T:C	2.48728e-49	-8.17673e-10	-2.12459
184487576	chr3:184487576:G:A	2.89985e-50	-2.2164	-2.05731
184487634	chr3:184487634:G:T	2.83864e-50	-2.23402	-2.06102
184487650	chr3:184487650:T:C	4.23893e-49	-0.570507	-1.02096
184487681	chr3:184487681:A:G	3.10954e-49	-8.17673e-10	-1.90131
184487742	chr3:184487742:C:T	2.89226e-50	-2.54553	-1.7308
184487788	chr3:184487788:GT:G	3.6267e-49	-8.17673e-10	-1.74746
184487856	chr3:184487856:G:A	2.42865e-49	-0.894043	-1.2544
184487861	chr3:184487861:C:T	3.01194e-49	-8.17673e-10	-1.9332
184487876	chr3:184487876:G:A	2.48913e-49	-0.864772	-1.25907
184487985	chr3:184487985:C:T	3.96935e-48	-8.17673e-10	0.645407
184488173	chr3:184488173:T:C	3.01037e-49	-8.17673e-10	-1.93372
184488224	chr3:184488224:C:T	2.77979e-49	-8.17673e-10	-2.01341
184488431	chr3:184488431:T:A	2.93415e-50	-2.20332	-2.05863
184488822	chr3:184488822:C:T	2.9921e-49	-8.17673e-10	-1.9398
184489031	chr3:184489031:A:G	4.06498e-48	-8.17673e-10	0.669212
184489376	chr3:184489376:T:C	4.09243e-49	-0.443434	-1.18321
184489583	chr3:184489583:A:C	8.47695e-50	-2.44969	-0.751327
184489873	chr3:184489873:A:G	2.69727e-50	-2.38344	-1.96268
184489911	chr3:184489911:A:G	2.31325e-50	-2.39617	-2.10354
184489953	chr3:184489953:C:T	2.50591e-48	-8.17673e-10	0.185456
184489992	chr3:184489992:C:G	2.33525e-50	-2.38826	-2.10199
184490004	chr3:184490004:T:A	2.86205e-49	-8.17673e-10	-1.98424
184490159	chr3:184490159:T:C	4.73134e-49	-8.17673e-10	-1.48157
184490220	chr3:184490220:G:A	4.49306e-49	-8.17673e-10	-1.53325
184490267	chr3:184490267:C:A	3.88285e-49	-8.17673e-10	-1.67921
184490497	chr3:184490497:C:T	8.99168e-49	-8.17673e-10	-0.839481
184490761	chr3:184490761:G:A	4.46818e-49	-8.17673e-10	-1.5388
184491003	chr3:184491003:T:C	2.03709e-49	-0.766739	-1.55752
184491227	chr3:184491227:C:T	2.40801e-50	-2.3547	-2.10487
184491242	chr3:184491242:T:C	2.37115e-50	-2.35921	-2.11578
184491310	chr3:184491310:A:G	2.36492e-50	-2.36258	-2.11504
184491406	chr3:184491406:C:A	2.1845e-50	-2.43087	-2.12611
184491613	chr3:184491613:T:G	2.37266e-50	-2.38518	-2.08917
184491803	chr3:184491803:C:A	2.95169e-50	-2.32204	-1.93395
184491859	chr3:184491859:T:C	8.46516e-50	-1.08796	-2.11444
184491888	chr3:184491888:T:C	2.79154e-48	-8.17673e-10	0.293397
184492390	chr3:184492390:G:C	5.86454e-50	-1.45493	-2.11451
184492617	chr3:184492617:GGAGGACGGAGAGA:G	6.4365e-50	-1.90634	-1.57005
184492910	chr3:184492910:G:A	8.88615e-50	-1.6329	-1.52097
184492940	chr3:184492940:T:C	3.06685e-49	-1.00996	-0.905173
184493630	chr3:184493630:T:G	2.22411e-50	-2.536	-2.00301
184493810	chr3:184493810:G:A	3.82705e-48	0.608898	-1.73e-09
184493881	chr3:184493881:C:T	3.13914e-49	-8.17673e-10	-1.89183
184494244	chr3:184494244:G:GCT	3.4716e-50	-2.43127	-1.66248
184494349	chr3:184494349:T:G	1.1117e-49	-1.18367	-1.74622
184494352	chr3:184494352:C:T	3.06977e-50	-2.12133	-2.09544
184494483	chr3:184494483:T:G	5.13046e-50	-1.59607	-2.1071
184494484	chr3:184494484:A:T	5.15655e-49	-8.17673e-10	-1.39551
184494843	chr3:184494843:G:A	3.25866e-50	-2.38656	-1.77049
184494907	chr3:184494907:G:A	4.59304e-50	-1.69613	-2.1177
184495039	chr3:184495039:G:A	2.3168e-49	-2.19559	-1.73e-09
184495107	chr3:184495107:G:A	2.99053e-50	-2.13256	-2.11036
184495329	chr3:184495329:T:C	2.87664e-50	-2.18205	-2.0997
184495655	chr3:184495655:C:T	2.65937e-49	-8.17673e-10	-2.05769
184495682	chr3:184495682:C:T	5.17012e-49	-8.17673e-10	-1.39289
184495793	chr3:184495793:T:C	5.61516e-49	-8.17673e-10	-1.31031
184495914	chr3:184495914:T:C	2.93141e-50	-2.21789	-2.045
184496019	chr3:184496019:G:A	2.89781e-50	-2.23656	-2.03785
184496146	chr3:184496146:T:C	7.25766e-50	-1.38633	-1.96998
184496482	chr3:184496482:G:A	3.32737e-50	-2.14181	-1.99437
184496582	chr3:184496582:TAACC:T	2.4851e-49	-8.17673e-10	-2.12547
184496676	chr3:184496676:C:T	2.8493e-50	-2.24597	-2.04532
184496683	chr3:184496683:T:G	2.57152e-49	-8.17673e-10	-2.09128
184496766	chr3:184496766:TGAA:T	2.96209e-50	-2.22886	-2.02361
184496783	chr3:184496783:T:C	2.8712e-49	-8.17673e-10	-1.98105
184496921	chr3:184496921:C:T	2.77955e-50	-2.26224	-2.05383
184496971	chr3:184496971:T:C	3.39089e-50	-2.43993	-1.67734
184497109	chr3:184497109:G:A	2.84562e-50	-2.29093	-2.00165
184497147	chr3:184497147:C:T	2.08931e-50	-2.52448	-2.07705
184497342	chr3:184497342:C:T	3.52832e-50	-2.13143	-1.94611
184497806	chr3:184497806:C:T	1.3831e-48	-8.17673e-10	-0.408866
184498122	chr3:184498122:T:C	2.69364e-48	2.38329	-2.1256
184498239	chr3:184498239:AC:A	1.66705e-49	-2.52472	-1.73e-09
184498342	chr3:184498342:T:C	3.02072e-49	0.19419	-2.12448
184498346	chr3:184498346:T:C	1.21394e-48	-0.539323	-1.73e-09
184498378	chr3:184498378:T:TC	1.99219e-49	-0.231813	-2.11473
184498519	chr3:184498519:G:T	3.29475e-49	0.276452	-2.1199
184498553	chr3:184498553:C:A	6.14136e-50	-1.54097	-1.98235
184498593	chr3:184498593:CT:C	1.19342e-48	1.1063	-1.66268
184498704	chr3:184498704:A:G	3.42309e-50	-2.35251	-1.75531
184498827	chr3:184498827:T:C	4.02796e-49	0.482203	-2.12473
184498946	chr3:184498946:G:A	2.85441e-49	-8.17673e-10	-1.98692
184499032	chr3:184499032:G:A	5.04241e-50	-1.65965	-2.06083
184499114	chr3:184499114:C:T	8.71671e-48	0.541076	0.890969
184499176	chr3:184499176:T:C	7.25911e-49	-1.04836	-0.00516731
184499213	chr3:184499213:T:C	8.30973e-49	-8.17673e-10	-0.918354
184499222	chr3:184499222:C:T	2.54543e-49	-0.95906	-1.14242
184499500	chr3:184499500:A:G	1.84103e-49	-1.12322	-1.30223
184499729	chr3:184499729:G:A	2.63142e-49	-8.17673e-10	-2.06826
184499839	chr3:184499839:T:C	2.51185e-49	-8.17673e-10	-2.11476
184499889	chr3:184499889:C:T	3.77029e-50	-2.0449	-1.96631
184499981	chr3:184499981:T:C	1.73558e-48	-8.17673e-10	-0.181852
184500362	chr3:184500362:G:A	3.05405e-49	-8.17673e-10	-1.91931
184500455	chr3:184500455:AG:A	1.67608e-49	-2.51932	-1.73e-09
184500577	chr3:184500577:G:A	5.73754e-48	-8.17673e-10	1.01383
184500859	chr3:184500859:A:G	9.59207e-48	0.95201	0.575731
184501128	chr3:184501128:T:C	2.60359e-49	-8.17673e-10	-2.07889
184501242	chr3:184501242:T:C	3.47826e-50	-1.97482	-2.11702
184501343	chr3:184501343:C:T	6.3237e-49	-8.17673e-10	-1.19148
184501862	chr3:184501862:A:G	4.95154e-50	-1.99776	-1.7409
184501878	chr3:184501878:T:C	4.92651e-49	-1.58875	0.147595
184502024	chr3:184502024:G:T	2.57203e-49	-0.855333	-1.23575
184502218	chr3:184502218:C:G	5.02951e-49	-8.17673e-10	-1.42046
184502240	chr3:184502240:C:T	2.73305e-49	-8.17673e-10	-2.03036
184502356	chr3:184502356:C:T	3.47883e-50	-2.45985	-1.63182
184502377	chr3:184502377:C:T	3.78183e-49	-8.17673e-10	-1.70557
184503303	chr3:184503303:C:T	7.255e-49	-8.17673e-10	-1.05409
184503340	chr3:184503340:A:G	2.51128e-49	-8.17673e-10	-2.11499
184503767	chr3:184503767:C:T	5.57625e-50	-1.7547	-1.86515
184503892	chr3:184503892:T:G	2.05281e-50	-2.54405	-2.07511
184504246	chr3:184504246:G:C	3.13291e-50	-2.53656	-1.65984
184504531	chr3:184504531:G:A	1.96433e-50	-2.53708	-2.12614
184504723	chr3:184504723:T:C	4.12895e-49	-8.17673e-10	-1.61776
184505299	chr3:184505299:G:A	4.52957e-49	-8.17673e-10	-1.52515
184505604	chr3:184505604:G:A	2.05892e-50	-2.54527	-2.07092
184505666	chr3:184505666:A:G	4.98172e-50	-1.70801	-2.02458
184505867	chr3:184505867:A:G	5.15288e-50	-1.57333	-2.12548
184505970	chr3:184505970:T:A	1.26094e-49	-1.13031	-1.67361
184506007	chr3:184506007:T:C	7.67978e-48	-8.17673e-10	1.30539
184506018	chr3:184506018:T:C	1.323e-49	-1.10098	-1.6549
184506142	chr3:184506142:G:A	2.99563e-50	-2.54431	-1.6969
184506181	chr3:184506181:A:G	1.26958e-49	-1.24264	-1.55445
184506209	chr3:184506209:C:T	1.13662e-49	-1.25306	-1.65466
184506490	chr3:184506490:G:A	3.53289e-49	-8.17673e-10	-1.77367
184506593	chr3:184506593:A:G	1.23623e-49	-1.11676	-1.70696
184506741	chr3:184506741:A:G	1.20368e-49	-1.13206	-1.71833
184506777	chr3:184506777:T:G	3.36367e-50	-2.54081	-1.58452
184507373	chr3:184507373:T:C	1.21097e-49	-1.07923	-1.76513
184507460	chr3:184507460:G:A	3.46511e-49	-8.17673e-10	-1.79304
184508209	chr3:184508209:G:A	3.60084e-49	-8.17673e-10	-1.75461
184508240	chr3:184508240:A:G	3.3478e-49	-8.17673e-10	-1.82748
184508674	chr3:184508674:A:G	3.56684e-49	-8.17673e-10	-1.7641
184508727	chr3:184508727:T:C	2.09459e-50	-2.48632	-2.11269
184508771	chr3:184508771:G:A	1.63314e-49	-2.54527	-1.73e-09
184508972	chr3:184508972:TTCCCTTC:T	3.04447e-49	-8.17673e-10	-1.92245
184509108	chr3:184509108:C:T	2.55037e-49	-8.17673e-10	-2.09954
184509186	chr3:184509186:G:T	3.72941e-49	-8.17673e-10	-1.71953
184509218	chr3:184509218:C:T	4.87468e-50	-1.62799	-2.12632
184509394	chr3:184509394:T:C	2.15075e-50	-2.51892	-2.05363
184509641	chr3:184509641:G:T	2.02747e-50	-2.50541	-2.12617
184509795	chr3:184509795:T:G	1.39971e-49	-0.977216	-1.7223
184509836	chr3:184509836:A:G	2.02097e-50	-2.50864	-2.12615
184509838	chr3:184509838:G:A	2.02225e-50	-2.50782	-2.12633
184509965	chr3:184509965:A:G	2.04204e-50	-2.4987	-2.12571
184510044	chr3:184510044:C:T	2.03247e-50	-2.50323	-2.12588
184510136	chr3:184510136:A:G	3.12735e-49	-8.17673e-10	-1.89559
184510153	chr3:184510153:A:T	3.38592e-50	-2.28465	-1.83409
184510337	chr3:184510337:A:G	1.03911e-49	-1.14073	-1.85669
184510484	chr3:184510484:C:T	2.01891e-50	-2.50948	-2.12633
184510614	chr3:184510614:A:G	5.23487e-50	-1.66677	-2.01625
184510687	chr3:184510687:T:G	2.01996e-50	-2.50899	-2.1263
184510741	chr3:184510741:A:G	1.23736e-49	-1.17951	-1.64329
184510771	chr3:184510771:G:T	2.02642e-50	-2.50664	-2.12546
184510859	chr3:184510859:T:C	2.53456e-49	-8.17673e-10	-2.10576
184511334	chr3:184511334:G:C	2.02302e-50	-2.50746	-2.12631
184511503	chr3:184511503:TA:T	3.5737e-49	-8.17673e-10	-1.76218
184511891	chr3:184511891:G:A	3.33247e-49	-8.17673e-10	-1.83207
184511900	chr3:184511900:A:G	2.50273e-49	-8.17673e-10	-2.1184
184512199	chr3:184512199:C:T	3.06243e-49	-8.17673e-10	-1.91657
184512908	chr3:184512908:A:G	4.20436e-49	-8.17673e-10	-1.59966
184512912	chr3:184512912:ATCAATG:A	3.67822e-49	-8.17673e-10	-1.73335
184512980	chr3:184512980:A:G	4.5961e-50	-1.69493	-2.11823
184513215	chr3:184513215:A:G	2.75965e-49	-8.17673e-10	-2.02068
184513291	chr3:184513291:A:G	5.5076e-50	-1.56529	-2.06695
184513380	chr3:184513380:G:A	5.72317e-50	-1.53938	-2.05447
184513434	chr3:184513434:G:C	5.74575e-50	-1.53175	-2.05815
184513587	chr3:184513587:CGG:C	4.74791e-50	-1.97553	-1.80513
184513750	chr3:184513750:A:G	4.287e-50	-2.54332	-1.33946
184513891	chr3:184513891:T:C	2.67034e-49	-8.17673e-10	-2.05357
184514078	chr3:184514078:G:A	2.00397e-50	-2.54048	-2.10275
184514560	chr3:184514560:A:G	2.39784e-50	-2.49699	-1.96681
184514656	chr3:184514656:A:C	2.11493e-50	-2.48035	-2.109
184514676	chr3:184514676:C:T	4.41733e-50	-1.81069	-2.04214
184514786	chr3:184514786:C:T	1.99562e-50	-2.54406	-2.10335
184514902	chr3:184514902:C:T	2.03064e-50	-2.53585	-2.09417
184515174	chr3:184515174:A:G	2.95506e-50	-2.23834	-2.0165
184515295	chr3:184515295:T:C	2.16005e-50	-2.48228	-2.08595
184515722	chr3:184515722:CT:C	4.03117e-49	-8.17673e-10	-1.64172
184515857	chr3:184515857:C:T	2.01202e-50	-2.5448	-2.09443
184516006	chr3:184516006:A:G	2.67538e-49	-8.17673e-10	-2.05169
184516091	chr3:184516091:G:T	2.16269e-50	-2.54446	-2.02255
184516478	chr3:184516478:A:G	5.20271e-50	-1.5911	-2.09809
184516529	chr3:184516529:A:G	2.09406e-50	-2.48501	-2.11425
184516627	chr3:184516627:C:T	2.48879e-49	-8.17673e-10	-2.12398
184516709	chr3:184516709:G:A	2.53694e-49	-8.17673e-10	-2.10482
184516873	chr3:184516873:T:G	2.02626e-50	-2.53477	-2.0974
184516940	chr3:184516940:T:C	3.36397e-49	-8.17673e-10	-1.82266
184517040	chr3:184517040:C:T	8.00464e-49	-8.17673e-10	-0.95576
184517050	chr3:184517050:T:A	2.09636e-50	-2.49639	-2.10177
184517156	chr3:184517156:A:G	2.49738e-49	-8.17673e-10	-2.12054
184517237	chr3:184517237:G:A	2.23364e-50	-2.54423	-1.9905
184517368	chr3:184517368:A:G	2.13693e-50	-2.47786	-2.10114
184517445	chr3:184517445:A:G	4.68752e-50	-1.78027	-2.0132
184517450	chr3:184517450:C:T	4.12447e-48	0.683741	-1.73e-09
184517586	chr3:184517586:A:G	3.03743e-49	-8.17673e-10	-1.92477
184517711	chr3:184517711:C:T	2.01629e-50	-2.54422	-2.09288
184518105	chr3:184518105:G:A	2.50175e-49	-8.17673e-10	-2.11879
184518118	chr3:184518118:AC:A	1.26074e-48	-8.17673e-10	-0.501496
184518546	chr3:184518546:T:A	2.1721e-50	-2.54381	-2.01886
184518752	chr3:184518752:G:A	2.03254e-50	-2.53367	-2.09542
184518884	chr3:184518884:C:T	2.51395e-49	-8.17673e-10	-2.11393
184519043	chr3:184519043:C:T	3.28281e-49	-8.17673e-10	-1.84708
184519155	chr3:184519155:A:G	5.19177e-50	-1.59142	-2.09987
184519213	chr3:184519213:C:T	2.0292e-50	-2.5367	-2.09402
184519421	chr3:184519421:C:T	2.15483e-49	-2.26807	-1.73e-09
184519485	chr3:184519485:T:C	1.99764e-50	-2.54386	-2.10254
184519545	chr3:184519545:G:A	6.02968e-50	-1.47938	-2.06229
184519667	chr3:184519667:A:G	2.15071e-50	-2.54277	-2.0298
184519688	chr3:184519688:G:A	3.36676e-49	-8.17673e-10	-1.82183
184519792	chr3:184519792:T:C	2.80085e-49	-8.17673e-10	-2.00586
184520032	chr3:184520032:A:G	1.99199e-50	-2.54537	-2.10386
184520063	chr3:184520063:A:C	3.2428e-49	-8.17673e-10	-1.85934
184520226	chr3:184520226:C:A	1.2939e-49	-0.786246	-1.99187
184520456	chr3:184520456:C:T	2.1353e-50	-2.47571	-2.10405
184520781	chr3:184520781:C:G	1.89238e-49	-2.39794	-1.73e-09
184520895	chr3:184520895:C:G	3.45438e-50	-1.9733	-2.12542
184520927	chr3:184520927:T:A	3.57468e-50	-1.93998	-2.12451
184521687	chr3:184521687:G:GA	3.04698e-49	-8.17673e-10	-1.92163
184521732	chr3:184521732:C:T	3.17167e-49	-8.17673e-10	-1.88152
184521777	chr3:184521777:G:C	3.03464e-49	-8.17673e-10	-1.92569
184521899	chr3:184521899:A:C	5.34549e-50	-1.57349	-2.08862
184523200	chr3:184523200:TAA:T	4.05991e-49	-8.17673e-10	-1.63462
184523201	chr3:184523201:A:G	3.8447e-49	-8.17673e-10	-1.68909
184523451	chr3:184523451:A:G	3.02531e-49	-8.17673e-10	-1.92877
184523474	chr3:184523474:G:T	2.07759e-50	-2.4931	-2.11406
184523546	chr3:184523546:C:T	6.42633e-50	-1.45994	-2.01802
184523635	chr3:184523635:C:G	2.90444e-49	-8.17673e-10	-1.96954
184523722	chr3:184523722:G:A	3.73879e-50	-1.97073	-2.04887
184523837	chr3:184523837:T:C	3.04876e-49	-8.17673e-10	-1.92104
184523857	chr3:184523857:G:A	2.79136e-49	-8.17673e-10	-2.00925
184523985	chr3:184523985:A:T	3.02628e-49	-8.17673e-10	-1.92845
184524335	chr3:184524335:T:G	3.45036e-50	-2.04296	-2.05692
184524359	chr3:184524359:C:T	3.14808e-49	-8.17673e-10	-1.88899
184524610	chr3:184524610:C:T	2.00251e-50	-2.51763	-2.12634
184524841	chr3:184524841:G:A	2.1334e-50	-2.49131	-2.08934
184524994	chr3:184524994:A:G	3.74605e-49	-8.17673e-10	-1.71508
184525205	chr3:184525205:A:T	3.87834e-49	-8.17673e-10	-1.68037
184526985	chr3:184526985:G:C	4.72634e-48	-8.17673e-10	0.819955
184527414	chr3:184527414:C:T	6.01854e-49	-8.17673e-10	-1.24094
184527499	chr3:184527499:T:C	1.63261e-49	-2.5456	-1.73e-09
184527634	chr3:184527634:G:A	6.05096e-50	-1.72968	-1.80847
184528256	chr3:184528256:C:T	1.73968e-49	-2.48208	-1.73e-09
184528855	chr3:184528855:G:A	2.00597e-50	-2.53715	-2.10509
184528948	chr3:184528948:G:A	2.37265e-50	-2.53616	-1.9382
184528991	chr3:184528991:G:A	1.98534e-50	-2.5447	-2.10788
184529835	chr3:184529835:G:A	2.76942e-49	-8.17673e-10	-2.01714
184530044	chr3:184530044:C:G	3.99011e-49	-0.640466	-1.0115
184530204	chr3:184530204:T:A	4.15514e-48	0.691151	-1.73e-09
184530534	chr3:184530534:G:A	3.40869e-49	-8.17673e-10	-1.80945
184530564	chr3:184530564:T:C	1.66328e-49	-2.52699	-1.73e-09
184530695	chr3:184530695:AG:A	5.88332e-50	-1.68231	-1.88394
184530728	chr3:184530728:A:G	2.82434e-49	-8.17673e-10	-1.99751
184531201	chr3:184531201:G:A	3.97236e-50	-1.98334	-1.97567
184531256	chr3:184531256:C:T	1.97804e-50	-2.54538	-2.11088
184531416	chr3:184531416:C:T	2.03456e-50	-2.54519	-2.08289
184531643	chr3:184531643:G:A	3.02067e-49	-8.17673e-10	-1.9303
184532169	chr3:184532169:G:C	4.96642e-50	-1.6593	-2.07636
184532177	chr3:184532177:G:A	1.95761e-50	-2.54472	-2.12192
184532806	chr3:184532806:T:C	2.88841e-49	-8.17673e-10	-1.97508
184533352	chr3:184533352:C:T	3.45662e-49	-8.17673e-10	-1.79549
184533418	chr3:184533418:T:G	1.69451e-48	-0.2058	-1.73e-09
184533476	chr3:184533476:C:A	2.18491e-50	-2.48214	-2.07465
184533615	chr3:184533615:T:G	2.08175e-50	-2.5189	-2.08626
184533923	chr3:184533923:A:G	4.72277e-50	-1.93089	-1.85508
184534074	chr3:184534074:A:G	2.21436e-50	-2.54566	-1.99774
184534473	chr3:184534473:A:G	6.44463e-49	-8.17673e-10	-1.17253
184534545	chr3:184534545:G:A	4.6564e-50	-2.0018	-1.79832
184534580	chr3:184534580:A:G	3.23552e-49	-8.17673e-10	-1.86159
184534591	chr3:184534591:G:T	2.79269e-49	-8.17673e-10	-2.00878
184534704	chr3:184534704:A:C	2.52332e-50	-2.54543	-1.86736
184534731	chr3:184534731:T:C	1.99226e-50	-2.54344	-2.10566
184534906	chr3:184534906:A:G	2.39825e-50	-2.54003	-1.9236
184534994	chr3:184534994:C:T	5.42627e-50	-2.08362	-1.5635
184535202	chr3:184535202:A:G	1.95406e-50	-2.54531	-2.12315
184535288	chr3:184535288:C:T	4.06165e-50	-2.13356	-1.80322
184535289	chr3:184535289:G:A	2.97157e-49	-8.17673e-10	-1.94669
184535549	chr3:184535549:A:C	4.09926e-50	-2.15263	-1.77493
184535715	chr3:184535715:A:G	6.02749e-49	-8.17673e-10	-1.23945
184536032	chr3:184536032:A:C	2.8643e-49	-8.17673e-10	-1.98346
184536057	chr3:184536057:T:C	2.58137e-47	2.51771	-1.73e-09
184536297	chr3:184536297:A:G	2.06816e-50	-2.54567	-2.06604
184536488	chr3:184536488:T:G	2.06671e-50	-2.54558	-2.06683
184536828	chr3:184536828:G:A	6.78563e-50	-2.14635	-1.27721
184536991	chr3:184536991:G:A	2.22439e-50	-2.54354	-1.99534
184537046	chr3:184537046:G:A	5.94196e-49	-8.17673e-10	-1.25374
184537080	chr3:184537080:T:C	2.50662e-49	-8.17673e-10	-2.11685
184537997	chr3:184537997:T:C	5.3315e-49	-8.17673e-10	-1.36215
184538046	chr3:184538046:C:T	2.51424e-50	-2.5456	-1.8708
184538301	chr3:184538301:A:G	2.73058e-50	-2.54455	-1.7893
184538565	chr3:184538565:C:T	2.50728e-49	-8.17673e-10	-2.11658
184538765	chr3:184538765:G:A	3.31772e-49	-8.17673e-10	-1.8365
184538889	chr3:184538889:C:T	2.9638e-49	-8.17673e-10	-1.94931
184539010	chr3:184539010:T:G	4.69915e-50	-2.03351	-1.75748
184539281	chr3:184539281:C:T	2.42315e-49	-2.15071	-1.73e-09
184539356	chr3:184539356:C:T	3.33586e-49	-8.17673e-10	-1.83105
184539576	chr3:184539576:A:G	5.13057e-49	-8.17673e-10	-1.40056
184539604	chr3:184539604:G:A	3.61352e-50	-2.05366	-2.00002
184539868	chr3:184539868:A:G	8.334e-49	-8.17673e-10	-0.915438
184540005	chr3:184540005:A:C	3.11505e-49	-8.17673e-10	-1.89954
184540061	chr3:184540061:C:G	2.1536e-50	-2.48623	-2.08499
184540112	chr3:184540112:C:T	8.57625e-49	-8.17673e-10	-0.886784
184540146	chr3:184540146:A:G	3.32367e-50	-2.53538	-1.60192
184540217	chr3:184540217:G:A	4.25469e-50	-2.03725	-1.85309
184540257	chr3:184540257:T:C	2.62699e-49	-8.17673e-10	-2.06994
184540339	chr3:184540339:G:A	2.57963e-49	-8.17673e-10	-2.08813
184540416	chr3:184540416:C:T	6.23935e-50	-2.04035	-1.46714
184540822	chr3:184540822:T:C	4.7407e-50	-2.1665	-1.61568
184540877	chr3:184540877:C:G	3.80184e-50	-2.51852	-1.48436
184541099	chr3:184541099:C:A	2.90168e-50	-2.53497	-1.73811
184541199	chr3:184541199:T:C	2.98056e-50	-2.50996	-1.73629
184541846	chr3:184541846:A:T	7.76086e-49	-8.17673e-10	-0.986688
184541933	chr3:184541933:AT:A	4.34027e-50	-2.13111	-1.73932
184541940	chr3:184541940:G:A	4.30152e-50	-2.12735	-1.75205
184542085	chr3:184542085:C:CG	5.83459e-49	-8.17673e-10	-1.27198
184542867	chr3:184542867:G:A	4.53146e-49	-8.17673e-10	-1.52474
184542965	chr3:184542965:C:T	8.00142e-50	-2.2107	-1.04804
184543142	chr3:184543142:C:T	4.84984e-49	-8.17673e-10	-1.45683
184543611	chr3:184543611:A:G	4.24708e-50	-1.76745	-2.12468
184544343	chr3:184544343:A:G	4.21812e-50	-2.54386	-1.35512
184545081	chr3:184545081:G:A	2.48827e-49	-8.17673e-10	-2.12419
184545123	chr3:184545123:A:G	7.47229e-49	-8.17673e-10	-1.02458
184545130	chr3:184545130:T:C	2.9666e-50	-2.29528	-1.95567
184545226	chr3:184545226:C:G	1.68005e-48	-8.17673e-10	-0.214372
184545636	chr3:184545636:G:A	3.30276e-50	-2.2664	-1.87721
184545691	chr3:184545691:C:T	3.72706e-49	-8.17673e-10	-1.72016
184545798	chr3:184545798:CTG:C	1.92665e-49	-2.38	-1.73e-09
184545801	chr3:184545801:G:A	1.92486e-49	-2.38093	-1.73e-09
184545885	chr3:184545885:G:T	1.96855e-48	-0.482225	0.426329
184545892	chr3:184545892:G:A	6.55227e-49	-8.17673e-10	-1.15597
184546133	chr3:184546133:T:C	8.30993e-49	-8.17673e-10	-0.91833
184546810	chr3:184546810:C:T	2.59853e-49	-8.17673e-10	-2.08084
184546874	chr3:184546874:G:A	3.42096e-49	-8.17673e-10	-1.80586
184546992	chr3:184546992:G:A	3.18721e-50	-2.23226	-1.94696
184547011	chr3:184547011:C:T	2.48224e-49	-2.12662	-1.73e-09
184547019	chr3:184547019:G:A	2.70701e-49	-8.17673e-10	-2.03994
184547139	chr3:184547139:G:A	9.73289e-50	-0.949414	-2.11344
184547198	chr3:184547198:AAAG:A	3.56498e-49	-1.76462	-1.73e-09
184547538	chr3:184547538:A:G	3.24334e-50	-2.19701	-1.96475
184547878	chr3:184547878:G:T	4.54834e-50	-2.34	-1.48361
184548003	chr3:184548003:CT:C	2.64134e-49	-8.17673e-10	-2.0645
184548078	chr3:184548078:C:T	1.51018e-48	0.564871	-0.885836
184548129	chr3:184548129:T:C	4.13042e-50	-2.05196	-1.86803
184548220	chr3:184548220:C:T	6.18279e-49	-8.17673e-10	-1.21401
184548277	chr3:184548277:ACT:A	7.50529e-50	-1.78594	-1.53681
184548619	chr3:184548619:G:A	6.06745e-50	-2.53783	-0.997593
184548641	chr3:184548641:C:T	2.4954e-49	-8.17673e-10	-2.12133
184548921	chr3:184548921:C:G	5.67852e-50	-2.05903	-1.54264
184548931	chr3:184548931:C:A	4.97756e-50	-2.09336	-1.64006
184548989	chr3:184548989:G:A	1.68306e-49	-2.51517	-1.73e-09
184549042	chr3:184549042:T:C	8.78793e-48	0.117291	1.32289
184549198	chr3:184549198:T:C	4.11134e-50	-2.06299	-1.86163
184549370	chr3:184549370:T:C	1.56693e-48	0.554269	-0.838349
184549952	chr3:184549952:A:G	9.50505e-50	-0.97377	-2.11277
184549970	chr3:184549970:T:C	3.81151e-49	-8.17673e-10	-1.69776
184549990	chr3:184549990:G:A	1.81053e-48	0.705472	-0.845049
184550098	chr3:184550098:T:C	1.7365e-48	0.728905	-0.910227
184550153	chr3:184550153:A:G	1.06082e-49	-0.860612	-2.11613
184550231	chr3:184550231:G:A	3.55518e-49	-8.17673e-10	-1.76738
184550289	chr3:184550289:T:C	6.23184e-49	-8.17673e-10	-1.20611
184550406	chr3:184550406:G:A	7.74144e-50	-1.84598	-1.4458
184550480	chr3:184550480:G:A	4.7385e-50	-2.28702	-1.49562
184551182	chr3:184551182:C:T	1.32719e-49	-2.34428	-0.408431
184551525	chr3:184551525:C:T	1.89821e-48	1.02333	-1.11562
184551900	chr3:184551900:A:G	5.09947e-50	-2.30502	-1.40421
184552085	chr3:184552085:A:G	2.9014e-49	-2.3975	0.426918
184552140	chr3:184552140:A:G	3.29144e-49	-8.17673e-10	-1.84445
184552270	chr3:184552270:T:C	3.13904e-50	-2.23981	-1.95464
184552272	chr3:184552272:C:T	6.00164e-49	-8.17673e-10	-1.24375
184552649	chr3:184552649:A:T	3.37582e-49	-8.17673e-10	-1.81914
184552986	chr3:184552986:C:T	3.8131e-49	-1.69734	-1.73e-09
184553211	chr3:184553211:A:G	3.38776e-50	-2.00471	-2.11348
184553330	chr3:184553330:TC:T	2.61837e-49	-8.17673e-10	-2.07323
184553343	chr3:184553343:G:A	2.60289e-49	-8.17673e-10	-2.07916
184553397	chr3:184553397:A:G	7.25499e-49	-8.17673e-10	-1.05409
184553454	chr3:184553454:A:G	2.69312e-49	0.0737841	-2.11886
184553753	chr3:184553753:C:T	2.49986e-49	-8.17673e-10	-2.11955
184553769	chr3:184553769:T:C	3.35509e-50	-2.03317	-2.09471
184553977	chr3:184553977:T:C	6.04676e-50	-2.11793	-1.42091
184554597	chr3:184554597:GGCAAAGCACCCA:G	1.11996e-48	-0.619903	-1.73e-09
184554914	chr3:184554914:T:C	2.44274e-50	-2.50324	-1.94201
184555680	chr3:184555680:T:A	1.11069e-48	-0.628218	-1.73e-09
184555733	chr3:184555733:CTG:C	3.33683e-49	-8.17673e-10	-1.83076
184555863	chr3:184555863:T:C	1.74841e-48	-0.174488	-1.73e-09
184555921	chr3:184555921:C:T	3.83682e-50	-2.08682	-1.9069
184555970	chr3:184555970:A:G	3.52301e-50	-2.0961	-1.98295
184556095	chr3:184556095:G:T	2.58811e-49	-8.17673e-10	-2.08485
184556148	chr3:184556148:T:C	2.85479e-49	-8.17673e-10	-1.98678
184556710	chr3:184556710:C:T	2.60034e-49	-8.17673e-10	-2.08014
184556716	chr3:184556716:G:A	2.6581e-48	-8.17673e-10	0.244417
184556964	chr3:184556964:T:C	3.14189e-49	-8.17673e-10	-1.89096
184557089	chr3:184557089:G:A	9.8812e-48	0.46409	1.09335
184557109	chr3:184557109:T:C	2.53415e-49	-8.17673e-10	-2.10592
184557608	chr3:184557608:G:C	2.49058e-49	-8.17673e-10	-2.12327
184557678	chr3:184557678:T:C	1.73188e-49	-1.62076	-0.865816
184557853	chr3:184557853:T:G	1.47398e-47	0.876896	1.08046
184558264	chr3:184558264:A:C	2.65382e-49	-8.17673e-10	-2.05978
184558370	chr3:184558370:TC:T	5.8391e-50	-1.45942	-2.11437
184558418	chr3:184558418:C:T	1.40426e-47	0.873248	1.03565
184558676	chr3:184558676:T:C	5.73744e-50	-2.23429	-1.35706
184558829	chr3:184558829:T:G	2.91146e-50	-2.2299	-2.03981
184558858	chr3:184558858:G:A	3.53242e-49	-8.17673e-10	-1.7738
184559572	chr3:184559572:A:T	2.48534e-49	-8.17673e-10	-2.12537
184559573	chr3:184559573:C:T	3.37072e-49	-8.17673e-10	-1.82066
184559712	chr3:184559712:C:T	6.07758e-48	0.605474	0.465937
184560025	chr3:184560025:A:T	1.39204e-48	-8.17673e-10	-0.402422
184560315	chr3:184560315:T:C	5.0013e-48	2.25907	-1.38257
184560583	chr3:184560583:G:A	5.11685e-48	2.20323	-1.30388
184560936	chr3:184560936:A:G	1.15295e-48	-8.17673e-10	-0.590876
184561030	chr3:184561030:A:T	1.28959e-48	-8.17673e-10	-0.478875
184561038	chr3:184561038:C:T	5.37356e-48	2.25796	-1.30967
184561207	chr3:184561207:A:T	2.53624e-49	-8.17673e-10	-2.1051
184562381	chr3:184562381:G:A	5.44514e-48	0.398965	0.562562
184562605	chr3:184562605:G:A	7.75412e-48	2.45365	-1.13862
184562781	chr3:184562781:T:C	5.51425e-49	-8.17673e-10	-1.32845
184562790	chr3:184562790:C:A	7.23399e-48	2.47681	-1.23122
184562818	chr3:184562818:G:A	2.5729e-49	-8.17673e-10	-2.09075
184562922	chr3:184562922:G:C	7.37946e-48	3.37181	-2.1063
184563717	chr3:184563717:C:T	2.5729e-49	-8.17673e-10	-2.09075
184563718	chr3:184563718:G:A	2.52578e-49	-8.17673e-10	-2.10923
184563868	chr3:184563868:A:G	4.28229e-49	0.544667	-2.12596
184563941	chr3:184563941:T:A	3.40542e-49	-8.17673e-10	-1.81041
184564399	chr3:184564399:C:T	1.13417e-48	-8.17673e-10	-0.607294
184564400	chr3:184564400:G:A	2.54853e-49	-8.17673e-10	-2.10027
184564574	chr3:184564574:C:T	3.16941e-50	-2.08772	-2.0971
184565521	chr3:184565521:G:A	4.973e-49	-8.17673e-10	-1.43176
184565668	chr3:184565668:C:T	2.50435e-49	-8.17673e-10	-2.11775
184565904	chr3:184565904:T:G	6.21151e-50	-2.49449	-1.01747
184566340	chr3:184566340:G:T	3.4114e-49	-8.17673e-10	-1.80866
184566491	chr3:184566491:C:T	7.38057e-50	-2.16694	-1.17258
184566772	chr3:184566772:A:C	2.36618e-48	0.128079	-1.73e-09
184567821	chr3:184567821:A:C	3.03409e-50	-2.51568	-1.71278
184568261	chr3:184568261:A:C	4.44112e-50	-1.73198	-2.11548
184568339	chr3:184568339:T:C	2.92508e-50	-2.5455	-1.71954
184570021	chr3:184570021:G:A	5.45593e-49	-1.33908	-1.73e-09
184570127	chr3:184570127:C:T	2.86223e-50	-2.17393	-2.11284
184570976	chr3:184570976:CAG:C	3.95502e-48	-0.581722	1.22351
184571028	chr3:184571028:T:C	7.3454e-49	-8.17673e-10	-1.04171
184571059	chr3:184571059:G:A	2.93372e-49	-8.17673e-10	-1.95951
184571105	chr3:184571105:G:A	2.26529e-48	0.0845049	-1.73e-09
184571905	chr3:184571905:G:C	3.42856e-49	-8.17673e-10	-1.80364
184572194	chr3:184572194:T:C	3.7702e-49	-0.753385	-0.955267
184572560	chr3:184572560:G:A	8.18752e-50	-2.30304	-0.932716
184573163	chr3:184573163:G:A	2.55153e-49	-8.17673e-10	-2.09909
184573369	chr3:184573369:G:A	2.65726e-49	-8.17673e-10	-2.05849
184573578	chr3:184573578:A:G	3.54597e-49	-8.17673e-10	-1.76997
184573657	chr3:184573657:G:A	1.42029e-48	-8.17673e-10	-0.382338
184573704	chr3:184573704:T:C	4.11101e-50	-2.44037	-1.48432
184573935	chr3:184573935:G:A	5.4262e-49	-8.17673e-10	-1.34454
184573960	chr3:184573960:C:A	3.23469e-49	-8.17673e-10	-1.86185
184573994	chr3:184573994:T:C	3.29468e-50	-2.54099	-1.60506
184574240	chr3:184574240:A:G	2.84474e-50	-2.24715	-2.04575
184574267	chr3:184574267:G:C	3.14328e-50	-2.28001	-1.91309
184574650	chr3:184574650:A:G	1.47582e-49	-0.635968	-2.0106
184575053	chr3:184575053:C:T	1.33623e-49	-2.24903	-0.496902
184575225	chr3:184575225:G:A	2.62149e-49	-8.17673e-10	-2.07204
184575776	chr3:184575776:C:T	4.69105e-50	-1.75755	-2.03516
184575804	chr3:184575804:C:T	3.22164e-49	-8.17673e-10	-1.86589
184575822	chr3:184575822:T:C	5.73085e-50	-2.084	-1.5085
184575981	chr3:184575981:T:C	3.79545e-50	-2.25288	-1.75168
184576369	chr3:184576369:A:G	3.15564e-50	-2.23166	-1.95751
184576817	chr3:184576817:C:G	2.58671e-49	-8.17673e-10	-2.08539
184577143	chr3:184577143:G:A	5.71223e-49	-8.17673e-10	-1.29317
184577528	chr3:184577528:C:T	8.61187e-50	-2.52513	-0.660092
184577535	chr3:184577535:T:C	2.9728e-49	-8.17673e-10	-1.94628
184578010	chr3:184578010:C:T	2.85452e-49	-8.17673e-10	-1.98688
184578040	chr3:184578040:C:A	3.91733e-50	-2.31778	-1.65518
184578133	chr3:184578133:C:T	4.08476e-50	-2.24815	-1.68295
184578619	chr3:184578619:C:T	2.48557e-49	-8.17673e-10	-2.12528
184578676	chr3:184578676:G:A	4.5752e-50	-2.05959	-1.75812
184578768	chr3:184578768:G:A	3.2864e-49	-8.17673e-10	-1.84599
184578839	chr3:184578839:T:A	1.0401e-49	-2.46672	-0.529743
184578863	chr3:184578863:G:T	5.68864e-49	-8.17673e-10	-1.29731
184578919	chr3:184578919:G:A	2.87915e-49	0.091547	-2.06983
184578957	chr3:184578957:G:A	2.66052e-49	-8.17673e-10	-2.05726
184578965	chr3:184578965:T:G	5.04298e-48	-8.17673e-10	0.884802
184579077	chr3:184579077:C:T	5.70332e-49	-8.17673e-10	-1.29473
184579829	chr3:184579829:T:C	3.02143e-48	-8.17673e-10	0.372535
184580004	chr3:184580004:A:G	1.66957e-49	-2.44013	-0.0830808
184580015	chr3:184580015:C:T	2.80075e-49	-8.17673e-10	-2.00589
184580106	chr3:184580106:G:A	4.8105e-49	-8.17673e-10	-1.46498
184580154	chr3:184580154:T:C	4.86309e-50	-2.17982	-1.57688
184580214	chr3:184580214:G:A	3.06033e-50	-2.37352	-1.84632
184580235	chr3:184580235:T:C	4.8164e-49	-8.17673e-10	-1.46375
184580267	chr3:184580267:T:C	4.82705e-49	-8.17673e-10	-1.46155
184580875	chr3:184580875:G:A	8.88904e-50	-2.47156	-0.681988
184580892	chr3:184580892:C:T	2.67999e-49	-8.17673e-10	-2.04997
184581180	chr3:184581180:C:T	3.30585e-49	-8.17673e-10	-1.84009
184581215	chr3:184581215:C:T	4.79488e-49	-8.17673e-10	-1.46823
184581280	chr3:184581280:G:A	3.05101e-50	-2.39379	-1.8291
184581379	chr3:184581379:T:C	5.60565e-50	-1.95854	-1.65605
184581626	chr3:184581626:C:T	2.89011e-50	-2.29881	-1.97826
184581720	chr3:184581720:G:A	3.24787e-50	-2.06474	-2.09563
184582130	chr3:184582130:G:T	8.22878e-49	-8.17673e-10	-0.928144
184582521	chr3:184582521:T:C	6.48739e-50	-1.87205	-1.59645
184582527	chr3:184582527:C:G	5.51444e-48	-8.17673e-10	0.974174
184583684	chr3:184583684:C:G	1.54963e-46	4.30999	-1.73e-09
184583823	chr3:184583823:G:C	4.17117e-50	-1.89857	-2.0116
184583927	chr3:184583927:C:A	3.06785e-49	-8.17673e-10	-1.9148
184583997	chr3:184583997:C:T	2.98452e-49	-8.17673e-10	-1.94234
184584262	chr3:184584262:T:A	3.01872e-50	-2.24563	-1.9879
184584274	chr3:184584274:A:G	3.91739e-50	-2.32586	-1.64708
184584428	chr3:184584428:C:T	1.71556e-49	-2.49604	-1.73e-09
184584814	chr3:184584814:T:G	2.54908e-49	-8.17673e-10	-2.10005
184584846	chr3:184584846:C:T	3.75999e-50	-2.33308	-1.68087
184584937	chr3:184584937:T:C	8.4008e-49	-8.17673e-10	-0.907454
184585055	chr3:184585055:C:G	4.98201e-50	-2.36602	-1.36652
184585144	chr3:184585144:G:A	3.97572e-49	-8.17673e-10	-1.65557
184585147	chr3:184585147:T:C	3.94672e-49	-8.17673e-10	-1.6629
184585252	chr3:184585252:C:G	2.73915e-48	-8.17673e-10	0.274451
184585315	chr3:184585315:C:G	2.98487e-49	-8.17673e-10	-1.94223
184585416	chr3:184585416:G:A	1.64693e-49	-2.53687	-1.73e-09
184585449	chr3:184585449:AGGATTGTAGTAAGT:A	3.06141e-50	-2.2272	-1.99228
184585465	chr3:184585465:CT:C	2.99872e-50	-2.22295	-2.01723
184585561	chr3:184585561:T:C	2.74926e-50	-2.20257	-2.12446
184585701	chr3:184585701:G:A	1.38564e-49	-1.8821	-0.827519
184586144	chr3:184586144:T:G	3.01543e-50	-2.1175	-2.11713
184586175	chr3:184586175:CCT:C	2.87576e-49	-8.17673e-10	-1.97946
184586176	chr3:184586176:CT:C	3.56326e-50	-2.34234	-1.72535
184586326	chr3:184586326:TA:T	3.08212e-50	-2.09065	-2.1221
184586483	chr3:184586483:G:A	3.17112e-50	-2.06663	-2.11765
184586558	chr3:184586558:T:C	4.20901e-50	-2.24446	-1.65668
184586727	chr3:184586727:G:A	1.96742e-50	-2.54568	-2.11596
184586891	chr3:184586891:G:A	2.69108e-50	-2.41003	-1.93839
184586908	chr3:184586908:C:G	3.65301e-50	-1.91707	-2.12574
184587457	chr3:184587457:T:C	3.87745e-50	-2.26095	-1.72224
184587492	chr3:184587492:G:T	3.09916e-49	-8.17673e-10	-1.90465
184587604	chr3:184587604:C:T	3.19712e-49	-8.17673e-10	-1.87353
184587735	chr3:184587735:G:T	2.70338e-49	-8.17673e-10	-2.04128
184587753	chr3:184587753:T:C	6.50363e-49	-8.17673e-10	-1.16342
184587900	chr3:184587900:A:T	2.56352e-50	-2.35634	-2.04064
184588090	chr3:184588090:C:T	3.78178e-50	-2.39976	-1.60841
184588265	chr3:184588265:A:G	3.73486e-50	-2.24309	-1.77757
184588667	chr3:184588667:A:G	2.97623e-50	-2.25305	-1.99466
184588771	chr3:184588771:G:A	2.94416e-50	-2.25693	-2.00161
184588960	chr3:184588960:G:T	3.10462e-49	-8.17673e-10	-1.90289
184589008	chr3:184589008:G:A	2.97518e-50	-2.24533	-2.00273
184589226	chr3:184589226:G:A	3.18297e-49	-8.17673e-10	-1.87797
184589734	chr3:184589734:G:T	2.78182e-49	-8.17673e-10	-2.01268
184589737	chr3:184589737:G:A	2.86941e-50	-2.24602	-2.03824
184589777	chr3:184589777:G:A	2.90174e-50	-2.25103	-2.02203
184589850	chr3:184589850:T:C	2.9187e-50	-2.23158	-2.03565
184589869	chr3:184589869:A:G	2.56347e-49	-8.17673e-10	-2.09442
184590044	chr3:184590044:G:C	2.48619e-49	-8.17673e-10	-2.12503
184590151	chr3:184590151:A:C	2.97988e-50	-2.24241	-2.00407
184590247	chr3:184590247:A:G	3.09446e-50	-2.22314	-1.98562
184590297	chr3:184590297:A:C	2.85002e-50	-2.34003	-1.95101
184590398	chr3:184590398:G:A	3.18924e-49	-8.17673e-10	-1.876
184590630	chr3:184590630:A:G	4.84463e-49	-8.17673e-10	-1.45791
184591688	chr3:184591688:G:C	2.60425e-49	-8.17673e-10	-2.07863
184591984	chr3:184591984:C:T	2.66068e-49	-8.17673e-10	-2.0572
184592068	chr3:184592068:T:C	2.48631e-49	-8.17673e-10	-2.12498
184592188	chr3:184592188:G:A	2.48566e-49	-8.17673e-10	-2.12524
184592654	chr3:184592654:C:T	4.53262e-48	-8.17673e-10	0.778104
184592777	chr3:184592777:C:T	4.225e-49	-8.17673e-10	-1.59476
184592787	chr3:184592787:A:G	2.00291e-50	-2.52291	-2.12085
184593150	chr3:184593150:G:A	2.01917e-50	-2.51122	-2.12445
184593242	chr3:184593242:G:A	3.33406e-49	-8.17673e-10	-1.83159
184593640	chr3:184593640:T:G	3.27648e-49	-8.17673e-10	-1.84901
184593915	chr3:184593915:C:T	3.06347e-50	-2.29276	-1.92606
184594152	chr3:184594152:A:T	3.39749e-50	-2.1615	-1.95382
184594734	chr3:184594734:T:G	3.73349e-50	-1.89906	-2.12197
184594970	chr3:184594970:C:T	3.47558e-50	-2.3504	-1.74221
184595528	chr3:184595528:T:C	2.64379e-49	-8.17673e-10	-2.06357
184595695	chr3:184595695:T:C	1.77121e-49	-2.46412	-1.73e-09
184595720	chr3:184595720:C:G	2.91104e-49	-8.17673e-10	-1.96727
184595723	chr3:184595723:C:T	6.10478e-50	-2.17835	-1.35094
184595993	chr3:184595993:G:A	2.9375e-48	-8.17673e-10	0.344362
184595994	chr3:184595994:G:A	5.57818e-50	-2.37064	-1.24887
184596679	chr3:184596679:T:C	2.4923e-49	-8.17673e-10	-2.12257
184597037	chr3:184597037:G:A	3.35486e-49	-8.17673e-10	-1.82537
184597271	chr3:184597271:G:A	2.79937e-50	-2.42868	-1.88029
184597814	chr3:184597814:G:A	2.27131e-50	-2.4532	-2.06481
184597823	chr3:184597823:C:T	2.37739e-50	-2.34602	-2.12634
184597899	chr3:184597899:G:A	5.61008e-50	-2.50974	-1.10406
184598120	chr3:184598120:A:G	1.63275e-49	-2.54552	-1.73e-09
184598127	chr3:184598127:T:C	2.62692e-49	-8.17673e-10	-2.06997
184598482	chr3:184598482:A:T	5.74843e-49	-1.28685	-1.73e-09
184598804	chr3:184598804:A:G	2.49103e-49	-8.17673e-10	-2.12309
184599160	chr3:184599160:A:G	3.66667e-50	-2.07892	-1.96016
184599375	chr3:184599375:C:G	2.18671e-50	-2.49217	-2.06379
184600244	chr3:184600244:T:G	2.06289e-50	-2.52639	-2.08787
184600469	chr3:184600469:A:G	8.74749e-49	-8.17673e-10	-0.867014
184600676	chr3:184600676:C:T	2.3651e-50	-2.44614	-2.03141
184600924	chr3:184600924:C:T	3.5382e-49	-8.17673e-10	-1.77216
184600976	chr3:184600976:T:C	6.28786e-49	0.883369	-2.08053
184601219	chr3:184601219:C:T	4.15054e-50	-1.78929	-2.12583
184601374	chr3:184601374:G:T	2.94603e-49	-8.17673e-10	-1.95532
184601688	chr3:184601688:A:T	2.24866e-49	-2.22545	-1.73e-09
184602705	chr3:184602705:G:T	1.11046e-48	-8.17673e-10	-0.628424
184602736	chr3:184602736:G:A	2.50992e-50	-2.29853	-2.11958
184603100	chr3:184603100:C:T	2.11629e-50	-2.53829	-2.05041
184603375	chr3:184603375:A:G	3.4085e-50	-2.01936	-2.09274
184603466	chr3:184603466:T:C	2.17932e-50	-2.51913	-2.04022
184603737	chr3:184603737:G:A	3.26302e-49	-8.17673e-10	-1.85313
184604580	chr3:184604580:GGAAGGT:G	1.65262e-49	-2.53342	-1.73e-09
184605066	chr3:184605066:C:G	1.80977e-49	-2.44258	-1.73e-09
184605147	chr3:184605147:G:T	2.50328e-49	-8.17673e-10	-2.11818
184605162	chr3:184605162:T:C	2.28675e-50	-2.51235	-1.99889
184605173	chr3:184605173:G:A	2.09161e-50	-2.54292	-2.05751
184605306	chr3:184605306:A:T	3.62229e-49	-8.17673e-10	-1.74867
184605792	chr3:184605792:G:A	2.13162e-50	-2.48559	-2.0959
184605955	chr3:184605955:G:A	1.63463e-49	-2.54436	-1.73e-09
184606078	chr3:184606078:C:T	2.61133e-49	-8.17673e-10	-2.07592
184606175	chr3:184606175:A:T	3.04841e-49	-8.17673e-10	-1.92116
184606636	chr3:184606636:A:G	2.49578e-49	-8.17673e-10	-2.12118
184606867	chr3:184606867:T:C	2.38006e-49	-2.16865	-1.73e-09
184606947	chr3:184606947:G:T	1.18524e-48	-0.563252	-1.73e-09
184607138	chr3:184607138:C:T	2.15916e-50	-2.53694	-2.0317
184607613	chr3:184607613:C:T	1.74371e-49	-2.47977	-1.73e-09
184607995	chr3:184607995:G:A	2.51324e-49	-8.17673e-10	-2.11421
184608153	chr3:184608153:G:A	1.92591e-49	-2.38038	-1.73e-09
184608167	chr3:184608167:C:T	2.1615e-50	-2.54063	-2.02693
184608457	chr3:184608457:T:C	3.3554e-49	-8.17673e-10	-1.82521
184608633	chr3:184608633:A:G	6.55931e-49	-2.46728	1.31238
184608697	chr3:184608697:A:G	6.25693e-50	-1.96407	-1.54061
184608701	chr3:184608701:T:G	3.11375e-50	-2.15777	-2.04477
184608705	chr3:184608705:A:C	3.16397e-50	-2.18063	-2.0059
184608856	chr3:184608856:T:C	2.03679e-50	-2.50067	-2.12632
184608988	chr3:184608988:T:C	5.99026e-49	-8.17673e-10	-1.24565
184609255	chr3:184609255:C:G	2.72112e-50	-2.28295	-2.05437
184609459	chr3:184609459:C:T	3.23179e-50	-2.36448	-1.80085
184609762	chr3:184609762:T:A	3.90108e-49	-8.17673e-10	-1.67453
184609798	chr3:184609798:C:T	3.23424e-49	-8.17673e-10	-1.86199
184609825	chr3:184609825:G:A	4.16425e-49	-1.60925	-1.73e-09
184610044	chr3:184610044:A:C	2.52016e-49	-2.5113	0.399841
184610068	chr3:184610068:T:C	1.73773e-49	-2.4832	-1.73e-09
184610232	chr3:184610232:G:A	3.22756e-50	-2.54297	-1.62367
184610237	chr3:184610237:T:C	4.78858e-48	0.833037	-1.73e-09
184610434	chr3:184610434:T:G	6.10098e-49	-8.17673e-10	-1.22733
184610958	chr3:184610958:C:T	2.01544e-49	-2.36809	0.0331437
184611127	chr3:184611127:A:G	4.80732e-50	-2.188	-1.58022
184611190	chr3:184611190:G:A	2.39627e-50	-2.45107	-2.01338
184611232	chr3:184611232:A:G	2.90805e-49	-8.17673e-10	-1.9683
184611342	chr3:184611342:G:A	3.66369e-49	-8.17673e-10	-1.73731
184611500	chr3:184611500:A:G	2.56174e-49	-8.17673e-10	-2.09509
184611579	chr3:184611579:A:G	2.49382e-49	-8.17673e-10	-2.12196
184612525	chr3:184612525:T:C	3.29093e-50	-2.53448	-1.61271
184612610	chr3:184612610:T:C	8.61614e-49	-8.17673e-10	-0.882144
184612935	chr3:184612935:T:C	2.90514e-50	-2.54387	-1.72802
184613113	chr3:184613113:G:A	2.4949e-49	-8.17673e-10	-2.12153
184613454	chr3:184613454:G:A	3.24782e-50	-2.54275	-1.61763
184613465	chr3:184613465:C:A	3.14513e-50	-2.54208	-1.65043
184613658	chr3:184613658:A:G	2.90442e-50	-2.53829	-1.73384
184613918	chr3:184613918:A:G	2.56983e-48	0.210645	-1.73e-09
184614043	chr3:184614043:G:A	2.74385e-49	-8.17673e-10	-2.02642
184614086	chr3:184614086:G:A	5.554e-49	-8.17673e-10	-1.32126
184614257	chr3:184614257:C:T	5.45835e-49	-8.17673e-10	-1.33863
184614268	chr3:184614268:G:A	2.4841e-49	-8.17673e-10	-2.12587
184614862	chr3:184614862:G:A	3.07131e-50	-2.52616	-1.69011
184615229	chr3:184615229:A:G	2.54045e-49	-8.17673e-10	-2.10344
184615527	chr3:184615527:C:T	1.03955e-48	-8.17673e-10	-0.694405
184615763	chr3:184615763:T:C	2.5812e-49	-8.17673e-10	-2.08753
184615838	chr3:184615838:T:G	2.65275e-50	-2.47401	-1.88876
184615992	chr3:184615992:G:A	2.8051e-50	-2.54157	-1.76536
184616056	chr3:184616056:G:A	2.80009e-49	-8.17673e-10	-2.00613
184616240	chr3:184616240:G:A	2.83755e-50	-2.54037	-1.75505
184616378	chr3:184616378:A:G	1.17074e-48	-8.17673e-10	-0.57556
184616392	chr3:184616392:T:C	2.50033e-49	-8.17673e-10	-2.11936
184616461	chr3:184616461:G:A	2.31344e-49	-2.19705	-1.73e-09
184616692	chr3:184616692:A:G	5.36282e-49	-8.17673e-10	-1.35629
184616754	chr3:184616754:G:A	2.82114e-49	-8.17673e-10	-1.99864
184616916	chr3:184616916:C:G	6.50452e-49	-1.16328	-1.73e-09
184617258	chr3:184617258:G:A	2.54477e-49	-8.17673e-10	-2.10174
184617556	chr3:184617556:G:A	2.49708e-49	-8.17673e-10	-2.12066
184617576	chr3:184617576:AAAG:A	1.64395e-49	-2.53868	-1.73e-09
184617853	chr3:184617853:C:T	2.93498e-50	-2.27032	-1.99135
184617942	chr3:184617942:T:A	6.57147e-49	-1.15304	-1.73e-09
184619266	chr3:184619266:T:C	2.30722e-50	-2.41974	-2.08258
184619681	chr3:184619681:G:C	8.65682e-49	-8.17673e-10	-0.877434
184620030	chr3:184620030:A:G	3.01314e-50	-2.36709	-1.86829
184620166	chr3:184620166:C:G	2.00819e-50	-2.51828	-2.12285
184620252	chr3:184620252:A:G	2.91002e-50	-2.54568	-1.72453
184620426	chr3:184620426:T:A	3.09963e-50	-2.43741	-1.76967
184620646	chr3:184620646:G:A	1.0961e-48	-8.17673e-10	-0.64144
184620928	chr3:184620928:A:T	4.40208e-50	-1.76605	-2.09023
184620933	chr3:184620933:G:A	1.78935e-49	-2.48547	0.0315406
184621310	chr3:184621310:C:T	6.33642e-49	-1.18947	-1.73e-09
184621311	chr3:184621311:A:T	4.54532e-50	-2.54496	-1.27931
184621479	chr3:184621479:C:T	3.99551e-49	-8.17673e-10	-1.65061
184621905	chr3:184621905:A:G	4.74509e-50	-2.54551	-1.23575
184621969	chr3:184621969:C:T	5.68668e-50	-2.54363	-1.05661
184622565	chr3:184622565:G:A	4.75716e-50	-2.54537	-1.23334
184622735	chr3:184622735:A:G	3.38708e-49	-8.17673e-10	-1.81581
184622754	chr3:184622754:G:A	3.39373e-49	-8.17673e-10	-1.81385
184623002	chr3:184623002:G:A	1.20929e-48	-8.17673e-10	-0.54316
184623016	chr3:184623016:T:A	5.77491e-50	-2.53875	-1.0461
184623106	chr3:184623106:T:C	1.23642e-49	-2.11077	-0.71279
184623650	chr3:184623650:A:G	4.20218e-50	-1.91467	-1.98809
184623665	chr3:184623665:C:G	6.10179e-49	-8.17673e-10	-1.2272
184623694	chr3:184623694:T:G	3.48896e-50	-2.04504	-2.04372
184623825	chr3:184623825:T:C	4.1518e-50	-2.5217	-1.39312
184623827	chr3:184623827:G:C	3.29994e-49	-8.17673e-10	-1.84188
184624702	chr3:184624702:T:C	2.93406e-49	0.132288	-2.09168
184624757	chr3:184624757:T:C	2.27755e-50	-2.45446	-2.0608
184624767	chr3:184624767:T:C	2.58792e-49	0.0413989	-2.12633
184625249	chr3:184625249:G:A	2.05547e-50	-2.49536	-2.12251
184625541	chr3:184625541:A:C	2.49065e-49	-8.17673e-10	-2.12324
184625612	chr3:184625612:C:A	2.68513e-49	-8.17673e-10	-2.04805
184625817	chr3:184625817:C:T	2.21947e-48	0.0640722	-1.73e-09
184626350	chr3:184626350:C:T	2.02917e-50	-2.50457	-2.12617
184626723	chr3:184626723:G:A	1.44905e-48	-8.17673e-10	-0.362286
184626819	chr3:184626819:C:T	4.24702e-50	-2.52439	-1.36775
184626837	chr3:184626837:C:T	5.86091e-50	-1.55197	-2.01809
184626927	chr3:184626927:C:T	8.3065e-49	-8.17673e-10	-0.918742
184627276	chr3:184627276:C:G	3.33541e-50	-2.01762	-2.11615
184627297	chr3:184627297:C:T	2.89594e-49	-8.17673e-10	-1.97247
184627586	chr3:184627586:G:T	4.61754e-48	0.796667	-1.73e-09
184627600	chr3:184627600:A:G	3.15448e-49	-8.17673e-10	-1.88696
184627909	chr3:184627909:C:T	4.0322e-50	-1.82188	-2.12218
184628505	chr3:184628505:T:C	3.43504e-49	-8.17673e-10	-1.80175
184628559	chr3:184628559:G:A	5.50847e-48	0.97309	-1.73e-09
184628644	chr3:184628644:G:A	3.23923e-49	-8.17673e-10	-1.86045
184628651	chr3:184628651:G:A	2.30009e-49	-2.20283	-1.73e-09
184629068	chr3:184629068:G:A	2.91304e-49	-8.17673e-10	-1.96658
184629310	chr3:184629310:T:C	4.51971e-50	-2.1553	-1.67462
184629315	chr3:184629315:C:T	3.43111e-50	-2.03379	-2.07169
184629449	chr3:184629449:C:T	3.29092e-49	-8.17673e-10	-1.84461
184629713	chr3:184629713:C:T	2.33281e-50	-2.37263	-2.11867
184629820	chr3:184629820:A:G	1.83525e-49	-0.927126	-1.50147
184629975	chr3:184629975:T:C	3.42349e-50	-2.39637	-1.71133
184629983	chr3:184629983:G:C	4.9181e-49	-8.17673e-10	-1.44286
184630080	chr3:184630080:G:A	3.94872e-50	-1.92261	-2.04236
184630502	chr3:184630502:T:C	2.57734e-49	-8.17673e-10	-2.08902
184630510	chr3:184630510:T:A	6.18278e-50	-2.09005	-1.42655
184630511	chr3:184630511:T:C	3.19132e-50	-2.06317	-2.11476
184630874	chr3:184630874:C:T	1.63974e-49	-2.54124	-1.73e-09
184630899	chr3:184630899:G:A	2.73995e-49	-2.02784	-1.73e-09
184631148	chr3:184631148:A:G	2.87492e-49	-8.17673e-10	-1.97976
184631157	chr3:184631157:G:A	2.33615e-49	-2.18728	-1.73e-09
184631196	chr3:184631196:G:A	2.40805e-49	-2.15696	-1.73e-09
184631286	chr3:184631286:CA:C	2.93909e-50	-2.28755	-1.97271
184631438	chr3:184631438:A:AC	3.07554e-49	-8.17673e-10	-1.9123
184631711	chr3:184631711:A:G	2.48547e-49	-8.17673e-10	-2.12532
184631800	chr3:184631800:G:A	5.61087e-50	-2.10986	-1.5038
184631812	chr3:184631812:C:G	3.62658e-50	-2.32257	-1.7275
184632147	chr3:184632147:C:A	2.70319e-50	-2.2556	-2.08833
184632223	chr3:184632223:C:A	1.95281e-48	-8.17673e-10	-0.0639249
184632685	chr3:184632685:C:T	2.51084e-50	-2.54266	-1.87509
184633024	chr3:184633024:A:G	2.98617e-50	-2.48054	-1.76383
184633336	chr3:184633336:C:G	4.10282e-49	-8.17673e-10	-1.62411
184633621	chr3:184633621:G:T	1.90704e-49	-2.39023	-1.73e-09
184633925	chr3:184633925:C:T	5.52312e-50	-2.21585	-1.41357
184634286	chr3:184634286:G:A	5.37465e-49	-8.17673e-10	-1.35409
184634412	chr3:184634412:C:T	3.16113e-50	-2.41873	-1.7687
184634422	chr3:184634422:C:T	4.02441e-49	-8.17673e-10	-1.6434
184634515	chr3:184634515:C:T	4.02528e-49	-8.17673e-10	-1.64319
184634640	chr3:184634640:A:G	1.98671e-50	-2.53603	-2.11586
184634955	chr3:184634955:G:A	2.69999e-49	-8.17673e-10	-2.04253
184635033	chr3:184635033:A:G	3.69967e-49	-8.17673e-10	-1.72754
184635080	chr3:184635080:G:A	2.95496e-49	-8.17673e-10	-1.9523
184635116	chr3:184635116:T:A	2.23638e-50	-2.54343	-1.99008
184635119	chr3:184635119:T:C	2.98219e-49	-8.17673e-10	-1.94312
184635146	chr3:184635146:G:A	1.63249e-49	-2.54568	-1.73e-09
184635167	chr3:184635167:G:C	2.83955e-49	-8.17673e-10	-1.99213
184635204	chr3:184635204:T:C	3.05439e-49	-8.17673e-10	-1.9192
184635440	chr3:184635440:GGCCAGGATCTGACTCTGACACTGGCCT:G	4.02441e-49	-8.17673e-10	-1.6434
184635530	chr3:184635530:C:T	3.60353e-49	-8.17673e-10	-1.75387
184635550	chr3:184635550:G:GAC	2.73836e-50	-2.36496	-1.96605
184635559	chr3:184635559:G:A	3.90022e-50	-2.47956	-1.49778
184635709	chr3:184635709:C:T	3.89542e-49	-8.17673e-10	-1.67598
184635988	chr3:184635988:C:T	3.97502e-49	-8.17673e-10	-1.65575
184636036	chr3:184636036:C:A	2.82075e-49	-1.99878	-1.73e-09
184636051	chr3:184636051:C:T	3.2829e-50	-2.14657	-2.00307
184636167	chr3:184636167:G:A	3.35167e-49	-8.17673e-10	-1.82632
184636250	chr3:184636250:C:T	2.69705e-49	-8.17673e-10	-2.04362
184636251	chr3:184636251:G:A	2.58406e-50	-2.26693	-2.12208
184636379	chr3:184636379:A:C	2.54651e-49	-8.17673e-10	-2.10106
184636788	chr3:184636788:T:C	1.91349e-49	-2.38685	-1.73e-09
184636993	chr3:184636993:C:T	2.46197e-50	-2.54514	-1.89226
184637021	chr3:184637021:C:A	4.35239e-49	-8.17673e-10	-1.56506
184637256	chr3:184637256:G:A	4.08119e-49	-8.17673e-10	-1.62939
184637317	chr3:184637317:C:T	2.89785e-50	-2.19882	-2.07558
184637321	chr3:184637321:A:T	2.06096e-50	-2.53233	-2.08286
184637335	chr3:184637335:A:G	2.21388e-50	-2.42312	-2.1205
184637691	chr3:184637691:T:A	2.06515e-50	-2.53385	-2.07931
184637848	chr3:184637848:GA:G	1.38443e-48	-0.407909	-1.73e-09
184637900	chr3:184637900:G:A	2.94456e-50	-2.15255	-2.10586
184638465	chr3:184638465:G:A	3.07796e-50	-2.46012	-1.75398
184638567	chr3:184638567:C:T	2.67474e-50	-2.24361	-2.11091
184638934	chr3:184638934:G:A	7.25161e-50	-2.42154	-0.9356
184639171	chr3:184639171:A:G	4.12194e-50	-2.43873	-1.48331
184639641	chr3:184639641:G:A	2.52121e-49	-2.11104	-1.73e-09
184639840	chr3:184639840:G:C	3.37153e-50	-2.46225	-1.66075
184639902	chr3:184639902:C:T	3.78407e-49	-1.70498	-1.73e-09
184639903	chr3:184639903:G:A	9.1009e-49	-8.17673e-10	-0.827408
184640231	chr3:184640231:C:T	2.75093e-49	-8.17673e-10	-2.02384
184640341	chr3:184640341:C:T	3.73451e-49	-8.17673e-10	-1.71816
184640665	chr3:184640665:G:A	3.69597e-49	-8.17673e-10	-1.72854
184641093	chr3:184641093:A:G	2.87318e-49	-1.98036	-1.73e-09
184641166	chr3:184641166:C:T	2.48537e-49	-8.17673e-10	-2.12536
184641251	chr3:184641251:A:G	2.6577e-50	-2.51313	-1.84777
184641269	chr3:184641269:G:T	1.64601e-49	-2.53742	-1.73e-09
184641388	chr3:184641388:C:T	2.22475e-50	-2.49081	-2.04792
184641475	chr3:184641475:A:C	2.14134e-50	-2.51922	-2.05771
184641532	chr3:184641532:G:A	3.13116e-49	-1.89438	-1.73e-09
184642222	chr3:184642222:C:A	2.07188e-50	-2.51	-2.09991
184642832	chr3:184642832:G:A	4.27511e-49	-8.17673e-10	-1.58297
184643703	chr3:184643703:A:G	2.2523e-50	-2.53855	-1.98787
184643713	chr3:184643713:G:A	4.69907e-49	-8.17673e-10	-1.48842
184643838	chr3:184643838:G:A	3.22777e-49	-8.17673e-10	-1.86399
184644871	chr3:184644871:A:G	3.72301e-50	-1.92679	-2.09704
184645097	chr3:184645097:C:T	2.56956e-49	-2.09205	-1.73e-09
184645374	chr3:184645374:C:T	2.54598e-49	-2.10127	-1.73e-09
184646021	chr3:184646021:G:A	2.61167e-49	-2.07579	-1.73e-09
184646121	chr3:184646121:T:C	7.13792e-50	-2.32902	-1.04392
184646321	chr3:184646321:G:A	2.10614e-50	-2.46776	-2.12575
184646440	chr3:184646440:C:T	2.65227e-49	-8.17673e-10	-2.06037
184647042	chr3:184647042:G:A	5.25646e-49	-1.37632	-1.73e-09
184647046	chr3:184647046:G:C	1.84924e-49	-2.42101	-1.73e-09
184647246	chr3:184647246:C:G	2.48434e-49	-8.17673e-10	-2.12577
184647394	chr3:184647394:T:C	2.79123e-49	-8.17673e-10	-2.0093
184647657	chr3:184647657:T:C	3.55239e-50	-1.9446	-2.12615
184647740	chr3:184647740:A:G	2.74193e-49	-2.02712	-1.73e-09
184647932	chr3:184647932:CCCT:C	4.12464e-50	-2.34726	-1.57413
184647985	chr3:184647985:A:G	2.99662e-50	-2.14629	-2.0946
184648108	chr3:184648108:C:A	3.68401e-50	-1.912	-2.12236
184648119	chr3:184648119:T:C	2.09219e-50	-2.50493	-2.09522
184648399	chr3:184648399:G:A	2.71582e-49	-8.17673e-10	-2.03669
184648505	chr3:184648505:C:T	3.18378e-50	-2.53788	-1.64241
184648947	chr3:184648947:C:T	6.24288e-50	-2.23826	-1.26866
184649033	chr3:184649033:A:G	4.6838e-49	-8.17673e-10	-1.49167
184649241	chr3:184649241:A:G	1.69762e-49	-2.50656	-1.73e-09
184650597	chr3:184650597:T:A	2.12946e-49	-2.27991	-1.73e-09
184650609	chr3:184650609:G:A	7.90436e-50	-1.63117	-1.63978
184651051	chr3:184651051:C:A	2.23553e-50	-2.51578	-2.0181
184651235	chr3:184651235:C:A	2.22825e-49	-2.23456	-1.73e-09
184651606	chr3:184651606:C:T	2.18211e-49	-2.25549	-1.73e-09
184651800	chr3:184651800:G:A	4.95206e-50	-2.4743	-1.26427
184651885	chr3:184651885:C:T	1.95608e-50	-2.54133	-2.12609
184652129	chr3:184652129:T:C	8.5719e-49	-8.17673e-10	-0.887292
184652174	chr3:184652174:A:G	1.02116e-49	-1.65448	-1.36036
184652335	chr3:184652335:T:C	2.01598e-50	-2.53095	-2.10631
184652665	chr3:184652665:G:T	1.95895e-50	-2.54081	-2.12515
184652943	chr3:184652943:A:G	2.08475e-50	-2.52299	-2.08072
184652947	chr3:184652947:T:C	3.93308e-49	-8.17673e-10	-1.66636
184653436	chr3:184653436:T:C	7.10953e-50	-1.88858	-1.48835
184655274	chr3:184655274:T:A	2.58857e-49	-8.17673e-10	-2.08468
184655282	chr3:184655282:T:G	2.11093e-50	-2.51923	-2.07201
184655320	chr3:184655320:C:G	2.57516e-49	-8.17673e-10	-2.08987
184655323	chr3:184655323:G:A	2.57593e-49	-8.17673e-10	-2.08957
184655436	chr3:184655436:A:G	2.17703e-50	-2.50736	-2.05304
184655725	chr3:184655725:C:T	2.14425e-50	-2.51496	-2.06062
184656340	chr3:184656340:G:A	2.99382e-50	-2.39158	-1.85023
184656460	chr3:184656460:A:G	1.86528e-49	-1.15509	-1.25727
184656574	chr3:184656574:G:A	2.85573e-50	-2.44916	-1.83988
184656577	chr3:184656577:T:C	2.77913e-49	-8.17673e-10	-2.01364
184656812	chr3:184656812:C:T	3.32963e-50	-2.49384	-1.64166
184657116	chr3:184657116:C:T	3.25979e-50	-2.03037	-2.12634
184657558	chr3:184657558:G:A	8.5971e-49	-8.17673e-10	-0.884357
184657830	chr3:184657830:G:A	2.76229e-49	-8.17673e-10	-2.01972
184657903	chr3:184657903:C:T	1.45943e-48	-8.17673e-10	-0.35515
184657987	chr3:184657987:C:T	4.75086e-49	-8.17673e-10	-1.47746
184658160	chr3:184658160:G:A	2.43231e-50	-2.46385	-1.98568
184658251	chr3:184658251:A:G	3.72863e-49	-8.17673e-10	-1.71974
184658860	chr3:184658860:C:T	5.12743e-49	-8.17673e-10	-1.40118
184659064	chr3:184659064:G:A	1.95329e-50	-2.54526	-2.12359
184659093	chr3:184659093:A:G	5.24677e-49	-8.17673e-10	-1.37817
184659116	chr3:184659116:G:A	2.5888e-50	-2.47795	-1.90922
184659278	chr3:184659278:A:G	2.21474e-50	-2.51735	-2.02589
184659306	chr3:184659306:C:T	5.68078e-49	-8.17673e-10	-1.29869
184659402	chr3:184659402:A:G	2.54491e-49	-8.17673e-10	-2.10169
184659532	chr3:184659532:A:G	2.37491e-50	-2.54003	-1.93337
184659851	chr3:184659851:T:C	2.45847e-50	-2.51793	-1.92089
184659856	chr3:184659856:A:C	2.29422e-50	-2.53438	-1.97359
184659987	chr3:184659987:T:C	2.24049e-50	-2.48495	-2.04672
184660198	chr3:184660198:A:G	2.46185e-50	-2.45805	-1.97941
184660505	chr3:184660505:T:C	2.31036e-50	-2.46317	-2.0378
184660843	chr3:184660843:T:C	3.58825e-50	-2.54534	-1.51536
184661402	chr3:184661402:T:C	3.03193e-49	-8.17673e-10	-1.92658
184661693	chr3:184661693:G:A	2.19261e-50	-2.53407	-2.0192
184661727	chr3:184661727:T:A	1.65771e-48	-8.17673e-10	-0.227759
184662498	chr3:184662498:A:AG	2.01277e-50	-2.5197	-2.11916
184662751	chr3:184662751:G:A	6.88014e-50	-1.28373	-2.12599
184662840	chr3:184662840:C:T	2.57591e-49	-8.17673e-10	-2.08958
184663492	chr3:184663492:A:G	2.53029e-49	-8.17673e-10	-2.10745
184663494	chr3:184663494:T:TA	1.96759e-50	-2.54393	-2.11763
184663778	chr3:184663778:A:G	1.98364e-50	-2.52738	-2.12605
184664107	chr3:184664107:T:C	2.63929e-49	-8.17673e-10	-2.06527
184664128	chr3:184664128:G:A	2.71539e-49	-8.17673e-10	-2.03684
184664715	chr3:184664715:A:G	2.95563e-50	-2.54319	-1.71147
184664782	chr3:184664782:C:G	2.52801e-49	-8.17673e-10	-2.10835
184665004	chr3:184665004:C:T	2.23568e-50	-2.4689	-2.06492
184665312	chr3:184665312:G:A	1.96783e-50	-2.54465	-2.11678
184665833	chr3:184665833:C:T	2.14946e-50	-2.54568	-2.02747
184666048	chr3:184666048:AC:A	2.98676e-50	-2.54403	-1.70015
184666634	chr3:184666634:C:G	2.01127e-50	-2.54515	-2.09445
184666728	chr3:184666728:G:A	1.98583e-50	-2.54562	-2.10672
184667101	chr3:184667101:C:T	6.75489e-50	-1.30889	-2.1192
184667507	chr3:184667507:C:T	2.53255e-49	-8.17673e-10	-2.10655
184667508	chr3:184667508:G:A	2.03613e-50	-2.54547	-2.08185
184667707	chr3:184667707:A:T	1.74297e-49	-2.48019	-1.73e-09
184667711	chr3:184667711:C:T	1.98421e-50	-2.54528	-2.10786
184667762	chr3:184667762:T:A	2.16028e-50	-2.53205	-2.03608
184668041	chr3:184668041:G:A	1.98512e-50	-2.54547	-2.10721
184668158	chr3:184668158:G:A	1.99149e-50	-2.5423	-2.10718
184668253	chr3:184668253:T:C	1.97412e-50	-2.54518	-2.11306
184668267	chr3:184668267:G:A	2.44386e-49	-2.1422	-1.73e-09
184668396	chr3:184668396:G:A	5.99604e-50	-1.42136	-2.12591
184668465	chr3:184668465:AC:A	3.27356e-49	-8.17673e-10	-1.8499
184668591	chr3:184668591:A:G	2.34462e-50	-2.51257	-1.97368
184668797	chr3:184668797:T:C	3.26797e-49	-8.17673e-10	-1.85161
184669430	chr3:184669430:A:G	2.50157e-49	-8.17673e-10	-2.11886
184670385	chr3:184670385:C:T	3.53803e-50	-1.9494	-2.1254
184672690	chr3:184672690:C:T	5.2147e-50	-1.88819	-1.79869
184672896	chr3:184672896:G:A	1.52384e-48	-8.17673e-10	-0.311963
184673301	chr3:184673301:C:T	5.9304e-50	-1.45437	-2.10391
184673667	chr3:184673667:G:A	1.85381e-49	-2.41854	-1.73e-09
184673674	chr3:184673674:A:G	5.86506e-50	-1.72451	-1.84484
184673785	chr3:184673785:C:T	2.40656e-50	-2.50073	-1.95943
184674201	chr3:184674201:G:T	1.21335e-49	-0.767834	-2.07456
184674219	chr3:184674219:A:T	5.53378e-50	-2.09315	-1.53435
184674280	chr3:184674280:A:G	7.66492e-50	-1.22394	-2.07777
184674564	chr3:184674564:T:C	3.62018e-50	-2.17134	-1.8805
184674669	chr3:184674669:C:T	2.67889e-49	-8.17673e-10	-2.05038
184675069	chr3:184675069:T:TG	1.822e-49	-0.613388	-1.82246
184675386	chr3:184675386:C:T	2.46974e-48	-8.17673e-10	0.170919
184675490	chr3:184675490:T:TTTATTTATTTATTA	2.69107e-49	-8.17673e-10	-2.04584
184675513	chr3:184675513:A:G	2.33392e-50	-2.36623	-2.12458
184675577	chr3:184675577:A:C	2.38108e-49	-0.061151	-2.10708
184675592	chr3:184675592:C:T	9.76791e-48	1.54591	-1.73e-09
184675739	chr3:184675739:C:T	1.63875e-49	-0.902027	-1.63982
184676303	chr3:184676303:G:A	1.96657e-49	-2.35949	-1.73e-09
184676505	chr3:184676505:T:C	2.79858e-49	-8.17673e-10	-2.00667
184676519	chr3:184676519:G:C	1.18449e-49	-2.29673	-0.569739
184676650	chr3:184676650:A:G	7.87657e-48	-8.17673e-10	1.3307
184677014	chr3:184677014:G:A	7.4956e-49	-8.17673e-10	-1.02146
184677042	chr3:184677042:G:A	3.83298e-49	-0.0249605	-1.66718
184677057	chr3:184677057:G:A	2.2266e-49	-2.2353	-1.73e-09
184677582	chr3:184677582:G:A	1.68083e-49	-2.51649	-1.73e-09
184677783	chr3:184677783:C:T	2.93668e-50	-2.33342	-1.92767
184678193	chr3:184678193:C:A	3.19247e-49	-8.17673e-10	-1.87499
184678485	chr3:184678485:C:T	2.84812e-49	-8.17673e-10	-1.98912
184678625	chr3:184678625:A:G	2.56382e-49	-1.07467	-1.01961
184678650	chr3:184678650:T:C	4.97811e-49	0.657394	-2.08813
184678957	chr3:184678957:G:A	3.6129e-49	-8.17673e-10	-1.75127
184679446	chr3:184679446:G:A	2.77818e-49	-8.17673e-10	-2.01399
184679611	chr3:184679611:C:T	1.59629e-49	-0.442662	-2.12543
184679820	chr3:184679820:C:A	3.60491e-49	0.371512	-2.125
184679839	chr3:184679839:C:T	4.39835e-49	-8.17673e-10	-1.55455
184680152	chr3:184680152:C:T	3.91609e-49	0.454897	-2.12558
184680329	chr3:184680329:T:C	3.06842e-49	-0.139765	-1.77485
184681011	chr3:184681011:C:T	1.90699e-49	-2.39026	-1.73e-09
184681502	chr3:184681502:G:C	2.56402e-49	-8.17673e-10	-2.09421
184681570	chr3:184681570:A:G	1.99602e-50	-2.54286	-2.10435
184681593	chr3:184681593:C:T	8.16436e-49	-8.17673e-10	-0.936003
184681850	chr3:184681850:G:C	2.15075e-50	-2.45725	-2.1153
184682008	chr3:184682008:C:A	3.06408e-49	-0.181656	-1.73438
184682721	chr3:184682721:C:T	3.58221e-49	0.290026	-2.04983
184682831	chr3:184682831:G:A	8.58452e-49	-8.17673e-10	-0.885821
184682897	chr3:184682897:C:T	2.26853e-49	-2.21665	-1.73e-09
184683025	chr3:184683025:G:A	6.00059e-49	-8.17673e-10	-1.24392
184683111	chr3:184683111:G:C	7.94219e-49	-8.17673e-10	-0.963592
184683570	chr3:184683570:C:T	2.71001e-49	-8.17673e-10	-2.03883
184683706	chr3:184683706:TTTTTG:T	1.78235e-49	-0.352694	-2.10515
184683936	chr3:184683936:C:T	2.56963e-49	-8.17673e-10	-2.09202
184684334	chr3:184684334:G:A	2.66822e-49	0.0613906	-2.11576
184684354	chr3:184684354:C:T	2.02161e-48	-8.17673e-10	-0.029301
184684806	chr3:184684806:C:T	2.34669e-50	-2.51755	-1.96782
184684815	chr3:184684815:T:C	2.31235e-50	-2.37492	-2.12518
184686042	chr3:184686042:G:A	3.26281e-49	0.272335	-2.12553
184686515	chr3:184686515:A:T	2.31376e-50	-2.53343	-1.96606
184686562	chr3:184686562:T:C	2.26485e-50	-2.49139	-2.02946
184687108	chr3:184687108:G:A	2.48356e-49	-8.17673e-10	-2.12609
184687252	chr3:184687252:G:A	1.11837e-48	-8.17673e-10	-0.621321
184687406	chr3:184687406:G:A	4.93732e-49	-8.17673e-10	-1.43896
184687699	chr3:184687699:A:G	5.93992e-50	-2.4304	-1.12627
184687713	chr3:184687713:G:A	2.30168e-49	-2.20214	-1.73e-09
184687814	chr3:184687814:AGC:A	2.38583e-49	-0.0821648	-2.08407
184688546	chr3:184688546:C:T	3.16531e-49	-8.17673e-10	-1.88353
184688629	chr3:184688629:T:A	2.88275e-49	-8.17673e-10	-1.97704
184688807	chr3:184688807:G:A	2.4267e-50	-2.45625	-1.99559
184688894	chr3:184688894:A:C	2.95858e-49	-8.17673e-10	-1.95107
184688930	chr3:184688930:G:A	2.87634e-50	-2.5382	-1.74364
184689111	chr3:184689111:G:A	2.58714e-50	-2.33849	-2.04932
184689382	chr3:184689382:T:C	8.97948e-49	-8.17673e-10	-0.840839
184689610	chr3:184689610:C:T	2.73052e-49	-8.17673e-10	-2.03129
184689636	chr3:184689636:T:C	2.69893e-49	-8.17673e-10	-2.04292
184689697	chr3:184689697:C:T	3.28861e-49	-8.17673e-10	-1.84532
184689833	chr3:184689833:A:T	2.72319e-49	-8.17673e-10	-2.03398
184689849	chr3:184689849:G:A	2.75247e-49	-8.17673e-10	-2.02328
184689866	chr3:184689866:C:T	1.435e-49	-1.19983	-1.47478
184689899	chr3:184689899:G:A	2.74503e-49	-8.17673e-10	-2.02599
184689904	chr3:184689904:C:T	2.01335e-50	-2.51232	-2.12625
184689969	chr3:184689969:G:A	3.08126e-49	-8.17673e-10	-1.91044
184689987	chr3:184689987:G:A	6.01647e-50	-2.4105	-1.13336
184690060	chr3:184690060:G:T	3.36161e-49	-8.17673e-10	-1.82336
184690092	chr3:184690092:G:A	3.09842e-49	-8.17673e-10	-1.90489
184690098	chr3:184690098:GC:G	2.48799e-49	-8.17673e-10	-2.1243
184690124	chr3:184690124:T:C	3.0187e-49	-8.17673e-10	-1.93096
184690152	chr3:184690152:T:C	2.48878e-49	-8.17673e-10	-2.12399
184690543	chr3:184690543:A:G	4.34853e-50	-2.40672	-1.46181
184690551	chr3:184690551:T:C	1.81591e-48	1.16061	-1.29722
184690744	chr3:184690744:G:A	8.83022e-49	0.85568	-1.71328
184690765	chr3:184690765:C:G	2.87058e-49	-8.17673e-10	-1.98127
184690913	chr3:184690913:G:A	1.15806e-48	0.941717	-1.52817
184690924	chr3:184690924:TTACGG:T	1.1652e-48	0.961434	-1.54174
184690961	chr3:184690961:T:C	1.16887e-48	0.959424	-1.53659
184691038	chr3:184691038:G:A	7.94531e-49	0.790495	-1.75369
184691040	chr3:184691040:T:C	4.8492e-49	-1.45697	-1.73e-09
184691192	chr3:184691192:G:A	2.42316e-48	1.65086	-1.49898
184691483	chr3:184691483:C:T	9.84138e-49	-8.17673e-10	-0.749185
184691585	chr3:184691585:A:T	4.30651e-50	-2.46688	-1.41136
184691651	chr3:184691651:C:G	6.97852e-49	1.01041	-2.10335
184691990	chr3:184691990:G:A	3.29359e-50	-2.02059	-2.1258
184692050	chr3:184692050:C:T	1.72792e-49	-2.48886	-1.73e-09
184692151	chr3:184692151:G:A	2.289e-50	-2.54527	-1.96498
184692171	chr3:184692171:C:A	4.56458e-49	-1.27082	-0.246636
184692283	chr3:184692283:G:T	3.10804e-50	-2.08588	-2.11849
184692356	chr3:184692356:T:G	6.17304e-49	-8.17673e-10	-1.21559
184692370	chr3:184692370:T:C	5.31558e-48	-8.17673e-10	0.937446
184692408	chr3:184692408:C:T	2.56669e-49	-8.17673e-10	-2.09316
184692429	chr3:184692429:A:G	2.80094e-49	-8.17673e-10	-2.00583
184692522	chr3:184692522:T:G	2.48307e-49	-8.17673e-10	-2.12628
184692530	chr3:184692530:G:C	3.33132e-50	-2.42848	-1.70652
184692540	chr3:184692540:C:T	4.95238e-49	-8.17673e-10	-1.43591
184692634	chr3:184692634:A:G	1.22349e-49	-2.48517	-0.348903
184692817	chr3:184692817:T:A	2.67424e-49	-8.17673e-10	-2.05212
184692930	chr3:184692930:G:A	1.53732e-49	-1.91188	-0.693856
184693201	chr3:184693201:C:G	3.63952e-49	-8.17673e-10	-1.74393
184693451	chr3:184693451:G:A	2.48525e-49	-8.17673e-10	-2.12541
184693925	chr3:184693925:T:A	2.31037e-50	-2.42569	-2.07527
184694685	chr3:184694685:T:C	2.29334e-50	-2.44702	-2.06134
184695164	chr3:184695164:G:A	2.65679e-50	-2.23888	-2.12237
184695194	chr3:184695194:C:T	1.27677e-48	-8.17673e-10	-0.488864
184695206	chr3:184695206:G:A	2.61893e-50	-2.29548	-2.08012
184695275	chr3:184695275:C:T	1.17922e-48	-8.17673e-10	-0.568346
184695293	chr3:184695293:A:G	2.37157e-50	-2.35226	-2.12255
184695550	chr3:184695550:G:A	2.88002e-49	-8.17673e-10	-1.97798
184695724	chr3:184695724:C:A	2.40913e-50	-2.33308	-2.12602
184695939	chr3:184695939:C:T	1.20504e-48	1.57941	-2.1261
184696009	chr3:184696009:G:A	2.54281e-49	-8.17673e-10	-2.10251
184696252	chr3:184696252:T:C	2.40636e-50	-2.39552	-2.06473
184696949	chr3:184696949:G:A	2.44468e-49	-2.47708	0.335208
184697395	chr3:184697395:C:T	5.66588e-49	-1.30132	-1.73e-09
184697672	chr3:184697672:G:A	2.54759e-49	-8.17673e-10	-2.10063
184697821	chr3:184697821:G:A	2.17341e-50	-2.45086	-2.11121
184698077	chr3:184698077:G:A	2.60377e-49	-8.17673e-10	-2.07882
184698221	chr3:184698221:T:C	3.88395e-50	-2.19338	-1.78814
184698269	chr3:184698269:A:C	9.31232e-49	-8.17673e-10	-0.804443
184698312	chr3:184698312:G:A	3.20647e-49	-2.48521	0.614594
184698665	chr3:184698665:T:C	3.47943e-49	0.305212	-2.09412
184698939	chr3:184698939:T:C	2.59274e-49	-8.17673e-10	-2.08307
184698980	chr3:184698980:C:T	1.82374e-49	-2.43489	-1.73e-09
184699347	chr3:184699347:G:A	2.58989e-49	-8.17673e-10	-2.08417
184700009	chr3:184700009:A:G	1.14428e-49	-2.52929	-0.371717
184700088	chr3:184700088:T:C	3.28286e-50	-2.05475	-2.0949
184700148	chr3:184700148:T:C	2.9428e-49	-8.17673e-10	-1.95642
184700210	chr3:184700210:A:G	2.49921e-49	-8.17673e-10	-2.11981
184700251	chr3:184700251:G:A	2.97044e-50	-2.24272	-2.00694
184700346	chr3:184700346:T:C	1.86242e-49	-2.4139	-1.73e-09
184700409	chr3:184700409:C:T	1.16968e-48	-8.17673e-10	-0.576469
184700450	chr3:184700450:G:A	1.84519e-49	-2.4232	-1.73e-09
184700606	chr3:184700606:T:C	3.00877e-50	-2.46588	-1.77096
184701596	chr3:184701596:C:T	3.9889e-50	-2.12762	-1.82723
184701862	chr3:184701862:C:A	3.04169e-50	-2.23216	-1.99379
184702499	chr3:184702499:G:C	1.65572e-49	-2.53154	-1.73e-09
184702524	chr3:184702524:G:A	6.04321e-49	-8.17673e-10	-1.23685
184702540	chr3:184702540:G:A	1.38381e-48	-8.17673e-10	-0.408354
184702583	chr3:184702583:C:T	3.36992e-49	-8.17673e-10	-1.82089
184702588	chr3:184702588:A:G	6.79768e-49	-1.1192	-1.73e-09
184702592	chr3:184702592:G:A	2.55453e-49	-8.17673e-10	-2.09791
184702596	chr3:184702596:G:A	2.51707e-49	-8.17673e-10	-2.11268
184702987	chr3:184702987:T:G	3.78835e-47	2.90132	-1.73e-09
184703203	chr3:184703203:T:C	8.88318e-49	-8.17673e-10	-0.851621
184703276	chr3:184703276:C:T	2.9141e-49	-8.17673e-10	-1.96622
184703346	chr3:184703346:C:T	3.03442e-49	-8.17673e-10	-1.92576
184703421	chr3:184703421:T:G	4.26152e-49	-1.58616	-1.73e-09
184703899	chr3:184703899:T:C	9.00175e-49	1.25004	-2.08841
184704427	chr3:184704427:C:T	2.49753e-49	-8.17673e-10	-2.12048
184704469	chr3:184704469:G:C	8.86844e-49	1.22989	-2.08317
184705399	chr3:184705399:G:C	4.02721e-49	-8.17673e-10	-1.64271
184705450	chr3:184705450:A:G	2.71405e-49	-8.17673e-10	-2.03734
184705457	chr3:184705457:T:A	2.24925e-50	-2.48546	-2.04231
184705818	chr3:184705818:A:G	5.01689e-49	-8.17673e-10	-1.42297
184705835	chr3:184705835:G:A	7.99173e-50	-1.13581	-2.12415
184705870	chr3:184705870:T:C	2.92306e-50	-2.29931	-1.96643
184706016	chr3:184706016:C:CAG	2.46904e-48	0.373657	-0.203024
184706061	chr3:184706061:A:G	2.279e-47	-8.17673e-10	2.39312
184706115	chr3:184706115:G:C	5.47627e-49	-8.17673e-10	-1.33536
184706231	chr3:184706231:G:A	1.5367e-48	0.543901	-0.84746
184706367	chr3:184706367:G:A	5.16321e-49	0.130458	-1.52468
184706400	chr3:184706400:G:A	3.78027e-49	-8.17673e-10	-1.70599
184706439	chr3:184706439:G:A	9.64134e-47	3.83545	-1.73e-09
184706774	chr3:184706774:C:CCCACCATAGGGCTA	3.46226e-49	-8.17673e-10	-1.79386
184707064	chr3:184707064:G:A	1.3526e-48	0.0496947	-0.480865
184707811	chr3:184707811:T:C	3.01693e-50	-2.49486	-1.73927
184707871	chr3:184707871:A:T	3.16093e-50	-2.48547	-1.70203
184709076	chr3:184709076:C:T	6.14302e-49	0.148175	-1.36864
184709157	chr3:184709157:T:C	1.07001e-48	0.500043	-1.16557
184709673	chr3:184709673:T:C	2.99583e-49	-8.17673e-10	-1.93856
184709875	chr3:184709875:T:G	8.23981e-49	-8.17673e-10	-0.926804
184709999	chr3:184709999:T:C	8.06698e-49	0.300442	-1.24844
184710247	chr3:184710247:T:G	7.6223e-49	0.23403	-1.23873
184710464	chr3:184710464:G:A	2.66939e-49	-8.17673e-10	-2.05393
184710859	chr3:184710859:G:A	6.78179e-49	-8.17673e-10	-1.12154
184711012	chr3:184711012:T:C	2.7554e-49	-8.17673e-10	-2.02222
184711115	chr3:184711115:T:G	3.61391e-49	0.158124	-1.90912
184711116	chr3:184711116:C:G	2.55314e-49	-8.17673e-10	-2.09846
184711623	chr3:184711623:A:C	3.22035e-49	-8.17673e-10	-1.86629
184711626	chr3:184711626:C:A	3.33508e-49	-0.359787	-1.4715
184711930	chr3:184711930:A:G	4.82354e-49	-0.189446	-1.27283
184712045	chr3:184712045:C:T	3.49924e-49	-8.17673e-10	-1.78324
184712150	chr3:184712150:T:G	6.68288e-49	-8.17673e-10	-1.13623
184712294	chr3:184712294:A:G	3.16838e-49	-8.17673e-10	-1.88256
184712499	chr3:184712499:G:A	6.77233e-49	-8.17673e-10	-1.12294
184712609	chr3:184712609:A:G	7.50435e-48	1.28229	-1.73e-09
184712690	chr3:184712690:G:A	7.23183e-49	-8.17673e-10	-1.05729
184712727	chr3:184712727:A:T	2.77231e-49	-8.17673e-10	-2.0161
184713838	chr3:184713838:T:C	2.52912e-49	-8.17673e-10	-2.10791
184713886	chr3:184713886:A:G	2.74225e-49	-8.17673e-10	-2.027
184714394	chr3:184714394:C:T	3.8299e-49	-8.17673e-10	-1.69294
184714481	chr3:184714481:T:C	2.58352e-49	-8.17673e-10	-2.08663
184714922	chr3:184714922:A:G	5.8996e-49	-0.112904	-1.14799
184715014	chr3:184715014:TC:T	5.31405e-49	-8.17673e-10	-1.36543
184715801	chr3:184715801:T:C	6.05634e-50	-1.41095	-2.12631
184716071	chr3:184716071:A:G	2.50941e-49	-8.17673e-10	-2.11573
184716806	chr3:184716806:A:G	1.64953e-49	-2.53529	-1.73e-09
184716992	chr3:184716992:A:G	3.35534e-49	-8.17673e-10	-1.82523
184716995	chr3:184716995:A:G	1.9187e-49	-2.38413	-1.73e-09
184717018	chr3:184717018:G:C	2.79109e-49	-8.17673e-10	-2.00935
184717350	chr3:184717350:G:A	2.93532e-49	-8.17673e-10	-1.95897
184718265	chr3:184718265:G:A	3.0704e-49	-8.17673e-10	-1.91397
184718423	chr3:184718423:A:G	2.73079e-49	-8.17673e-10	-2.03119
184718856	chr3:184718856:A:G	2.77902e-49	-8.17673e-10	-2.01368
184719279	chr3:184719279:G:T	2.48316e-49	-8.17673e-10	-2.12625
184719692	chr3:184719692:G:A	2.04898e-50	-2.51271	-2.10831
184719776	chr3:184719776:G:A	5.72315e-49	-1.29126	-1.73e-09
184719797	chr3:184719797:C:T	1.7634e-49	-2.46854	-1.73e-09
184720177	chr3:184720177:G:A	2.30765e-48	-8.17673e-10	0.103033
184720329	chr3:184720329:T:C	6.97194e-49	-8.17673e-10	-1.09389
184720685	chr3:184720685:T:C	2.80641e-49	-8.17673e-10	-2.00387
184721025	chr3:184721025:T:C	3.86526e-50	-1.86001	-2.12633
184721493	chr3:184721493:AAAC:A	5.37481e-49	-8.17673e-10	-1.35406
184721654	chr3:184721654:C:A	2.45505e-50	-2.51046	-1.92976
184721783	chr3:184721783:C:G	3.65479e-49	-1.73974	-1.73e-09
184721830	chr3:184721830:A:T	2.33887e-50	-2.36252	-2.12617
184721859	chr3:184721859:CAAT:C	4.8554e-49	-1.45569	-1.73e-09
184721969	chr3:184721969:AAAT:A	4.46276e-50	-1.75102	-2.09158
184722398	chr3:184722398:C:T	2.59692e-49	-8.17673e-10	-2.08145
184722610	chr3:184722610:G:A	2.44052e-50	-2.38065	-2.06551
184722942	chr3:184722942:C:T	2.68361e-49	-8.17673e-10	-2.04862
184722946	chr3:184722946:A:G	3.75669e-50	-2.22198	-1.79285
184723060	chr3:184723060:A:G	2.1665e-50	-2.53735	-2.0279
184723075	chr3:184723075:T:C	1.98445e-50	-2.53891	-2.11411
184723132	chr3:184723132:C:G	5.12483e-50	-1.60185	-2.10242
184723233	chr3:184723233:T:C	1.63249e-49	-2.54568	-1.73e-09
184723351	chr3:184723351:A:G	1.97137e-49	-2.35705	-1.73e-09
184723490	chr3:184723490:G:A	1.18805e-49	-0.857816	-2.00565
184723520	chr3:184723520:TC:T	3.44669e-50	-1.99806	-2.10289
184723754	chr3:184723754:G:A	3.11327e-49	-8.17673e-10	-1.90011
184723770	chr3:184723770:A:G	2.50667e-49	-8.17673e-10	-2.11683
184723778	chr3:184723778:T:C	3.55324e-50	-2.43556	-1.63494
184723838	chr3:184723838:T:C	2.91891e-50	-2.14125	-2.12591
184723942	chr3:184723942:A:C	3.97278e-50	-1.91931	-2.03959
184724304	chr3:184724304:C:T	6.74404e-50	-1.45213	-1.97758
184724352	chr3:184724352:A:G	2.07829e-50	-2.50533	-2.10149
184724646	chr3:184724646:C:A	1.63479e-49	-2.54427	-1.73e-09
184724661	chr3:184724661:G:T	2.9261e-50	-2.49403	-1.77067
184725175	chr3:184725175:C:T	2.66716e-49	-8.17673e-10	-2.05477
184725368	chr3:184725368:C:T	3.32818e-49	-8.17673e-10	-1.83336
184725689	chr3:184725689:T:C	7.1684e-49	-8.17673e-10	-1.0661
184725844	chr3:184725844:A:G	4.23269e-49	-8.17673e-10	-1.59294
184725847	chr3:184725847:A:G	2.32896e-50	-2.48854	-2.0044
184726366	chr3:184726366:G:A	3.19464e-50	-2.08274	-2.09415
184727365	chr3:184727365:T:A	2.34577e-50	-2.53004	-1.95572
184727366	chr3:184727366:G:A	2.49132e-49	-8.17673e-10	-2.12297
184727378	chr3:184727378:AT:A	2.97177e-49	-8.17673e-10	-1.94662
184727389	chr3:184727389:A:C	3.19849e-50	-2.06483	-2.11085
184727401	chr3:184727401:A:T	7.18517e-49	-1.06376	-1.73e-09
184727496	chr3:184727496:A:G	2.21142e-50	-2.50573	-2.039
184727507	chr3:184727507:T:A	2.09189e-50	-2.54089	-2.05941
184727511	chr3:184727511:A:G	2.61912e-49	-8.17673e-10	-2.07294
184727577	chr3:184727577:C:G	8.79701e-49	-0.861369	-1.73e-09
184727928	chr3:184727928:A:G	4.24887e-50	-2.49417	-1.39754
184727993	chr3:184727993:G:A	5.61108e-49	-8.17673e-10	-1.31104
184728281	chr3:184728281:A:G	5.62637e-50	-2.51643	-1.09447
184728352	chr3:184728352:C:T	3.15824e-50	-2.10615	-2.0822
184728445	chr3:184728445:A:C	6.40298e-50	-1.39013	-2.09147
184728837	chr3:184728837:A:G	3.83696e-50	-1.86798	-2.1257
184729235	chr3:184729235:G:A	3.80736e-49	-8.17673e-10	-1.69885
184729462	chr3:184729462:T:C	4.16162e-49	-1.60988	-1.73e-09
184729619	chr3:184729619:T:A	4.97478e-49	-8.17673e-10	-1.4314
184729670	chr3:184729670:A:C	4.1235e-49	-8.17673e-10	-1.61908
184729779	chr3:184729779:C:T	2.33447e-50	-2.489	-2.00158
184729951	chr3:184729951:G:A	1.65754e-49	-2.53045	-1.73e-09
184730491	chr3:184730491:C:T	7.26195e-49	-8.17673e-10	-1.05313
184730725	chr3:184730725:C:T	7.37702e-49	-8.17673e-10	-1.03741
184731498	chr3:184731498:C:G	4.14212e-49	-8.17673e-10	-1.61457
184731760	chr3:184731760:T:C	2.44772e-50	-2.48551	-1.9577
184731846	chr3:184731846:T:C	1.06143e-49	-1.33076	-1.6454
184731889	chr3:184731889:C:T	3.74418e-50	-1.95969	-2.05847
184731947	chr3:184731947:C:T	3.44831e-49	-8.17673e-10	-1.7979
184732398	chr3:184732398:A:G	3.6917e-50	-1.90868	-2.1236
184732846	chr3:184732846:C:T	2.68234e-49	-8.17673e-10	-2.04909
184732980	chr3:184732980:C:G	2.69045e-49	-8.17673e-10	-2.04607
184733176	chr3:184733176:A:G	3.00048e-49	-8.17673e-10	-1.93701
184733177	chr3:184733177:T:C	2.2055e-49	-2.24483	-1.73e-09
184733226	chr3:184733226:G:A	3.2006e-50	-2.14223	-2.03279
184733391	chr3:184733391:C:T	2.4469e-49	-2.14096	-1.73e-09
184733794	chr3:184733794:G:A	3.5961e-49	-8.17673e-10	-1.75593
184733838	chr3:184733838:C:T	2.18597e-50	-2.44888	-2.10742
184733964	chr3:184733964:T:C	4.15378e-49	-8.17673e-10	-1.61176
184734118	chr3:184734118:A:G	3.90641e-49	-8.17673e-10	-1.67316
184734881	chr3:184734881:G:A	1.91773e-49	-2.38464	-1.73e-09
184734911	chr3:184734911:C:G	3.85266e-49	-8.17673e-10	-1.68702
184735065	chr3:184735065:C:T	7.06801e-50	-1.62614	-1.75665
184735124	chr3:184735124:T:C	2.49765e-49	-8.17673e-10	-2.12043
184735269	chr3:184735269:T:C	3.66108e-50	-2.26463	-1.77598
184735608	chr3:184735608:G:A	2.57338e-49	-8.17673e-10	-2.09056
184735900	chr3:184735900:G:A	2.32541e-49	-2.19188	-1.73e-09
184736295	chr3:184736295:C:G	5.89705e-50	-1.58233	-1.98158
184737318	chr3:184737318:G:A	2.49395e-49	-8.17673e-10	-2.12191
184737451	chr3:184737451:A:T	3.95041e-50	-2.19091	-1.77364
184737458	chr3:184737458:T:A	4.02292e-50	-2.172	-1.77436
184737585	chr3:184737585:A:G	1.23951e-49	-0.715879	-2.10518
184737732	chr3:184737732:T:A	2.51989e-49	-8.17673e-10	-2.11156
184737763	chr3:184737763:C:T	2.48297e-49	-8.17673e-10	-2.12633
184737774	chr3:184737774:G:A	2.7545e-49	-2.02254	-1.73e-09
184738638	chr3:184738638:GAAGCA:G	1.65957e-49	-2.52922	-1.73e-09
184738752	chr3:184738752:A:C	2.90904e-49	-8.17673e-10	-1.96796
184738761	chr3:184738761:C:T	3.35019e-49	-8.17673e-10	-1.82677
184738889	chr3:184738889:G:A	2.53325e-49	-8.17673e-10	-2.10628
184739290	chr3:184739290:A:G	4.65048e-50	-1.69617	-2.10523
184739319	chr3:184739319:A:T	2.917e-49	-8.17673e-10	-1.96522
184739321	chr3:184739321:G:A	3.04147e-49	-8.17673e-10	-1.92344
184740054	chr3:184740054:C:G	4.22333e-49	-1.59516	-1.73e-09
184740676	chr3:184740676:C:T	1.4488e-49	-1.0993	-1.56575
184741111	chr3:184741111:G:A	2.58866e-49	-8.17673e-10	-2.08464
184741119	chr3:184741119:C:A	2.78816e-49	-8.17673e-10	-2.0104
184741711	chr3:184741711:G:A	3.86533e-50	-2.24545	-1.74087
184741879	chr3:184741879:C:T	3.88132e-50	-2.22752	-1.75467
184741901	chr3:184741901:T:C	6.52935e-50	-1.54923	-1.91283
184742088	chr3:184742088:T:G	4.28633e-50	-2.33624	-1.54669
184742153	chr3:184742153:C:T	2.06137e-50	-2.50031	-2.11469
184742237	chr3:184742237:G:A	2.50608e-49	-8.17673e-10	-2.11706
184742335	chr3:184742335:A:G	2.51652e-49	-8.17673e-10	-2.11291
184742602	chr3:184742602:G:A	3.40428e-50	-2.02389	-2.08944
184742609	chr3:184742609:G:T	9.66351e-50	-1.07897	-1.99104
184742693	chr3:184742693:T:C	2.73583e-49	-8.17673e-10	-2.02935
184742956	chr3:184742956:AGAG:A	2.58115e-49	-8.17673e-10	-2.08754
184743119	chr3:184743119:T:C	3.04345e-49	-8.17673e-10	-1.92279
184743219	chr3:184743219:G:T	1.58455e-49	-0.45316	-2.12232
184743703	chr3:184743703:T:C	6.74038e-49	-8.17673e-10	-1.12766
184743730	chr3:184743730:T:C	2.67803e-49	-8.17673e-10	-2.0507
184743896	chr3:184743896:G:A	2.569e-50	-2.3978	-1.99705
184745152	chr3:184745152:G:A	1.19397e-49	-1.73884	-1.11966
184745270	chr3:184745270:G:C	1.44251e-48	-8.17673e-10	-0.366808
184745460	chr3:184745460:C:T	3.40384e-49	-1.81088	-1.73e-09
184745717	chr3:184745717:G:A	1.04943e-49	-0.961615	-2.02591
184746126	chr3:184746126:C:G	2.48643e-49	-8.17673e-10	-2.12493
184746206	chr3:184746206:G:A	2.58711e-49	-8.17673e-10	-2.08524
184746235	chr3:184746235:C:G	7.63357e-50	-1.18185	-2.12396
184746424	chr3:184746424:G:A	2.22404e-49	-2.20368	-0.0327713
184746949	chr3:184746949:T:A	2.9561e-49	-8.17673e-10	-1.95191
184747125	chr3:184747125:C:T	2.4006e-49	-2.16006	-1.73e-09
184747319	chr3:184747319:G:T	2.55005e-49	-8.17673e-10	-2.09967
184747320	chr3:184747320:C:T	2.54239e-49	-8.17673e-10	-2.10268
184747336	chr3:184747336:G:A	1.09349e-49	-0.978899	-1.96751
184747537	chr3:184747537:C:T	2.84642e-50	-2.46815	-1.82415
184747751	chr3:184747751:A:G	2.7199e-50	-2.22217	-2.1156
184747830	chr3:184747830:G:T	2.6294e-50	-2.46973	-1.90188
184747951	chr3:184747951:T:C	2.90329e-50	-2.40034	-1.87218
184748571	chr3:184748571:C:T	2.45739e-50	-2.31498	-2.12429
184748674	chr3:184748674:G:C	2.69133e-50	-2.47554	-1.8728
184749650	chr3:184749650:G:A	1.3686e-49	-2.2353	-0.486687
184749651	chr3:184749651:C:A	1.32301e-49	-2.24037	-0.515504
184749782	chr3:184749782:C:T	1.63379e-49	-2.43375	-0.111132
184749783	chr3:184749783:G:A	3.68491e-49	-8.17673e-10	-1.73153
184749931	chr3:184749931:G:C	2.6298e-49	-8.17673e-10	-2.06887
184749932	chr3:184749932:G:A	2.82916e-49	-8.17673e-10	-1.9958
184750015	chr3:184750015:A:G	3.84079e-50	-2.53183	-1.46085
184750124	chr3:184750124:A:G	1.11583e-48	-8.17673e-10	-0.623597
184750307	chr3:184750307:G:A	5.29143e-49	-8.17673e-10	-1.36969
184750373	chr3:184750373:A:G	4.76206e-49	-8.17673e-10	-1.4751
184750511	chr3:184750511:C:G	4.88649e-50	-2.01254	-1.73935
184750545	chr3:184750545:G:A	5.52981e-49	-1.32563	-1.73e-09
184750815	chr3:184750815:G:A	4.49562e-50	-1.71167	-2.1236
184750958	chr3:184750958:T:C	2.85995e-50	-2.18925	-2.09831
184751132	chr3:184751132:G:T	2.48874e-49	-8.17673e-10	-2.12401
184751325	chr3:184751325:A:G	2.24049e-50	-2.40754	-2.12413
184751609	chr3:184751609:C:G	2.48497e-49	-8.17673e-10	-2.12552
184751646	chr3:184751646:A:G	2.49973e-49	-8.17673e-10	-2.1196
184751725	chr3:184751725:A:T	3.23381e-50	-2.09101	-2.0737
184752145	chr3:184752145:C:T	8.70187e-49	-8.17673e-10	-0.872243
184752309	chr3:184752309:T:C	5.12692e-50	-2.51124	-1.19262
184752542	chr3:184752542:C:A	2.83855e-50	-2.22732	-2.06775
184752605	chr3:184752605:C:G	2.2334e-50	-2.42606	-2.10878
184752787	chr3:184752787:A:G	2.47174e-49	-2.13086	-1.73e-09
184752871	chr3:184752871:T:C	3.1663e-49	-8.17673e-10	-1.88322
184754980	chr3:184754980:C:T	2.79324e-49	-8.17673e-10	-2.00858
184755069	chr3:184755069:G:A	4.02339e-49	-8.17673e-10	-1.64366
184755235	chr3:184755235:G:C	3.49625e-50	-2.04552	-2.04115
184755250	chr3:184755250:G:A	3.10847e-50	-2.08313	-2.1211
184755503	chr3:184755503:G:GA	5.9695e-50	-2.53798	-1.01372
184755504	chr3:184755504:C:G	6.00223e-50	-2.53851	-1.00773
184755720	chr3:184755720:C:G	3.4804e-49	-8.17673e-10	-1.78863
184756333	chr3:184756333:C:T	2.93122e-50	-2.13715	-2.1258
184756942	chr3:184756942:G:A	3.74696e-50	-1.92127	-2.09615
184757248	chr3:184757248:C:T	1.80787e-49	-2.44363	-1.73e-09
184757728	chr3:184757728:A:G	9.76649e-49	-8.17673e-10	-0.756824
184757908	chr3:184757908:T:C	2.4834e-49	-8.17673e-10	-2.12615
184758045	chr3:184758045:G:A	2.6485e-49	-8.17673e-10	-2.06179
184758096	chr3:184758096:A:T	1.94926e-49	-1.24537	-1.12296
184758120	chr3:184758120:C:T	7.78799e-50	-1.44133	-1.84445
184758299	chr3:184758299:G:A	5.1975e-50	-1.7773	-1.91289
184758674	chr3:184758674:A:C	2.50709e-49	-8.17673e-10	-2.11666
184758684	chr3:184758684:C:T	2.837e-49	-8.17673e-10	-1.99303
184758806	chr3:184758806:G:A	1.65282e-49	-2.5333	-1.73e-09
184759243	chr3:184759243:C:T	5.75819e-49	-8.17673e-10	-1.28516
184759722	chr3:184759722:C:T	5.99413e-50	-2.19404	-1.35355
184759875	chr3:184759875:G:A	1.02256e-49	-2.12735	-0.886123
184759977	chr3:184759977:C:T	2.58802e-49	-8.17673e-10	-2.08489
184760067	chr3:184760067:C:T	1.87281e-49	-2.40834	-1.73e-09
184760288	chr3:184760288:CA:C	2.3849e-50	-2.52925	-1.93996
184760832	chr3:184760832:G:A	2.48387e-49	-8.17673e-10	-2.12596
184761079	chr3:184761079:G:A	2.70405e-49	-8.17673e-10	-2.04103
184762363	chr3:184762363:T:A	3.84965e-49	0.303371	-1.99117
184762459	chr3:184762459:T:C	1.05775e-49	-1.02071	-1.95892
184762473	chr3:184762473:G:A	4.97818e-49	-8.17673e-10	-1.43072
184762594	chr3:184762594:G:A	3.49832e-49	-8.17673e-10	-1.7835
184762824	chr3:184762824:G:C	1.18526e-49	-0.880898	-1.98492
184763041	chr3:184763041:T:C	2.25218e-48	0.0787007	-1.73e-09
184763208	chr3:184763208:G:A	5.00744e-50	-2.54513	-1.18231
184763368	chr3:184763368:C:T	2.48295e-49	-8.17673e-10	-2.12633
184763849	chr3:184763849:G:A	5.9788e-50	-1.9805	-1.56964
184764025	chr3:184764025:A:G	3.62939e-49	-0.475035	-1.27168
184764057	chr3:184764057:AG:A	5.99587e-50	-2.51122	-1.03607
184764157	chr3:184764157:T:C	2.98149e-49	-8.17673e-10	-1.94336
184764518	chr3:184764518:CT:C	2.93871e-49	-0.549913	-1.4079
184764534	chr3:184764534:G:A	2.78125e-49	-8.17673e-10	-2.01288
184764563	chr3:184764563:C:T	2.91715e-49	-8.17673e-10	-1.96517
184764598	chr3:184764598:A:G	2.5801e-50	-2.54059	-1.84995
184764748	chr3:184764748:G:C	4.01296e-49	-8.17673e-10	-1.64625
184764751	chr3:184764751:G:A	3.88013e-49	-8.17673e-10	-1.67991
184764813	chr3:184764813:G:A	2.67799e-49	-0.517153	-1.53356
184764846	chr3:184764846:C:T	4.10248e-49	-0.446909	-1.17728
184765199	chr3:184765199:G:A	1.63306e-49	-2.54533	-1.73e-09
184765905	chr3:184765905:C:T	1.22086e-48	-8.17673e-10	-0.533637
184766343	chr3:184766343:T:C	2.75096e-49	-8.17673e-10	-2.02383
184766389	chr3:184766389:G:A	3.23e-50	-2.25477	-1.91112
184766768	chr3:184766768:A:T	1.7274e-49	-2.48916	-1.73e-09
184766823	chr3:184766823:A:AC	6.6588e-50	-1.63175	-1.81068
184767034	chr3:184767034:CTG:C	2.6195e-49	-2.0728	-1.73e-09
184767118	chr3:184767118:TG:T	3.06607e-49	-8.17673e-10	-1.91538
184767475	chr3:184767475:C:T	2.32794e-50	-2.36903	-2.12435
184767760	chr3:184767760:G:A	2.4663e-49	-1.94484	-0.188224
184767782	chr3:184767782:G:A	7.00822e-50	-2.3418	-1.04948
184767993	chr3:184767993:T:A	4.09874e-49	-8.17673e-10	-1.6251
184768053	chr3:184768053:A:G	2.69954e-50	-2.23039	-2.11489
184768201	chr3:184768201:G:A	1.38312e-49	-1.27558	-1.43585
184768329	chr3:184768329:C:T	1.67932e-49	-2.51739	-1.73e-09
184768373	chr3:184768373:G:A	3.63586e-49	-8.17673e-10	-1.74493
184768401	chr3:184768401:G:A	7.22501e-50	-2.38414	-0.976675
184768416	chr3:184768416:C:T	7.60913e-50	-2.3766	-0.932416
184768509	chr3:184768509:T:C	3.06339e-49	-0.359801	-1.55646
184768525	chr3:184768525:A:G	2.62909e-49	-8.17673e-10	-2.06914
184768796	chr3:184768796:G:A	3.22387e-49	-8.17673e-10	-1.8652
184768885	chr3:184768885:T:C	1.63278e-49	-2.5455	-1.73e-09
184768944	chr3:184768944:C:G	2.82235e-49	-8.17673e-10	-1.99821
184769214	chr3:184769214:T:A	1.781e-49	-2.45861	-1.73e-09
184769248	chr3:184769248:T:C	2.98522e-49	-8.17673e-10	-1.94211
184769360	chr3:184769360:A:G	1.6538e-48	0.854529	-1.08465
184770690	chr3:184770690:C:G	1.67846e-49	-2.51791	-1.73e-09
184770797	chr3:184770797:G:A	2.69976e-49	-8.17673e-10	-2.04262
184770991	chr3:184770991:G:A	2.87064e-49	-0.143491	-1.83775
184771034	chr3:184771034:C:T	4.64298e-49	-8.17673e-10	-1.50043
184771052	chr3:184771052:G:A	2.69418e-49	-8.17673e-10	-2.04469
184771128	chr3:184771128:T:C	2.11359e-50	-2.54128	-2.0487
184771414	chr3:184771414:G:A	2.83738e-49	-8.17673e-10	-1.9929
184771760	chr3:184771760:A:G	3.82169e-48	0.607497	-1.73e-09
184772111	chr3:184772111:C:A	5.37417e-49	-2.32058	0.966401
184772407	chr3:184772407:C:T	9.81122e-49	-8.17673e-10	-0.752254
184772592	chr3:184772592:G:A	4.41448e-49	-8.17673e-10	-1.55089
184772824	chr3:184772824:A:T	2.62292e-49	-8.17673e-10	-2.07149
184772866	chr3:184772866:AAG:A	3.65337e-50	-1.97557	-2.06715
184773017	chr3:184773017:G:C	3.93929e-50	-2.30106	-1.66631
184773135	chr3:184773135:A:G	5.11615e-49	-8.17673e-10	-1.40338
184773259	chr3:184773259:T:C	4.12941e-50	-2.16808	-1.75215
184773260	chr3:184773260:T:C	1.3086e-49	-2.18426	-0.582555
184773427	chr3:184773427:T:C	3.57112e-49	-8.17673e-10	-1.7629
184773953	chr3:184773953:C:A	2.95766e-49	-8.17673e-10	-1.95138
184774141	chr3:184774141:A:T	6.49963e-49	-8.17673e-10	-1.16404
184774433	chr3:184774433:G:A	3.09812e-50	-2.14623	-2.06135
184775131	chr3:184775131:G:A	6.5339e-49	0.492999	-1.65178
184775177	chr3:184775177:A:G	1.14171e-49	-2.21388	-0.689373
184775190	chr3:184775190:T:C	8.64472e-50	-2.12872	-1.0527
184775263	chr3:184775263:G:A	7.08019e-49	0.773141	-1.85162
184775389	chr3:184775389:G:A	1.48125e-49	-1.06888	-1.57402
184775641	chr3:184775641:A:G	2.48427e-49	-8.17673e-10	-2.1258
184775893	chr3:184775893:A:C	2.18041e-50	-2.46937	-2.08948
184776195	chr3:184776195:C:G	7.71206e-49	0.594099	-1.5871
184776516	chr3:184776516:C:T	5.22109e-50	-1.74408	-1.94158
184776734	chr3:184776734:C:G	2.4916e-49	-8.17673e-10	-2.12286
184776775	chr3:184776775:C:T	2.13529e-48	-8.17673e-10	0.0254051
184776886	chr3:184776886:T:G	1.0338e-49	-2.09936	-0.903177
184777408	chr3:184777408:T:A	2.48392e-49	-8.17673e-10	-2.12594
184777503	chr3:184777503:G:A	2.25718e-49	-2.22166	-1.73e-09
184777660	chr3:184777660:C:T	2.65359e-49	-8.17673e-10	-2.05987
184778217	chr3:184778217:G:A	1.3259e-48	-8.17673e-10	-0.451101
184778663	chr3:184778663:C:A	3.25854e-49	-8.17673e-10	-1.8545
184779275	chr3:184779275:T:C	3.92012e-50	-2.15379	-1.81845
184779329	chr3:184779329:G:T	3.3541e-50	-2.04661	-2.08157
184779488	chr3:184779488:G:A	2.06293e-48	-8.17673e-10	-0.00906866
184779584	chr3:184779584:G:A	1.66789e-49	-2.52422	-1.73e-09
184780316	chr3:184780316:T:G	4.61688e-49	-8.17673e-10	-1.50606
184780469	chr3:184780469:T:TC	3.55783e-50	-2.23617	-1.83305
184780876	chr3:184780876:A:C	2.17533e-50	-2.50801	-2.05317
184780970	chr3:184780970:C:T	2.38659e-50	-2.46053	-2.00797
184781171	chr3:184781171:G:A	8.78737e-49	-2.32686	1.46439
184781177	chr3:184781177:T:C	4.4776e-50	-2.00245	-1.83682
184781484	chr3:184781484:G:A	3.04149e-50	-2.17739	-2.04863
184781489	chr3:184781489:A:C	4.14343e-49	-0.407748	-1.20651
184781727	chr3:184781727:T:C	2.90141e-49	-8.17673e-10	-1.97058
184781802	chr3:184781802:T:C	3.21298e-49	-8.17673e-10	-1.86858
184781832	chr3:184781832:C:T	1.82848e-49	-1.60167	-0.830628
184781843	chr3:184781843:AT:A	1.40013e-48	-8.17673e-10	-0.39663
184781867	chr3:184781867:G:A	2.83843e-48	-8.17673e-10	0.310056
184781884	chr3:184781884:G:A	2.48873e-49	-8.17673e-10	-2.12401
184782428	chr3:184782428:G:A	1.17987e-48	-8.17673e-10	-0.567791
184782574	chr3:184782574:A:T	3.15633e-49	-1.88637	-1.73e-09
184782602	chr3:184782602:A:C	7.90248e-50	-1.38049	-1.8907
184782730	chr3:184782730:C:A	7.72577e-50	-1.36142	-1.93238
184783211	chr3:184783211:G:T	9.01025e-49	-8.17673e-10	-0.837418
184783410	chr3:184783410:G:T	2.89772e-49	-8.17673e-10	-1.97186
184783858	chr3:184783858:G:A	2.48582e-49	-8.17673e-10	-2.12518
184784254	chr3:184784254:C:T	6.67991e-49	-8.17673e-10	-1.13668
184784269	chr3:184784269:A:G	9.09474e-49	-8.17673e-10	-0.828085
184784809	chr3:184784809:C:T	2.50909e-49	-8.17673e-10	-2.11586
184784828	chr3:184784828:G:A	7.11101e-50	-1.86882	-1.5079
184785173	chr3:184785173:G:A	3.96215e-48	-2.47613	3.11972
184785384	chr3:184785384:G:A	3.35013e-50	-2.54388	-1.58548
184785652	chr3:184785652:A:C	6.21143e-49	-8.17673e-10	-1.20939
184785982	chr3:184785982:C:T	3.11976e-49	-1.89802	-1.73e-09
184786626	chr3:184786626:A:T	2.85658e-50	-2.16449	-2.12425
184786647	chr3:184786647:T:C	3.11193e-50	-2.10479	-2.09833
184786697	chr3:184786697:G:A	3.01394e-50	-2.10905	-2.12607
184787286	chr3:184787286:A:G	2.61582e-49	-8.17673e-10	-2.0742
184787418	chr3:184787418:C:T	2.59803e-50	-2.35996	-2.02365
184787423	chr3:184787423:G:A	7.66696e-49	-8.17673e-10	-0.998861
184787788	chr3:184787788:T:C	1.21637e-49	-2.03155	-0.808357
184788218	chr3:184788218:C:T	1.64079e-49	-2.5406	-1.73e-09
184788253	chr3:184788253:G:A	6.3516e-49	-8.17673e-10	-1.18707
184788688	chr3:184788688:G:A	6.37207e-49	-8.17673e-10	-1.18386
184788748	chr3:184788748:G:A	6.58958e-49	-8.17673e-10	-1.15029
184788790	chr3:184788790:C:T	1.05781e-49	-1.88025	-1.09933
184788918	chr3:184788918:C:T	2.96668e-50	-2.17498	-2.07594
184789117	chr3:184789117:A:T	3.50769e-49	-8.17673e-10	-1.78082
184789517	chr3:184789517:C:T	5.48364e-48	-8.17673e-10	0.968574
184789830	chr3:184789830:G:A	2.71508e-49	-8.17673e-10	-2.03696
184789943	chr3:184789943:A:G	2.78834e-49	-8.17673e-10	-2.01034
184790000	chr3:184790000:C:T	2.73967e-49	-8.17673e-10	-2.02795
184790078	chr3:184790078:G:A	2.20581e-49	-2.24468	-1.73e-09
184790133	chr3:184790133:A:G	6.59498e-49	-2.52697	1.3775
184790313	chr3:184790313:A:G	2.23006e-50	-2.41	-2.12634
184790530	chr3:184790530:A:G	2.88743e-49	-8.17673e-10	-1.97541
184790795	chr3:184790795:A:G	4.36115e-49	-1.56304	-1.73e-09
184791043	chr3:184791043:A:G	1.19316e-48	-0.556591	-1.73e-09
184791581	chr3:184791581:T:C	3.60082e-49	-8.17673e-10	-1.75462
184791901	chr3:184791901:AG:A	2.86056e-49	-0.828043	-1.15672
184792013	chr3:184792013:T:C	3.07372e-49	-8.17673e-10	-1.91289
184792044	chr3:184792044:A:G	2.2927e-50	-2.38633	-2.12231
184792072	chr3:184792072:C:T	2.85725e-50	-2.16701	-2.1215
184792209	chr3:184792209:G:A	1.51502e-48	-8.17673e-10	-0.317764
184792589	chr3:184792589:T:C	2.50207e-49	-8.17673e-10	-2.11866
184792652	chr3:184792652:A:T	8.42337e-50	-1.39543	-1.81192
184792830	chr3:184792830:A:G	2.4923e-49	-8.17673e-10	-2.12258
184793064	chr3:184793064:G:A	5.05651e-50	-2.13203	-1.58566
184793293	chr3:184793293:C:G	2.65957e-49	-8.17673e-10	-2.05762
184793386	chr3:184793386:T:C	3.49873e-49	-2.52827	0.744893
184793860	chr3:184793860:C:T	4.24119e-49	-8.17673e-10	-1.59094
184793930	chr3:184793930:A:G	3.58435e-50	-2.28704	-1.77475
184793974	chr3:184793974:AG:A	2.6934e-49	-8.17673e-10	-2.04498
184794064	chr3:184794064:T:C	2.50129e-49	-8.17673e-10	-2.11898
184794137	chr3:184794137:C:G	2.78661e-49	-8.17673e-10	-2.01096
184794242	chr3:184794242:G:A	3.48896e-49	-8.17673e-10	-1.78618
184795155	chr3:184795155:G:A	3.90998e-49	-2.54419	0.871945
184795230	chr3:184795230:T:C	4.904e-49	-2.53288	1.08715
184795461	chr3:184795461:G:A	3.70562e-49	-8.17673e-10	-1.72593
184795873	chr3:184795873:A:T	2.67696e-49	-8.17673e-10	-2.0511
184795878	chr3:184795878:T:C	5.04558e-49	-8.17673e-10	-1.41727
184796127	chr3:184796127:C:T	2.80505e-49	-8.17673e-10	-2.00436
184796346	chr3:184796346:G:A	7.08758e-49	-8.17673e-10	-1.07744
184796431	chr3:184796431:G:A	2.48393e-49	-8.17673e-10	-2.12594
184796453	chr3:184796453:C:T	3.83752e-49	-8.17673e-10	-1.69095
184796825	chr3:184796825:G:A	2.40044e-50	-2.508	-1.95471
184797351	chr3:184797351:T:C	2.57591e-49	-8.17673e-10	-2.08958
184797626	chr3:184797626:A:G	2.85322e-49	-8.17673e-10	-1.98733
184797649	chr3:184797649:G:A	2.0412e-50	-2.52554	-2.09929
184797713	chr3:184797713:T:G	5.1432e-50	-2.47602	-1.22467
184797939	chr3:184797939:G:C	1.92189e-49	-2.38247	-1.73e-09
184797959	chr3:184797959:T:C	2.55432e-49	-8.17673e-10	-2.098
184798006	chr3:184798006:A:G	1.85901e-49	-2.41574	-1.73e-09
184798104	chr3:184798104:A:G	4.92979e-50	-2.03177	-1.7113
184799176	chr3:184799176:GA:G	2.45625e-48	-8.17673e-10	0.165442
184799227	chr3:184799227:A:AT	2.6199e-50	-2.3621	-2.01313
184799231	chr3:184799231:G:T	2.63662e-50	-2.35517	-2.0137
184799283	chr3:184799283:A:T	2.35846e-50	-2.36127	-2.11909
184799443	chr3:184799443:G:A	2.32508e-50	-2.36965	-2.12496
184799657	chr3:184799657:C:T	2.45357e-50	-2.34945	-2.09137
184799845	chr3:184799845:A:G	2.61222e-49	-8.17673e-10	-2.07558
184799848	chr3:184799848:A:C	1.24311e-49	-1.57647	-1.2417
184800014	chr3:184800014:T:C	1.95868e-50	-2.54441	-2.12168
184800243	chr3:184800243:A:G	6.11043e-49	-8.17673e-10	-1.22578
184800334	chr3:184800334:C:T	2.69048e-49	-8.17673e-10	-2.04606
184800431	chr3:184800431:C:T	1.89039e-48	-0.0964114	-1.73e-09
184800501	chr3:184800501:T:C	2.4262e-50	-2.44999	-2.00205
184800592	chr3:184800592:T:C	2.13149e-50	-2.50068	-2.08086
184800779	chr3:184800779:A:G	2.54205e-49	-8.17673e-10	-2.10281
184800828	chr3:184800828:G:A	4.844e-50	-2.43614	-1.32449
184801868	chr3:184801868:C:T	2.07782e-49	-2.30446	-1.73e-09
184802019	chr3:184802019:A:G	3.03721e-49	-8.17673e-10	-1.92484
184802192	chr3:184802192:A:G	3.53124e-49	-8.17673e-10	-1.77413
184802290	chr3:184802290:G:C	2.40623e-50	-2.40211	-2.0582
184802431	chr3:184802431:T:C	2.79918e-49	-8.17673e-10	-2.00645
184802526	chr3:184802526:C:T	2.43663e-50	-2.32456	-2.12319
184802648	chr3:184802648:T:C	2.28303e-50	-2.38812	-2.12475
184802866	chr3:184802866:T:C	1.61193e-49	-1.97979	-0.578559
184802911	chr3:184802911:AG:A	4.56371e-49	-2.25877	0.741121
184802915	chr3:184802915:G:A	2.71693e-49	-8.17673e-10	-2.03628
184802937	chr3:184802937:T:C	1.53962e-47	-2.188	4.18893
184803150	chr3:184803150:G:A	2.65549e-50	-2.53522	-1.82652
184803168	chr3:184803168:A:G	3.78704e-50	-2.16727	-1.83951
184803545	chr3:184803545:T:C	5.90603e-49	-8.17673e-10	-1.25981
184803611	chr3:184803611:A:C	5.64147e-49	-8.17673e-10	-1.30564
184803986	chr3:184803986:A:G	2.50696e-49	-8.17673e-10	-2.11671
184805039	chr3:184805039:C:G	2.52803e-49	-8.17673e-10	-2.10834
184805825	chr3:184805825:C:CT	2.33383e-50	-2.38181	-2.10905
184806476	chr3:184806476:C:G	1.78628e-49	-2.45564	-1.73e-09
184806487	chr3:184806487:A:G	4.55423e-49	-8.17673e-10	-1.51972
184806704	chr3:184806704:A:G	2.20414e-50	-2.54485	-2.00317
184806734	chr3:184806734:C:T	4.90864e-50	-2.45906	-1.28831
184807339	chr3:184807339:C:T	5.38219e-49	-8.17673e-10	-1.35269
184807350	chr3:184807350:C:G	4.94562e-49	-8.17673e-10	-1.43728
184807638	chr3:184807638:A:G	4.84566e-49	-8.17673e-10	-1.4577
184808163	chr3:184808163:A:G	4.53593e-50	-2.54421	-1.28213
184808183	chr3:184808183:C:T	4.00091e-50	-2.53782	-1.41403
184808420	chr3:184808420:C:T	2.2054e-50	-2.49989	-2.04757
184808685	chr3:184808685:A:G	2.7133e-49	-8.17673e-10	-2.03762
184808890	chr3:184808890:T:C	2.93206e-49	-8.17673e-10	-1.96008
184809186	chr3:184809186:A:C	2.62873e-50	-2.24674	-2.12513
184809204	chr3:184809204:TC:T	1.84289e-49	-2.42445	-1.73e-09
184809698	chr3:184809698:TAAATATACA:T	3.09177e-49	-8.17673e-10	-1.90704
184810671	chr3:184810671:A:ATC	2.58212e-49	-8.17673e-10	-2.08717
184810715	chr3:184810715:A:G	2.37791e-50	-2.34713	-2.12501
184810819	chr3:184810819:C:T	3.723e-49	-8.17673e-10	-1.72125
184811319	chr3:184811319:T:G	1.9267e-49	-2.37997	-1.73e-09
184811367	chr3:184811367:A:T	2.84577e-49	-8.17673e-10	-1.98995
184811505	chr3:184811505:T:A	3.899e-49	-8.17673e-10	-1.67506
184811717	chr3:184811717:C:T	1.00938e-48	-8.17673e-10	-0.723861
184811968	chr3:184811968:T:C	8.18404e-49	-8.17673e-10	-0.933596
184812013	chr3:184812013:A:T	5.18643e-49	-8.17673e-10	-1.38974
184812175	chr3:184812175:G:A	2.15739e-50	-2.44759	-2.12188
184812350	chr3:184812350:G:C	2.0274e-50	-2.54544	-2.08617
184812942	chr3:184812942:G:A	3.05655e-50	-2.17294	-2.04814
184812983	chr3:184812983:G:A	3.72045e-49	-8.17673e-10	-1.72194
184813032	chr3:184813032:G:C	1.64648e-49	-2.53714	-1.73e-09
184813108	chr3:184813108:G:A	3.72013e-49	-8.17673e-10	-1.72202
184813598	chr3:184813598:A:G	3.30512e-49	-8.17673e-10	-1.84031
184813603	chr3:184813603:G:C	4.22339e-49	-8.17673e-10	-1.59514
184813680	chr3:184813680:T:C	3.23584e-49	-8.17673e-10	-1.86149
184813701	chr3:184813701:G:A	4.77871e-49	-8.17673e-10	-1.47161
184813763	chr3:184813763:T:C	2.53924e-49	-8.17673e-10	-2.10392
184814240	chr3:184814240:A:G	2.08693e-50	-2.48509	-2.11758
184814252	chr3:184814252:G:A	2.09202e-49	-2.29765	-1.73e-09
184815097	chr3:184815097:A:G	1.04348e-48	-8.17673e-10	-0.690636
184815277	chr3:184815277:T:C	2.48455e-49	-8.17673e-10	-2.12569
184815309	chr3:184815309:T:G	2.56715e-49	-8.17673e-10	-2.09298
184815345	chr3:184815345:G:C	3.1223e-49	-8.17673e-10	-1.89721
184815346	chr3:184815346:C:A	3.12876e-49	-8.17673e-10	-1.89514
184815417	chr3:184815417:T:A	2.96143e-49	-8.17673e-10	-1.95011
184815481	chr3:184815481:G:A	4.01422e-49	-8.17673e-10	-1.64594
184815743	chr3:184815743:G:A	2.04229e-50	-2.51075	-2.11355
184815795	chr3:184815795:G:A	2.51419e-50	-2.46651	-1.94991
184815999	chr3:184815999:A:T	3.36708e-49	-8.17673e-10	-1.82173
184816251	chr3:184816251:C:T	3.4431e-49	-8.17673e-10	-1.79941
184816373	chr3:184816373:G:A	2.8571e-49	-8.17673e-10	-1.98597
184816505	chr3:184816505:T:C	2.51855e-49	-8.17673e-10	-2.1121
184816542	chr3:184816542:C:T	1.64231e-49	-2.53968	-1.73e-09
184816717	chr3:184816717:G:A	2.4856e-49	-8.17673e-10	-2.12527
184816794	chr3:184816794:G:A	2.61371e-49	-8.17673e-10	-2.07501
184816835	chr3:184816835:A:G	2.70198e-49	-8.17673e-10	-2.0418
184816851	chr3:184816851:C:T	4.46303e-50	-2.53447	-1.30807
184817440	chr3:184817440:A:G	1.19169e-48	-8.17673e-10	-0.557827
184817701	chr3:184817701:C:T	1.79055e-49	-2.45326	-1.73e-09
184817704	chr3:184817704:A:G	5.92766e-50	-2.16909	-1.38965
184817721	chr3:184817721:C:T	4.94808e-49	-8.17673e-10	-1.43678
184817816	chr3:184817816:A:C	5.02743e-50	-1.89186	-1.8316
184818112	chr3:184818112:CTT:C	5.03754e-49	-8.17673e-10	-1.41886
184818136	chr3:184818136:A:G	3.89578e-49	-8.17673e-10	-1.67589
184818458	chr3:184818458:G:A	3.14902e-49	-8.17673e-10	-1.88869
184818543	chr3:184818543:C:T	2.27242e-50	-2.40232	-2.11521
184818866	chr3:184818866:AAGGTGAAAAC:A	5.2126e-49	-8.17673e-10	-1.3847
184819185	chr3:184819185:C:T	4.22091e-49	-8.17673e-10	-1.59573
184819226	chr3:184819226:CATTT:C	1.7254e-49	-2.49032	-1.73e-09
184819246	chr3:184819246:A:AG	2.95954e-49	-8.17673e-10	-1.95075
184819717	chr3:184819717:G:A	2.1502e-50	-2.46521	-2.1076
184819734	chr3:184819734:C:A	4.4178e-49	-8.17673e-10	-1.55014
184819986	chr3:184819986:G:A	2.0542e-49	-2.31589	-1.73e-09
184820379	chr3:184820379:G:A	4.52081e-49	-8.17673e-10	-1.52709
184820446	chr3:184820446:C:G	4.73051e-49	-8.17673e-10	-1.48175
184821171	chr3:184821171:A:G	4.41638e-49	-8.17673e-10	-1.55046
184822454	chr3:184822454:A:G	4.58022e-49	-8.17673e-10	-1.51403
184822503	chr3:184822503:G:T	2.08141e-50	-2.48688	-2.11844
184822512	chr3:184822512:T:C	3.33102e-49	-8.17673e-10	-1.8325
184824057	chr3:184824057:T:G	3.09503e-49	-8.17673e-10	-1.90598
184824103	chr3:184824103:G:A	3.25158e-49	-8.17673e-10	-1.85664
184824333	chr3:184824333:C:T	4.20847e-49	-8.17673e-10	-1.59868
184824556	chr3:184824556:C:G	2.14369e-49	-2.27325	-1.73e-09
184825067	chr3:184825067:G:A	2.51621e-49	-8.17673e-10	-2.11303
184825182	chr3:184825182:A:G	2.33378e-50	-2.42904	-2.06184
184825668	chr3:184825668:G:A	4.47727e-49	-8.17673e-10	-1.53677
184826127	chr3:184826127:A:C	5.90847e-49	-8.17673e-10	-1.25939
184826417	chr3:184826417:C:G	3.77092e-49	-8.17673e-10	-1.70846
184826573	chr3:184826573:A:G	4.3392e-49	-8.17673e-10	-1.56809
184826955	chr3:184826955:A:G	2.30979e-50	-2.39234	-2.10888
184827815	chr3:184827815:G:A	2.95838e-49	-8.17673e-10	-1.95114
184828047	chr3:184828047:G:A	2.74563e-49	-8.17673e-10	-2.02577
184828178	chr3:184828178:C:T	2.93862e-49	-8.17673e-10	-1.95784
184828211	chr3:184828211:C:T	2.8769e-49	-8.17673e-10	-1.97907
184828466	chr3:184828466:A:T	3.21815e-49	-8.17673e-10	-1.86697
184828509	chr3:184828509:A:G	2.33593e-48	-8.17673e-10	0.115215
184828599	chr3:184828599:C:G	3.06723e-49	-8.17673e-10	-1.91501
184828783	chr3:184828783:A:G	2.60382e-48	-8.17673e-10	0.223783
184829032	chr3:184829032:T:C	3.95214e-49	-8.17673e-10	-1.66152
184830278	chr3:184830278:C:A	5.33655e-49	-8.17673e-10	-1.3612
184830881	chr3:184830881:T:C	1.2417e-48	-8.17673e-10	-0.516711
184831580	chr3:184831580:A:G	1.4645e-48	-8.17673e-10	-0.351685
184831751	chr3:184831751:G:A	2.30291e-50	-2.50315	-2.00104
184832046	chr3:184832046:A:G	1.23578e-49	-2.4059	-0.418172
184832124	chr3:184832124:C:T	2.65808e-50	-2.44999	-1.91078
184832201	chr3:184832201:A:G	4.41231e-49	-8.17673e-10	-1.55138
184832713	chr3:184832713:A:G	2.52885e-50	-2.49385	-1.91676
184833234	chr3:184833234:C:T	2.75436e-50	-2.41303	-1.91215
184833373	chr3:184833373:C:T	3.36429e-50	-2.35399	-1.77116
184834185	chr3:184834185:G:A	3.10442e-49	-8.17673e-10	-1.90296
184834537	chr3:184834537:A:G	5.23581e-50	-1.86649	-1.81636
184835359	chr3:184835359:G:A	4.40533e-49	-8.17673e-10	-1.55297
184835700	chr3:184835700:T:C	4.47447e-49	-8.17673e-10	-1.53739
184835754	chr3:184835754:A:G	3.27498e-50	-2.02579	-2.12627
184835814	chr3:184835814:A:G	7.95146e-50	-2.45554	-0.809472
184835841	chr3:184835841:C:T	3.17353e-49	-8.17673e-10	-1.88094
184836483	chr3:184836483:G:T	2.33806e-50	-2.42158	-2.06746
184836538	chr3:184836538:A:G	3.07467e-49	-8.17673e-10	-1.91258
184836807	chr3:184836807:G:T	2.60537e-50	-2.4811	-1.89969
184837165	chr3:184837165:A:G	2.48673e-49	-8.17673e-10	-2.12481
184837258	chr3:184837258:A:AG	3.04971e-49	-8.17673e-10	-1.92073
184837600	chr3:184837600:T:A	2.56826e-49	-2.09255	-1.73e-09
184837676	chr3:184837676:T:G	2.39353e-50	-2.35332	-2.11228
184837822	chr3:184837822:G:T	4.00287e-49	-8.17673e-10	-1.64877
184838056	chr3:184838056:T:C	6.12777e-49	-8.17673e-10	-1.22295
184838408	chr3:184838408:A:G	3.58952e-49	-8.17673e-10	-1.75776
184838468	chr3:184838468:C:T	5.77305e-49	-8.17673e-10	-1.28258
184838653	chr3:184838653:T:C	4.91733e-49	-8.17673e-10	-1.44301
184838695	chr3:184838695:T:C	2.26569e-50	-2.40816	-2.11233
184839131	chr3:184839131:T:C	3.41273e-50	-1.98611	-2.12474
184839179	chr3:184839179:G:A	4.95325e-49	-8.17673e-10	-1.43574
184839234	chr3:184839234:G:A	5.778e-49	-8.17673e-10	-1.28172
184839374	chr3:184839374:A:G	3.01057e-49	-8.17673e-10	-1.93365
184839492	chr3:184839492:T:C	2.36378e-50	-2.3845	-2.09361
184839783	chr3:184839783:A:G	3.09012e-49	-8.17673e-10	-1.90757
184839848	chr3:184839848:T:C	2.47588e-49	-2.12919	-1.73e-09
184840089	chr3:184840089:A:G	2.60484e-49	-8.17673e-10	-2.07841
184840581	chr3:184840581:G:A	4.53378e-49	-8.17673e-10	-1.52422
184841280	chr3:184841280:T:C	2.09885e-50	-2.54483	-2.05215
184841627	chr3:184841627:C:T	2.72485e-50	-2.21707	-2.11888
184841730	chr3:184841730:T:G	4.47717e-49	-8.17673e-10	-1.53679
184842165	chr3:184842165:T:C	2.52013e-49	-8.17673e-10	-2.11147
184842260	chr3:184842260:T:A	2.58136e-49	-8.17673e-10	-2.08747
184842568	chr3:184842568:A:G	2.47019e-49	-2.13149	-1.73e-09
184842696	chr3:184842696:A:G	2.91289e-49	-8.17673e-10	-1.96664
184843181	chr3:184843181:T:C	2.13903e-50	-2.54253	-2.03548
184844350	chr3:184844350:G:A	1.68016e-48	-0.21431	-1.73e-09
184844922	chr3:184844922:A:T	4.39814e-49	-8.17673e-10	-1.5546
184844956	chr3:184844956:G:A	4.3542e-49	-8.17673e-10	-1.56464
184845058	chr3:184845058:T:G	3.55564e-49	-8.17673e-10	-1.76724
184845112	chr3:184845112:G:A	2.85655e-49	-8.17673e-10	-1.98617
184845368	chr3:184845368:A:T	3.02849e-49	-8.17673e-10	-1.92772
184845589	chr3:184845589:C:G	2.48657e-49	-8.17673e-10	-2.12488
184845903	chr3:184845903:A:G	2.69134e-49	-8.17673e-10	-2.04574
184847738	chr3:184847738:C:G	2.61154e-49	-8.17673e-10	-2.07584
184848227	chr3:184848227:A:C	3.08527e-50	-2.45116	-1.76056
184848296	chr3:184848296:A:T	2.02634e-49	-1.7117	-0.61785
184848426	chr3:184848426:A:AAT	2.66243e-49	-8.17673e-10	-2.05654
184848513	chr3:184848513:A:G	2.89258e-49	-8.17673e-10	-1.97363
184848715	chr3:184848715:T:C	2.67061e-50	-2.50216	-1.8539
184849251	chr3:184849251:C:A	2.00878e-50	-2.52283	-2.11801
184849380	chr3:184849380:C:CCAGA	5.2508e-49	-8.17673e-10	-1.3774
184849656	chr3:184849656:C:T	3.21574e-49	-8.17673e-10	-1.86772
184852239	chr3:184852239:A:G	3.44721e-50	-2.54397	-1.55683
184852354	chr3:184852354:A:G	8.52694e-49	-8.17673e-10	-0.892551
184852749	chr3:184852749:C:T	2.08147e-50	-2.53478	-2.07051
184853248	chr3:184853248:C:T	3.60037e-49	-8.17673e-10	-1.75475
184853297	chr3:184853297:C:G	8.21159e-50	-2.48147	-0.751349
184854075	chr3:184854075:T:C	2.87538e-49	-8.17673e-10	-1.9796
184854627	chr3:184854627:G:T	2.64976e-49	-8.17673e-10	-2.06131
184855093	chr3:184855093:T:C	4.41017e-49	-8.17673e-10	-1.55187
184855353	chr3:184855353:A:C	3.04896e-50	-2.1351	-2.08846
184855767	chr3:184855767:C:T	3.45516e-50	-2.48781	-1.61069
184855868	chr3:184855868:A:G	6.17632e-49	-8.17673e-10	-1.21506
184855967	chr3:184855967:G:A	3.73544e-49	-8.17673e-10	-1.71791
184856154	chr3:184856154:T:C	4.02599e-49	-8.17673e-10	-1.64301
184856212	chr3:184856212:A:G	6.49834e-49	-8.17673e-10	-1.16423
184857260	chr3:184857260:G:A	3.76978e-49	-8.17673e-10	-1.70877
184857646	chr3:184857646:A:G	2.32865e-50	-2.54553	-1.94755
184858043	chr3:184858043:A:G	8.75466e-50	-2.33324	-0.835536
184858487	chr3:184858487:A:G	2.48398e-49	-8.17673e-10	-2.12592
184858532	chr3:184858532:A:G	9.9864e-50	-2.30181	-0.735332
184859358	chr3:184859358:T:G	4.62742e-50	-2.361	-1.44536
184860129	chr3:184860129:A:G	2.29361e-50	-2.52116	-1.98708
184860197	chr3:184860197:C:T	4.00874e-49	-8.17673e-10	-1.6473
184860303	chr3:184860303:T:C	3.87238e-49	-8.17673e-10	-1.68191
184860717	chr3:184860717:C:T	6.49135e-49	-8.17673e-10	-1.16531
184860794	chr3:184860794:A:G	2.71462e-49	-8.17673e-10	-2.03713
184860961	chr3:184860961:A:G	2.96675e-49	-8.17673e-10	-1.94831
184860983	chr3:184860983:T:C	7.18353e-50	-2.35344	-1.01313
184861452	chr3:184861452:A:G	3.55861e-49	-8.17673e-10	-1.76641
184862876	chr3:184862876:T:C	4.48109e-49	-8.17673e-10	-1.53591
184863129	chr3:184863129:A:G	2.20526e-50	-2.4212	-2.12632
184863688	chr3:184863688:T:C	4.07117e-49	-8.17673e-10	-1.63185
184864571	chr3:184864571:A:G	3.58497e-49	-8.17673e-10	-1.75903
184864791	chr3:184864791:A:G	3.61761e-50	-2.22821	-1.82435
184866058	chr3:184866058:A:G	2.51358e-49	-8.17673e-10	-2.11407
184866777	chr3:184866777:C:T	3.77868e-49	-8.17673e-10	-1.70641
184867186	chr3:184867186:C:G	3.81364e-49	-8.17673e-10	-1.6972
184867322	chr3:184867322:G:A	5.01365e-50	-2.44514	-1.28107
184867519	chr3:184867519:G:A	4.75347e-49	-8.17673e-10	-1.47691
184867770	chr3:184867770:C:T	5.43061e-50	-1.98534	-1.66097
184868258	chr3:184868258:G:C	2.71155e-50	-2.48472	-1.85613
184869486	chr3:184869486:A:G	2.22042e-50	-2.42668	-2.11399
184869979	chr3:184869979:CTT:C	9.02153e-48	-8.17673e-10	1.46642
184870086	chr3:184870086:T:G	1.95539e-50	-2.54565	-2.12213
184870138	chr3:184870138:G:A	2.25021e-50	-2.40369	-2.12365
184870348	chr3:184870348:G:A	2.13036e-50	-2.45926	-2.12282
184870578	chr3:184870578:T:A	4.69183e-49	-8.17673e-10	-1.48996
184870632	chr3:184870632:A:C	2.22627e-50	-2.41173	-2.12631
184870637	chr3:184870637:T:C	3.08967e-49	-8.17673e-10	-1.90772
184871468	chr3:184871468:AAAAG:A	5.08675e-49	-8.17673e-10	-1.40914
184871617	chr3:184871617:A:T	9.22723e-50	-2.25199	-0.864221
184871743	chr3:184871743:TG:T	3.25966e-49	-8.17673e-10	-1.85416
184872050	chr3:184872050:G:A	3.66381e-49	-8.17673e-10	-1.73728
184872196	chr3:184872196:G:T	4.58027e-50	-1.76428	-2.05233
```
