## Supplementary material for "Characterization of shared and ancestry-specific signals driving complex traits using multi-ancestry fine-mapping": susiex_nc2.cs80.cs

```
CS_ID	SNP	BP	REF_ALLELE	ALT_ALLELE	REF_FRQ	BETA	SE	-LOG10P	CS_PIP	OVRL_PIP
1	chr3:184372454:C:T	184372454	T,T	C,C	1,1	-inf,-inf	inf,inf	36.2409,16.0196	1	1
2	chr3:184376395:A:G	184376395	G,G	A,A	1,1	-inf,-inf	inf,inf	13.1698,10.405	0.954485	0.954485
```
