## Supplementary material for "Characterization of shared and ancestry-specific signals driving complex traits using multi-ancestry fine-mapping": susiex_nc2.cs80.snp

```
BP	SNP	PIP(CS1)	LogBF(CS1,Pop1)	LogBF(CS1,Pop2)	PIP(CS2)	LogBF(CS2,Pop1)	LogBF(CS2,Pop2)
183217823	chr3:183217823:G:A	4.63523e-53	-8.17673e-10	-1.61925	3.3008e-24	-8.17673e-10	-1.62865
183217835	chr3:183217835:A:T	3.77871e-53	-8.17673e-10	-1.82355	2.30956e-24	-8.17673e-10	-1.98576
183218011	chr3:183218011:T:C	2.93037e-53	-8.17673e-10	-2.0778	2.3252e-24	-8.17673e-10	-1.97901
183219672	chr3:183219672:C:G	1.66743e-51	-8.17673e-10	1.96352	1.49249e-22	-8.17673e-10	2.1828
183219796	chr3:183219796:C:A	5.98563e-53	-8.17673e-10	-1.36357	3.34578e-24	-8.17673e-10	-1.61512
183219912	chr3:183219912:A:G	2.98484e-53	-8.17673e-10	-2.05938	2.12304e-24	-8.17673e-10	-2.06997
183220005	chr3:183220005:C:T	3.99835e-53	-8.17673e-10	-1.76705	3.30602e-24	-8.17673e-10	-1.62707
183220322	chr3:183220322:G:A	4.18654e-54	-2.41561	-1.60803	2.26386e-25	-2.41042	-1.89791
183221070	chr3:183221070:A:G	3.55898e-53	-8.17673e-10	-1.88346	2.47603e-24	-8.17673e-10	-1.91616
183221120	chr3:183221120:C:T	3.00177e-53	-8.17673e-10	-2.05373	2.13601e-24	-8.17673e-10	-2.06388
183221508	chr3:183221508:G:A	3.01167e-53	-8.17673e-10	-2.05044	2.13794e-24	-8.17673e-10	-2.06298
183221943	chr3:183221943:G:T	4.67466e-54	-2.32195	-1.5914	2.7851e-25	-2.32972	-1.7714
183222255	chr3:183222255:G:T	5.40788e-53	-8.17673e-10	-1.46507	3.38378e-24	-8.17673e-10	-1.60383
183222507	chr3:183222507:G:A	5.60209e-53	-8.17673e-10	-1.42979	3.73662e-24	-8.17673e-10	-1.50464
183222700	chr3:183222700:A:G	3.72981e-53	-8.17673e-10	-1.83657	2.2571e-24	-8.17673e-10	-2.00874
183222760	chr3:183222760:C:A	3.55074e-54	-2.09499	-2.09337	2.53671e-25	-2.08677	-2.10776
183224080	chr3:183224080:T:C	4.75796e-53	-8.17673e-10	-1.59311	3.08928e-24	-8.17673e-10	-1.69488
183224436	chr3:183224436:T:C	4.10314e-53	-8.17673e-10	-1.74118	2.45863e-24	-8.17673e-10	-1.92321
183224614	chr3:183224614:T:C	3.41138e-54	-2.41754	-1.81086	1.98689e-25	-2.44111	-1.99772
183224727	chr3:183224727:T:C	3.86271e-53	-8.17673e-10	-1.80156	2.49932e-24	-8.17673e-10	-1.9068
183224820	chr3:183224820:C:T	3.66121e-54	-2.07573	-2.08199	2.63227e-25	-2.05689	-2.10067
183224867	chr3:183224867:C:G	3.63809e-54	-2.36655	-1.79751	2.10031e-25	-2.39467	-1.98865
183224883	chr3:183224883:C:T	4.18056e-54	-2.00657	-2.0185	2.9503e-25	-1.9965	-2.047
183224994	chr3:183224994:G:A	1.01032e-52	-8.17673e-10	-0.840076	9.56019e-24	-8.17673e-10	-0.565211
183225125	chr3:183225125:C:T	3.4345e-54	-2.19606	-2.02558	2.62879e-25	-2.05823	-2.10065
183225556	chr3:183225556:G:A	4.3968e-53	-8.17673e-10	-1.67205	3.52364e-24	-8.17673e-10	-1.56333
183226095	chr3:183226095:T:G	3.13377e-53	-8.17673e-10	-2.01069	2.20561e-24	-8.17673e-10	-2.03182
183226494	chr3:183226494:C:T	5.35816e-54	-2.34314	-1.43375	3.4743e-25	-2.29422	-1.58579
183227312	chr3:183227312:G:A	3.21538e-54	-2.182	-2.10557	2.36814e-25	-2.16486	-2.09844
183227370	chr3:183227370:G:C	3.17183e-53	-8.17673e-10	-1.99862	2.40653e-24	-8.17673e-10	-1.94463
183227631	chr3:183227631:C:T	4.69374e-53	-8.17673e-10	-1.6067	3.02662e-24	-8.17673e-10	-1.71537
183227660	chr3:183227660:C:T	3.03679e-53	-8.17673e-10	-2.04213	2.19565e-24	-8.17673e-10	-2.03634
183227827	chr3:183227827:A:G	5.35007e-54	-2.43825	-1.34015	3.22271e-25	-2.35413	-1.60105
183227875	chr3:183227875:C:T	7.30079e-54	-2.33421	-1.13332	3.502e-25	-2.37363	-1.49844
183228211	chr3:183228211:T:C	3.57309e-53	-8.17673e-10	-1.8795	2.34463e-24	-8.17673e-10	-1.97069
183228490	chr3:183228490:C:CTCTTA	3.31947e-54	-2.13228	-2.12344	2.42771e-25	-2.11225	-2.1262
183228516	chr3:183228516:A:G	7.90264e-54	-2.38735	-1.00097	3.77109e-25	-2.41998	-1.37806
183228828	chr3:183228828:C:T	4.00295e-53	-8.17673e-10	-1.7659	2.57715e-24	-8.17673e-10	-1.87613
183229107	chr3:183229107:T:C	3.18752e-53	-8.17673e-10	-1.99369	2.26063e-24	-8.17673e-10	-2.00717
183230079	chr3:183230079:C:T	2.8579e-53	-8.17673e-10	-2.10284	2.03171e-24	-8.17673e-10	-2.11394
183230221	chr3:183230221:C:A	2.90688e-53	-8.17673e-10	-2.08585	2.07131e-24	-8.17673e-10	-2.09464
183230285	chr3:183230285:C:T	5.63273e-53	-8.17673e-10	-1.42434	5.18844e-24	-8.17673e-10	-1.17639
183230360	chr3:183230360:C:T	6.06961e-53	-8.17673e-10	-1.34964	4.81226e-24	-8.17673e-10	-1.25165
183230576	chr3:183230576:C:T	3.12083e-53	-8.17673e-10	-2.01483	2.36066e-24	-8.17673e-10	-1.96388
183231608	chr3:183231608:T:C	3.91284e-54	-2.32153	-1.76973	2.13223e-25	-2.36654	-2.0017
183232076	chr3:183232076:A:C	2.57235e-54	-2.38565	-2.12505	1.78533e-25	-2.41889	-2.12691
183232189	chr3:183232189:T:C	2.77982e-54	-2.46665	-1.96648	2.09794e-25	-2.4534	-1.93105
183233116	chr3:183233116:T:C	3.02162e-54	-2.43351	-1.91621	2.04709e-25	-2.41072	-1.99827
183233221	chr3:183233221:G:A	5.12197e-53	-8.17673e-10	-1.51939	4.55602e-24	-8.17673e-10	-1.30637
183233235	chr3:183233235:C:T	4.88766e-53	-8.17673e-10	-1.56622	3.15819e-24	-8.17673e-10	-1.67282
183233363	chr3:183233363:T:A	4.56159e-53	-8.17673e-10	-1.63526	3.19372e-24	-8.17673e-10	-1.66163
183233621	chr3:183233621:G:A	2.86586e-53	-8.17673e-10	-2.10006	2.0436e-24	-8.17673e-10	-2.10811
183233860	chr3:183233860:A:G	4.75353e-52	-8.17673e-10	0.708541	3.51895e-23	-8.17673e-10	0.737928
183233874	chr3:183233874:T:A	2.98366e-53	-8.17673e-10	-2.05978	2.25162e-24	-8.17673e-10	-2.01117
183234169	chr3:183234169:C:A	2.4145e-53	-2.27144	-1.73e-09	1.32763e-24	-2.53943	-1.73e-09
183234311	chr3:183234311:A:G	3.0379e-54	-2.43578	-1.90857	2.04628e-25	-2.41599	-1.99339
183234442	chr3:183234442:C:T	2.9185e-54	-2.44094	-1.9435	1.97887e-25	-2.4215	-2.02138
183234563	chr3:183234563:A:C	3.12205e-54	-2.41259	-1.90444	2.109e-25	-2.38917	-1.99002
183234887	chr3:183234887:C:T	2.80135e-53	-8.17673e-10	-2.12283	2.01803e-24	-8.17673e-10	-2.1207
183238541	chr3:183238541:C:T	2.92151e-53	-8.17673e-10	-2.08083	2.10929e-24	-8.17673e-10	-2.07647
183238923	chr3:183238923:G:A	6.26839e-53	-8.17673e-10	-1.31741	4.09979e-24	-8.17673e-10	-1.41188
183239785	chr3:183239785:C:T	2.55457e-54	-2.40346	-2.11417	1.85608e-25	-2.38008	-2.12686
183239966	chr3:183239966:C:G	1.83495e-53	-2.54591	-1.73e-09	1.32202e-24	-2.54365	-1.73e-09
183240208	chr3:183240208:T:C	3.10871e-53	-8.17673e-10	-2.01872	2.22736e-24	-8.17673e-10	-2.022
183240333	chr3:183240333:G:C	4.36607e-53	-8.17673e-10	-1.67907	2.95079e-24	-8.17673e-10	-1.74075
183240339	chr3:183240339:C:T	4.35816e-53	-8.17673e-10	-1.68088	3.26572e-24	-8.17673e-10	-1.63934
183240376	chr3:183240376:C:T	2.90013e-53	-8.17673e-10	-2.08818	2.09338e-24	-8.17673e-10	-2.08404
183240385	chr3:183240385:A:G	2.20633e-54	-2.53967	-2.12452	1.59247e-25	-2.5385	-2.12162
183240761	chr3:183240761:A:G	4.988e-52	-8.17673e-10	0.756689	3.66652e-23	-8.17673e-10	0.77901
183241806	chr3:183241806:C:T	2.88629e-53	-8.17673e-10	-2.09296	2.07614e-24	-8.17673e-10	-2.09231
183242417	chr3:183242417:G:A	2.97159e-54	-2.26352	-2.10289	2.07029e-25	-2.30317	-2.09455
183242937	chr3:183242937:C:T	5.41103e-52	-8.17673e-10	0.838094	4.018e-23	-8.17673e-10	0.87055
183242939	chr3:183242939:T:C	3.79716e-53	-8.17673e-10	-1.81868	2.5923e-24	-8.17673e-10	-1.87027
183243472	chr3:183243472:G:A	4.38656e-53	-8.17673e-10	-1.67439	2.90864e-24	-8.17673e-10	-1.75513
183243536	chr3:183243536:T:C	3.31934e-53	-8.17673e-10	-1.95317	2.3198e-24	-8.17673e-10	-1.98134
183243899	chr3:183243899:G:A	2.99986e-53	-8.17673e-10	-2.05436	2.10573e-24	-8.17673e-10	-2.07816
183243910	chr3:183243910:G:A	2.81291e-53	-8.17673e-10	-2.11871	2.06664e-24	-8.17673e-10	-2.09689
183244017	chr3:183244017:G:A	3.18925e-54	-2.24568	-2.05005	2.11529e-25	-2.27679	-2.09943
183244061	chr3:183244061:T:G	2.8496e-53	-8.17673e-10	-2.10575	2.05628e-24	-8.17673e-10	-2.10192
183244328	chr3:183244328:T:C	3.17409e-53	-8.17673e-10	-1.99791	2.24959e-24	-8.17673e-10	-2.01207
183244652	chr3:183244652:T:C	9.39452e-53	-8.17673e-10	-0.912804	6.11641e-24	-8.17673e-10	-1.01184
183244789	chr3:183244789:T:C	4.13444e-53	-8.17673e-10	-1.73358	3.08841e-24	-8.17673e-10	-1.69516
183245503	chr3:183245503:T:C	3.0982e-54	-2.42747	-1.89723	1.91462e-25	-2.50478	-1.9711
183245893	chr3:183245893:G:A	2.89663e-54	-2.28909	-2.10288	2.02687e-25	-2.32498	-2.09393
183245906	chr3:183245906:T:C	6.27701e-53	-8.17673e-10	-1.31604	4.5379e-24	-8.17673e-10	-1.31035
183246180	chr3:183246180:T:A	3.90412e-54	-1.975	-2.11849	3.22115e-25	-1.83003	-2.12564
183246475	chr3:183246475:G:A	8.52429e-54	-2.02659	-1.286	4.98079e-25	-2.05251	-1.46731
183246561	chr3:183246561:T:C	2.03976e-53	-2.4401	-1.73e-09	1.45147e-24	-2.45024	-1.73e-09
183246790	chr3:183246790:T:C	4.02343e-53	-8.17673e-10	-1.7608	2.84996e-24	-8.17673e-10	-1.77551
183247486	chr3:183247486:A:G	1.75712e-53	-2.51193	-0.0773247	1.03735e-24	-2.47813	-0.308013
183248172	chr3:183248172:T:C	3.58061e-53	-8.17673e-10	-1.8774	2.30946e-24	-8.17673e-10	-1.9858
183248259	chr3:183248259:T:A	1.71219e-53	-2.52389	-0.0912658	1.00992e-24	-2.49555	-0.317399
183248306	chr3:183248306:T:G	2.11124e-53	-2.52771	0.122053	1.26206e-24	-2.50168	-0.088386
183249083	chr3:183249083:A:AT	1.25609e-52	-8.17673e-10	-0.622338	8.86898e-24	-8.17673e-10	-0.64026
183249237	chr3:183249237:G:A	3.24248e-52	-8.17673e-10	0.325995	9.40226e-24	-8.17673e-10	-0.581869
183249647	chr3:183249647:T:C	3.60952e-53	-8.17673e-10	-1.86936	2.32424e-24	-8.17673e-10	-1.97943
183249738	chr3:183249738:G:A	2.79176e-53	-8.17673e-10	-2.12626	2.04042e-24	-8.17673e-10	-2.10966
183249939	chr3:183249939:A:G	6.18412e-54	-2.54485	-1.08868	3.81862e-25	-2.53016	-1.25535
183250256	chr3:183250256:A:G	5.61239e-53	-8.17673e-10	-1.42795	3.55789e-24	-8.17673e-10	-1.55365
183250921	chr3:183250921:G:A	4.35127e-54	-2.26083	-1.72422	2.51522e-25	-2.36463	-1.83842
183251032	chr3:183251032:C:G	3.40169e-53	-8.17673e-10	-1.92866	2.19858e-24	-8.17673e-10	-2.03501
183251188	chr3:183251188:C:G	1.53214e-52	-8.17673e-10	-0.42368	1.14904e-23	-8.17673e-10	-0.381305
183251190	chr3:183251190:G:T	1.57923e-52	-8.17673e-10	-0.393411	1.18479e-23	-8.17673e-10	-0.350664
183252587	chr3:183252587:C:A	2.32221e-54	-2.51812	-2.09488	1.81662e-25	-2.40187	-2.12656
183252724	chr3:183252724:A:G	3.95792e-53	-8.17673e-10	-1.77721	2.72162e-24	-8.17673e-10	-1.82159
183252770	chr3:183252770:T:G	1.69549e-53	-2.46526	-0.159694	1.03634e-24	-2.38326	-0.403862
183253017	chr3:183253017:C:T	2.21031e-54	-2.54255	-2.11984	1.70239e-25	-2.47047	-2.1229
183253604	chr3:183253604:C:G	2.39665e-54	-2.51514	-2.0663	1.8328e-25	-2.40167	-2.11789
183254908	chr3:183254908:A:G	2.82565e-53	-8.17673e-10	-2.11419	2.10017e-24	-8.17673e-10	-2.0808
183255467	chr3:183255467:A:C	2.76616e-54	-2.54484	-1.89322	2.21149e-25	-2.51897	-1.81277
183257565	chr3:183257565:T:C	5.50321e-53	-8.17673e-10	-1.4476	3.62559e-24	-8.17673e-10	-1.5348
183257681	chr3:183257681:C:A	2.74244e-54	-2.52947	-1.91719	2.06094e-25	-2.54403	-1.85821
183257764	chr3:183257764:CTTA:C	3.73419e-53	-8.17673e-10	-1.8354	2.31995e-24	-8.17673e-10	-1.98128
183258187	chr3:183258187:T:C	2.99172e-54	-2.29234	-2.06732	1.84368e-25	-2.4212	-2.09245
183258594	chr3:183258594:T:C	3.59376e-54	-2.54525	-1.63107	2.62814e-25	-2.52421	-1.63491
183258896	chr3:183258896:C:T	2.79667e-53	-8.17673e-10	-2.1245	2.01044e-24	-8.17673e-10	-2.12446
183258987	chr3:183258987:C:A	1.75621e-52	-8.17673e-10	-0.287185	1.32828e-23	-8.17673e-10	-0.236346
183260031	chr3:183260031:C:T	1.24484e-53	-2.45594	-0.477979	5.37468e-25	-2.52772	-0.915982
183260465	chr3:183260465:T:C	3.40948e-53	-8.17673e-10	-1.92637	2.24902e-24	-8.17673e-10	-2.01232
183260798	chr3:183260798:A:G	1.3661e-53	-2.43193	-0.409036	5.76026e-25	-2.51834	-0.856079
183261342	chr3:183261342:T:A	4.06138e-54	-2.42556	-1.62843	2.201e-25	-2.50808	-1.82841
183261634	chr3:183261634:T:G	2.80757e-53	-8.17673e-10	-2.12061	2.06936e-24	-8.17673e-10	-2.09558
183261642	chr3:183261642:G:A	2.35603e-54	-2.54565	-2.05288	1.6613e-25	-2.54342	-2.07438
183262083	chr3:183262083:A:C	2.87373e-53	-8.17673e-10	-2.09732	2.15336e-24	-8.17673e-10	-2.05579
183262099	chr3:183262099:ATAATAC:A	6.54792e-53	-8.17673e-10	-1.27378	4.721e-24	-8.17673e-10	-1.2708
183262586	chr3:183262586:T:C	2.90795e-54	-2.39011	-1.99796	1.93323e-25	-2.45155	-2.01466
183262877	chr3:183262877:C:T	2.79686e-53	-8.17673e-10	-2.12443	2.06074e-24	-8.17673e-10	-2.09975
183263371	chr3:183263371:C:T	2.40671e-54	-2.47232	-2.10493	1.75517e-25	-2.43599	-2.12685
183263403	chr3:183263403:T:C	3.37331e-53	-8.17673e-10	-1.93704	2.21512e-24	-8.17673e-10	-2.02751
183263541	chr3:183263541:CCTT:C	5.35921e-53	-8.17673e-10	-1.47411	4.4485e-24	-8.17673e-10	-1.33025
183263736	chr3:183263736:C:T	2.95578e-53	-8.17673e-10	-2.06917	2.05131e-24	-8.17673e-10	-2.10434
183264077	chr3:183264077:TG:T	1.001e-52	-8.17673e-10	-0.849345	6.51114e-24	-8.17673e-10	-0.949304
183264287	chr3:183264287:G:A	4.44799e-53	-1.66048	-1.73e-09	4.07576e-24	-1.41776	-1.73e-09
183266103	chr3:183266103:A:G	2.80703e-53	-8.17673e-10	-2.1208	2.00997e-24	-8.17673e-10	-2.1247
183266260	chr3:183266260:G:T	3.26757e-54	-2.16392	-2.10755	2.4418e-25	-2.12132	-2.11135
183266358	chr3:183266358:T:C	4.05998e-53	-8.17673e-10	-1.75175	2.46178e-24	-8.17673e-10	-1.92193
183266497	chr3:183266497:C:T	4.37344e-53	-1.67738	-1.73e-09	1.92461e-24	-2.1681	-1.73e-09
183266559	chr3:183266559:G:A	3.7247e-53	-8.17673e-10	-1.83794	2.85086e-24	-8.17673e-10	-1.7752
183267081	chr3:183267081:C:T	4.11575e-52	-8.17673e-10	0.564476	3.38159e-23	-8.17673e-10	0.698113
183267664	chr3:183267664:A:T	2.91015e-54	-2.39047	-1.99684	2.19568e-25	-2.34226	-1.99665
183268518	chr3:183268518:C:T	2.90129e-53	-8.17673e-10	-2.08777	2.28553e-24	-8.17673e-10	-1.99622
183268655	chr3:183268655:C:G	3.54986e-53	-8.17673e-10	-1.88602	2.27179e-24	-8.17673e-10	-2.00225
183268733	chr3:183268733:C:T	3.54976e-53	-8.17673e-10	-1.88605	2.38936e-24	-8.17673e-10	-1.95179
183269444	chr3:183269444:A:G	3.47111e-53	-8.17673e-10	-1.90846	2.23506e-24	-8.17673e-10	-2.01855
183269691	chr3:183269691:A:G	1.01991e-52	-8.17673e-10	-0.830631	5.08384e-24	-8.17673e-10	-1.19675
183269727	chr3:183269727:G:A	2.58358e-54	-2.38751	-2.11883	1.93122e-25	-2.34517	-2.12208
183271611	chr3:183271611:T:C	3.54096e-53	-8.17673e-10	-1.88853	2.2732e-24	-8.17673e-10	-2.00163
183272012	chr3:183272012:A:G	1.98166e-53	-2.46899	-1.73e-09	1.33635e-24	-2.53288	-1.73e-09
183272556	chr3:183272556:C:T	2.84374e-53	-8.17673e-10	-2.10781	2.32361e-24	-8.17673e-10	-1.9797
183272691	chr3:183272691:A:G	3.5466e-53	-8.17673e-10	-1.88694	2.27723e-24	-8.17673e-10	-1.99986
183272754	chr3:183272754:A:T	3.50672e-53	-8.17673e-10	-1.89825	2.25883e-24	-8.17673e-10	-2.00797
183272959	chr3:183272959:A:G	3.4985e-53	-8.17673e-10	-1.9006	2.25462e-24	-8.17673e-10	-2.00984
183273095	chr3:183273095:AAAG:A	1.87424e-53	-2.52473	-1.73e-09	1.35159e-24	-2.52153	-1.73e-09
183273346	chr3:183273346:A:T	2.87961e-53	-8.17673e-10	-2.09528	2.18639e-24	-8.17673e-10	-2.04057
183273359	chr3:183273359:A:G	3.52726e-53	-8.17673e-10	-1.89241	2.26799e-24	-8.17673e-10	-2.00393
183273485	chr3:183273485:TATC:T	3.47865e-53	-8.17673e-10	-1.90629	2.24533e-24	-8.17673e-10	-2.01396
183273809	chr3:183273809:C:G	3.57184e-53	-8.17673e-10	-1.87985	2.28882e-24	-8.17673e-10	-1.99478
183273847	chr3:183273847:G:A	2.83067e-53	-8.17673e-10	-2.11242	2.00977e-24	-8.17673e-10	-2.1248
183273863	chr3:183273863:C:T	3.51079e-53	-8.17673e-10	-1.89709	2.26033e-24	-8.17673e-10	-2.00731
183274058	chr3:183274058:T:C	3.62044e-54	-2.14443	-2.02449	2.80012e-25	-2.07154	-2.0242
183274071	chr3:183274071:C:T	3.54555e-53	-8.17673e-10	-1.88724	2.27664e-24	-8.17673e-10	-2.00012
183274189	chr3:183274189:T:C	7.1e-53	-8.17673e-10	-1.19284	4.86987e-24	-8.17673e-10	-1.23975
183274568	chr3:183274568:T:G	3.50618e-53	-8.17673e-10	-1.8984	2.25702e-24	-8.17673e-10	-2.00877
183274579	chr3:183274579:AC:A	2.67582e-54	-2.39314	-2.07812	2.02463e-25	-2.33531	-2.0847
183274803	chr3:183274803:C:T	3.56909e-53	-8.17673e-10	-1.88062	2.28776e-24	-8.17673e-10	-1.99525
183274961	chr3:183274961:C:T	3.23191e-53	-8.17673e-10	-1.97986	2.34079e-24	-8.17673e-10	-1.97233
183275744	chr3:183275744:A:G	3.53928e-53	-8.17673e-10	-1.88901	2.27323e-24	-8.17673e-10	-2.00162
183276096	chr3:183276096:C:T	3.60562e-53	-8.17673e-10	-1.87044	2.30302e-24	-8.17673e-10	-1.9886
183276190	chr3:183276190:T:C	1.90057e-53	-2.51078	-1.73e-09	1.32883e-24	-2.53852	-1.73e-09
183276216	chr3:183276216:T:C	3.62649e-53	-1.86466	-1.73e-09	3.0726e-24	-1.70029	-1.73e-09
183276375	chr3:183276375:A:G	3.51187e-53	-8.17673e-10	-1.89678	2.26099e-24	-8.17673e-10	-2.00702
183276409	chr3:183276409:T:A	2.84742e-53	-8.17673e-10	-2.10652	2.01548e-24	-8.17673e-10	-2.12196
183276468	chr3:183276468:T:C	3.59508e-53	-8.17673e-10	-1.87336	2.2997e-24	-8.17673e-10	-1.99004
183276558	chr3:183276558:T:A	3.60195e-53	-8.17673e-10	-1.87145	2.30269e-24	-8.17673e-10	-1.98874
183276571	chr3:183276571:A:G	3.6045e-53	-8.17673e-10	-1.87075	2.30393e-24	-8.17673e-10	-1.9882
183276580	chr3:183276580:T:G	3.6045e-53	-8.17673e-10	-1.87075	2.30393e-24	-8.17673e-10	-1.9882
183276695	chr3:183276695:T:C	3.59088e-53	-8.17673e-10	-1.87453	2.29776e-24	-8.17673e-10	-1.99088
183276737	chr3:183276737:A:G	3.61086e-53	-8.17673e-10	-1.86898	2.30721e-24	-8.17673e-10	-1.98678
183276833	chr3:183276833:A:AT	3.61299e-53	-8.17673e-10	-1.86839	2.30757e-24	-8.17673e-10	-1.98662
183276956	chr3:183276956:C:T	3.63727e-53	-8.17673e-10	-1.8617	2.31818e-24	-8.17673e-10	-1.98203
183276963	chr3:183276963:G:A	3.6369e-53	-8.17673e-10	-1.8618	2.31796e-24	-8.17673e-10	-1.98213
183277117	chr3:183277117:C:CTG	3.58963e-53	-8.17673e-10	-1.87488	2.29691e-24	-8.17673e-10	-1.99126
183277189	chr3:183277189:C:T	4.50635e-53	-8.17673e-10	-1.64744	3.10971e-24	-8.17673e-10	-1.68829
183277392	chr3:183277392:T:C	3.53021e-53	-8.17673e-10	-1.89157	2.27042e-24	-8.17673e-10	-2.00285
183277657	chr3:183277657:A:G	3.80476e-53	-8.17673e-10	-1.81668	2.39825e-24	-8.17673e-10	-1.94808
183278082	chr3:183278082:G:A	3.63073e-53	-8.17673e-10	-1.8635	2.31682e-24	-8.17673e-10	-1.98262
183278113	chr3:183278113:G:A	3.59979e-53	-8.17673e-10	-1.87206	2.30227e-24	-8.17673e-10	-1.98893
183278161	chr3:183278161:G:A	3.60892e-53	-8.17673e-10	-1.86952	2.30629e-24	-8.17673e-10	-1.98718
183278211	chr3:183278211:T:TA	6.66983e-53	-8.17673e-10	-1.25534	4.31088e-24	-8.17673e-10	-1.36168
183278418	chr3:183278418:C:A	7.599e-53	-8.17673e-10	-1.12491	6.40316e-24	-8.17673e-10	-0.966027
183278439	chr3:183278439:T:TGA	2.37375e-53	-2.28846	-1.73e-09	1.59333e-24	-2.35699	-1.73e-09
183278440	chr3:183278440:ATT:A	2.37616e-53	-2.28744	-1.73e-09	1.59441e-24	-2.35632	-1.73e-09
183278501	chr3:183278501:T:C	3.62161e-53	-8.17673e-10	-1.86601	2.31183e-24	-8.17673e-10	-1.98478
183278562	chr3:183278562:T:C	3.62852e-53	-8.17673e-10	-1.86411	2.31545e-24	-8.17673e-10	-1.98322
183278563	chr3:183278563:G:A	3.62299e-53	-8.17673e-10	-1.86563	2.3126e-24	-8.17673e-10	-1.98445
183278703	chr3:183278703:T:C	2.80796e-53	-8.17673e-10	-2.12047	2.00861e-24	-8.17673e-10	-2.12537
183278777	chr3:183278777:G:A	3.62981e-53	-8.17673e-10	-1.86375	2.31549e-24	-8.17673e-10	-1.9832
183278805	chr3:183278805:A:G	3.82455e-53	-8.17673e-10	-1.81149	2.66938e-24	-8.17673e-10	-1.84097
183278843	chr3:183278843:G:C	5.97554e-54	-1.88856	-1.77928	3.32439e-25	-2.01372	-1.9104
183278846	chr3:183278846:T:C	3.58877e-53	-8.17673e-10	-1.87512	2.29643e-24	-8.17673e-10	-1.99146
183278912	chr3:183278912:G:A	3.44242e-53	-8.17673e-10	-1.91676	2.23107e-24	-8.17673e-10	-2.02034
183279099	chr3:183279099:A:G	6.07612e-53	-8.17673e-10	-1.34856	4.37149e-24	-8.17673e-10	-1.34772
183279150	chr3:183279150:G:A	3.54258e-53	-8.17673e-10	-1.88808	2.27544e-24	-8.17673e-10	-2.00064
183279220	chr3:183279220:CTTTTAT:C	3.22344e-53	-1.98248	-1.73e-09	1.32303e-24	-2.5429	-1.73e-09
183279236	chr3:183279236:C:T	3.50113e-53	-8.17673e-10	-1.89984	2.25599e-24	-8.17673e-10	-2.00923
183279390	chr3:183279390:T:C	3.51441e-53	-8.17673e-10	-1.89606	2.26201e-24	-8.17673e-10	-2.00657
183279463	chr3:183279463:T:C	6.8002e-53	-8.17673e-10	-1.23598	4.62184e-24	-8.17673e-10	-1.29203
183279843	chr3:183279843:A:C	7.40583e-53	-8.17673e-10	-1.15066	5.89203e-24	-8.17673e-10	-1.04922
183280217	chr3:183280217:C:T	3.54713e-53	-8.17673e-10	-1.88679	2.27139e-24	-8.17673e-10	-2.00243
183280223	chr3:183280223:A:G	2.88066e-53	-8.17673e-10	-2.09491	2.01477e-24	-8.17673e-10	-2.12231
183280570	chr3:183280570:A:G	3.53684e-53	-8.17673e-10	-1.8897	2.27063e-24	-8.17673e-10	-2.00276
183280634	chr3:183280634:T:A	4.90097e-54	-1.74025	-2.12583	3.10803e-25	-1.88912	-2.1023
183280738	chr3:183280738:C:T	3.60867e-53	-8.17673e-10	-1.86959	2.29655e-24	-8.17673e-10	-1.99141
183280805	chr3:183280805:G:A	3.52721e-53	-8.17673e-10	-1.89242	2.37011e-24	-8.17673e-10	-1.95988
183280854	chr3:183280854:A:C	3.7044e-53	-8.17673e-10	-1.84341	2.34356e-24	-8.17673e-10	-1.97115
183280863	chr3:183280863:C:A	5.78295e-53	-8.17673e-10	-1.39802	3.99408e-24	-8.17673e-10	-1.43801
183280934	chr3:183280934:A:G	3.68023e-53	-8.17673e-10	-1.84995	2.3333e-24	-8.17673e-10	-1.97553
183281063	chr3:183281063:G:A	1.87921e-53	-2.52208	-1.73e-09	1.42651e-24	-2.46759	-1.73e-09
183281079	chr3:183281079:T:TA	9.69656e-53	-8.17673e-10	-0.881159	6.84911e-24	-8.17673e-10	-0.8987
183281129	chr3:183281129:G:A	2.78996e-53	-8.17673e-10	-2.1269	2.04768e-24	-8.17673e-10	-2.10611
183281169	chr3:183281169:C:T	3.62324e-53	-8.17673e-10	-1.86556	2.30699e-24	-8.17673e-10	-1.98687
183281226	chr3:183281226:G:A	7.28553e-53	-8.17673e-10	-1.16704	5.79183e-24	-8.17673e-10	-1.06637
183281569	chr3:183281569:C:A	1.67408e-52	-8.17673e-10	-0.335079	1.2368e-23	-8.17673e-10	-0.307703
183281697	chr3:183281697:C:T	3.54908e-53	-8.17673e-10	-1.88624	2.28625e-24	-8.17673e-10	-1.99591
183281746	chr3:183281746:G:A	2.79287e-53	-8.17673e-10	-2.12586	2.06471e-24	-8.17673e-10	-2.09783
183282232	chr3:183282232:A:G	3.39963e-53	-8.17673e-10	-1.92927	2.20847e-24	-8.17673e-10	-2.03052
183282641	chr3:183282641:C:T	2.90543e-53	-8.17673e-10	-2.08635	2.10538e-24	-8.17673e-10	-2.07832
183282649	chr3:183282649:A:C	6.88462e-54	-1.40275	-2.12348	5.68318e-25	-1.26375	-2.12414
183282670	chr3:183282670:T:C	6.91968e-54	-1.4056	-2.11554	5.70914e-25	-1.26597	-2.11737
183283257	chr3:183283257:A:G	5.32051e-53	-8.17673e-10	-1.48136	3.50221e-24	-8.17673e-10	-1.56943
183283467	chr3:183283467:C:T	2.87356e-53	-8.17673e-10	-2.09738	2.02785e-24	-8.17673e-10	-2.11584
183283478	chr3:183283478:T:C	3.81037e-53	-8.17673e-10	-1.8152	2.74468e-24	-8.17673e-10	-1.81315
183283656	chr3:183283656:G:A	2.99029e-54	-2.50151	-1.85863	2.1243e-25	-2.51222	-1.85975
183283858	chr3:183283858:C:T	6.31229e-54	-1.50829	-2.10472	5.22199e-25	-1.36885	-2.10368
183284041	chr3:183284041:T:C	6.61953e-54	-1.46016	-2.10533	5.49079e-25	-1.31803	-2.10431
183284053	chr3:183284053:C:A	3.31579e-53	-8.17673e-10	-1.95423	2.24339e-24	-8.17673e-10	-2.01483
183284058	chr3:183284058:G:A	6.63003e-54	-1.45949	-2.10442	5.4988e-25	-1.31728	-2.1036
183284156	chr3:183284156:G:A	6.39462e-54	-1.4854	-2.11466	5.28536e-25	-1.34442	-2.11604
183284675	chr3:183284675:T:C	6.60759e-54	-1.44855	-2.11875	5.48328e-25	-1.30556	-2.11814
183284737	chr3:183284737:C:T	1.81065e-52	-8.17673e-10	-0.256657	8.2709e-24	-8.17673e-10	-0.710075
183284892	chr3:183284892:C:T	6.00594e-54	-1.56301	-2.09976	4.96522e-25	-1.42406	-2.09888
183284969	chr3:183284969:T:C	7.20406e-54	-1.37701	-2.10386	6.00522e-25	-1.22998	-2.10279
183284975	chr3:183284975:A:T	6.65205e-54	-1.45768	-2.10291	5.51729e-25	-1.31536	-2.10216
183284977	chr3:183284977:T:C	6.74581e-54	-1.44251	-2.10408	5.60187e-25	-1.2989	-2.10341
183285100	chr3:183285100:A:G	7.01003e-54	-1.40203	-2.10615	5.83562e-25	-1.25629	-2.10513
183285156	chr3:183285156:A:C	6.68619e-54	-1.44328	-2.1122	5.55059e-25	-1.30011	-2.11139
183285365	chr3:183285365:A:G	6.58124e-54	-1.45813	-2.11316	5.45852e-25	-1.31589	-2.11234
183285543	chr3:183285543:G:A	6.56679e-54	-1.47915	-2.09434	5.43161e-25	-1.33841	-2.09476
183285838	chr3:183285838:A:C	6.2741e-54	-1.51375	-2.10533	5.18807e-25	-1.37474	-2.10431
183285949	chr3:183285949:T:C	3.24385e-53	-8.17673e-10	-1.97617	2.27231e-24	-8.17673e-10	-2.00202
183286036	chr3:183286036:G:C	6.4367e-54	-1.50874	-2.08476	5.30371e-25	-1.37103	-2.08596
183286298	chr3:183286298:T:G	6.24343e-54	-1.53663	-2.08735	5.14071e-25	-1.39977	-2.08844
183286465	chr3:183286465:T:C	6.3953e-54	-1.5126	-2.08735	5.26342e-25	-1.37619	-2.08844
183286766	chr3:183286766:C:T	5.22491e-53	-8.17673e-10	-1.49949	3.02429e-24	-8.17673e-10	-1.71614
183287358	chr3:183287358:A:ATTT	3.67146e-53	-8.17673e-10	-1.85234	2.36003e-24	-8.17673e-10	-1.96415
183287359	chr3:183287359:C:T	2.65384e-54	-2.53902	-1.94049	1.89973e-25	-2.54174	-1.94195
183287362	chr3:183287362:C:T	7.61448e-53	-8.17673e-10	-1.12288	4.53486e-24	-8.17673e-10	-1.31103
183287614	chr3:183287614:C:G	8.00866e-53	-8.17673e-10	-1.07241	5.58747e-24	-8.17673e-10	-1.10229
183288622	chr3:183288622:C:T	3.9838e-53	-8.17673e-10	-1.77069	2.70523e-24	-8.17673e-10	-1.82763
183289227	chr3:183289227:G:A	8.19081e-54	-1.27601	-2.07649	6.91231e-25	-1.11066	-2.08144
183289233	chr3:183289233:G:A	8.24203e-54	-1.27203	-2.07424	6.95765e-25	-1.10625	-2.07932
183289240	chr3:183289240:G:A	7.46337e-54	-1.37233	-2.07318	6.25923e-25	-1.21296	-2.07839
183289252	chr3:183289252:A:G	7.2078e-54	-1.4059	-2.07445	6.02995e-25	-1.24916	-2.0795
183289308	chr3:183289308:C:T	9.58774e-54	-1.13461	-2.06042	8.14153e-25	-0.962392	-2.06603
183289399	chr3:183289399:G:A	9.11231e-54	-1.19144	-2.05445	7.72491e-25	-1.02169	-2.05927
183289405	chr3:183289405:T:C	2.65117e-54	-2.4811	-1.99941	1.77797e-25	-2.49943	-2.0505
183289626	chr3:183289626:C:T	4.00662e-53	-8.17673e-10	-1.76498	2.78712e-24	-8.17673e-10	-1.79781
183289630	chr3:183289630:C:T	3.91561e-53	-8.17673e-10	-1.78796	2.72573e-24	-8.17673e-10	-1.82008
183289631	chr3:183289631:A:G	3.8901e-53	-8.17673e-10	-1.7945	2.70266e-24	-8.17673e-10	-1.82858
183290109	chr3:183290109:G:A	9.45961e-54	-1.10938	-2.09911	8.06675e-25	-0.930161	-2.10749
183290196	chr3:183290196:TCA:T	7.63757e-54	-1.30417	-2.11827	6.49112e-25	-1.13883	-2.11614
183290464	chr3:183290464:C:T	8.30567e-54	-1.24037	-2.09821	7.00267e-25	-1.0724	-2.10671
183290498	chr3:183290498:A:G	8.23832e-54	-1.24667	-2.10005	6.93568e-25	-1.08045	-2.10827
183290545	chr3:183290545:T:C	1.37498e-52	-8.17673e-10	-0.531909	1.12938e-23	-8.17673e-10	-0.398561
183290573	chr3:183290573:C:T	8.88151e-54	-1.17907	-2.09247	7.18243e-25	-1.05121	-2.10256
183290637	chr3:183290637:G:A	1.14727e-53	-0.915081	-2.10046	1.05714e-24	-0.663238	-2.10402
183290680	chr3:183290680:C:T	8.07083e-54	-1.26307	-2.10419	6.82597e-25	-1.09336	-2.11131
183290755	chr3:183290755:C:T	8.81062e-54	-1.18049	-2.09907	7.45499e-25	-1.00905	-2.10747
183290878	chr3:183290878:T:C	9.00291e-54	-1.16456	-2.09341	7.59669e-25	-0.992303	-2.10539
183291038	chr3:183291038:G:GA	2.2157e-54	-2.53319	-2.12676	1.6281e-25	-2.52906	-2.10893
183291417	chr3:183291417:C:T	2.53065e-53	-2.22445	-1.73e-09	1.60979e-24	-2.34671	-1.73e-09
183291498	chr3:183291498:C:T	1.01608e-52	-8.17673e-10	-0.83439	8.33439e-24	-8.17673e-10	-0.702429
183291605	chr3:183291605:T:C	9.69702e-54	-1.09531	-2.08838	8.2109e-25	-0.918688	-2.10125
183292081	chr3:183292081:G:A	9.3419e-54	-1.13814	-2.08287	7.93549e-25	-0.956874	-2.09719
183292173	chr3:183292173:T:C	7.65134e-54	-1.33987	-2.08076	6.26953e-25	-1.18129	-2.10841
183292191	chr3:183292191:C:T	9.53251e-54	-1.11073	-2.09007	8.08311e-25	-0.933054	-2.10257
183292361	chr3:183292361:C:T	8.96031e-54	-1.17282	-2.08989	7.55204e-25	-1.00111	-2.10248
183292564	chr3:183292564:C:T	1.10689e-53	-1.57528	-1.4761	8.09993e-25	-1.45195	-1.5816
183292566	chr3:183292566:C:T	5.34079e-53	-8.17673e-10	-1.47756	2.98571e-24	-8.17673e-10	-1.72898
183292742	chr3:183292742:A:G	9.20383e-54	-1.14524	-2.09066	7.75727e-25	-0.973582	-2.10319
183292796	chr3:183292796:T:C	9.37319e-54	-1.12747	-2.09019	7.92005e-25	-0.953276	-2.10273
183292819	chr3:183292819:G:A	7.41889e-53	-8.17673e-10	-1.1489	4.76736e-24	-8.17673e-10	-1.26103
183292857	chr3:183292857:A:G	9.76845e-54	-1.08617	-2.09019	8.27408e-25	-0.909512	-2.10277
183292975	chr3:183292975:T:C	3.46946e-53	-8.17673e-10	-1.90893	2.48741e-24	-8.17673e-10	-1.91158
183293284	chr3:183293284:A:G	9.37369e-54	-1.12742	-2.09019	7.921e-25	-0.953155	-2.10273
183293534	chr3:183293534:C:T	9.44555e-54	-1.1204	-2.08958	7.99167e-25	-0.944715	-2.10229
183293828	chr3:183293828:A:G	6.75658e-54	-1.47381	-2.07119	5.53958e-25	-1.3178	-2.09569
183293864	chr3:183293864:G:A	9.2548e-53	-0.927788	-1.73e-09	7.54742e-24	-0.801613	-1.73e-09
183294065	chr3:183294065:G:A	5.48452e-52	-8.17673e-10	0.851584	5.7221e-23	-8.17673e-10	1.2241
183294260	chr3:183294260:C:G	9.38523e-53	-8.17673e-10	-0.913793	6.28058e-24	-8.17673e-10	-0.985357
183294276	chr3:183294276:A:G	7.23881e-54	-1.3519	-2.12415	6.10475e-25	-1.19026	-2.12608
183294296	chr3:183294296:G:A	8.26151e-54	-1.7454	-1.59851	5.15645e-25	-1.82252	-1.66264
183294400	chr3:183294400:G:A	1.06582e-53	-1.00179	-2.08739	9.08983e-25	-0.822083	-2.09616
183294412	chr3:183294412:C:T	2.79139e-53	-8.17673e-10	-2.12639	2.02323e-24	-8.17673e-10	-2.11813
183294575	chr3:183294575:A:G	9.45569e-54	-1.11901	-2.08989	8.00189e-25	-0.943111	-2.10262
183294617	chr3:183294617:A:G	1.86251e-53	-2.53101	-1.73e-09	1.32267e-24	-2.54317	-1.73e-09
183294661	chr3:183294661:C:T	1.02008e-53	-1.0336	-2.09945	8.72591e-25	-0.848651	-2.11046
183294778	chr3:183294778:A:G	1.75848e-52	-0.285969	7.28337e-05	8.39545e-24	-0.529416	-0.165714
183294791	chr3:183294791:GCTAATTTTTTGT:G	9.27021e-54	-1.13978	-2.08893	7.82758e-25	-0.965976	-2.10177
183294818	chr3:183294818:T:C	1.00453e-53	-1.0529	-2.09551	8.44695e-25	-0.874534	-2.11706
183295523	chr3:183295523:C:T	1.05041e-52	-8.17673e-10	-0.801161	8.60554e-24	-8.17673e-10	-0.670412
183295642	chr3:183295642:T:C	6.4677e-54	-1.46381	-2.12488	5.4442e-25	-1.30418	-2.12667
183296060	chr3:183296060:C:G	3.84322e-53	-8.17673e-10	-1.80662	2.41125e-24	-8.17673e-10	-1.94267
183296285	chr3:183296285:T:C	2.02049e-53	-1.27068	-1.17891	1.13765e-24	-1.50139	-1.19246
183296465	chr3:183296465:T:C	7.29464e-54	-1.39831	-2.07007	5.9493e-25	-1.24172	-2.10041
183296519	chr3:183296519:T:C	7.80196e-54	-1.39961	-2.00153	6.26542e-25	-1.24386	-2.0465
183296694	chr3:183296694:T:C	4.74316e-54	-1.78573	-2.11308	3.82426e-25	-1.66099	-2.12305
183296807	chr3:183296807:G:A	2.80298e-53	-8.17673e-10	-2.12225	2.00548e-24	-8.17673e-10	-2.12694
183296819	chr3:183296819:G:A	2.1138e-53	-2.40444	-1.73e-09	1.43919e-24	-2.45874	-1.73e-09
183297465	chr3:183297465:TAATTA:T	4.64067e-53	-8.17673e-10	-1.61807	3.32795e-24	-8.17673e-10	-1.62046
183297606	chr3:183297606:A:G	2.96515e-53	-8.17673e-10	-2.066	2.21281e-24	-8.17673e-10	-2.02856
183297924	chr3:183297924:G:A	1.0613e-53	-2.54578	-0.547655	6.33279e-25	-2.45459	-0.82507
183298102	chr3:183298102:T:C	6.45086e-53	-8.17673e-10	-1.28872	6.11431e-24	-8.17673e-10	-1.01219
183298724	chr3:183298724:C:T	1.04185e-53	-2.03343	-1.0785	7.33646e-25	-1.94424	-1.18831
183298925	chr3:183298925:A:G	5.30058e-53	-1.48511	-1.73e-09	3.46644e-24	-1.57969	-1.73e-09
183299284	chr3:183299284:A:T	9.48778e-54	-1.89016	-1.31535	6.78762e-25	-1.79219	-1.41811
183299326	chr3:183299326:C:T	1.31168e-53	-1.50162	-1.38	1.03964e-24	-1.33901	-1.44493
183299557	chr3:183299557:G:A	9.57669e-54	-1.891	-1.30518	6.84206e-25	-1.79429	-1.40802
183299570	chr3:183299570:G:A	6.13267e-53	-8.17673e-10	-1.3393	5.63823e-24	-8.17673e-10	-1.09325
183299597	chr3:183299597:T:C	9.50619e-54	-1.89449	-1.30909	6.79346e-25	-1.79688	-1.41257
183299854	chr3:183299854:A:T	1.95104e-53	-2.48457	-1.73e-09	1.48661e-24	-2.42632	-1.73e-09
183299961	chr3:183299961:A:G	1.08035e-52	-8.17673e-10	-0.773064	6.72794e-24	-8.17673e-10	-0.91655
183300070	chr3:183300070:T:C	1.09464e-52	-8.17673e-10	-0.759919	6.74303e-24	-8.17673e-10	-0.91431
183300177	chr3:183300177:T:A	5.76601e-54	-2.06737	-1.63616	4.2843e-25	-1.98403	-1.68642
183300224	chr3:183300224:G:A	3.28561e-53	-8.17673e-10	-1.96338	2.68097e-24	-8.17673e-10	-1.83664
183300464	chr3:183300464:G:A	9.0001e-54	-1.96958	-1.2887	6.38546e-25	-1.87739	-1.39399
183300499	chr3:183300499:T:C	9.12027e-54	-1.95974	-1.28528	6.48826e-25	-1.86676	-1.38865
183300519	chr3:183300519:G:A	8.90863e-54	-1.90905	-1.35945	6.41745e-25	-1.81293	-1.45345
183300793	chr3:183300793:G:A	9.26714e-54	-1.95872	-1.27032	6.58855e-25	-1.86561	-1.37446
183300833	chr3:183300833:G:A	9.11575e-54	-1.96147	-1.28404	6.49083e-25	-1.86884	-1.38617
183300871	chr3:183300871:T:C	8.40087e-54	-1.97291	-1.35427	6.01517e-25	-1.88144	-1.44968
183300905	chr3:183300905:C:T	9.49813e-53	-0.901835	-1.73e-09	9.38407e-24	-0.583805	-1.73e-09
183300930	chr3:183300930:G:A	5.38208e-52	-8.17673e-10	0.83273	3.59975e-23	-8.17673e-10	0.760631
183300952	chr3:183300952:T:C	6.22076e-53	-8.17673e-10	-1.32504	4.93805e-24	-8.17673e-10	-1.22585
183301154	chr3:183301154:G:A	9.33277e-54	-1.93385	-1.28813	6.71842e-25	-1.82746	-1.39309
183301319	chr3:183301319:C:T	9.17136e-54	-1.94782	-1.29161	6.53194e-25	-1.85389	-1.39481
183301561	chr3:183301561:G:A	1.40576e-53	-1.88763	-0.924721	1.01985e-24	-1.75907	-1.04409
183301724	chr3:183301724:A:G	9.51676e-54	-1.84925	-1.35322	6.83008e-25	-1.75032	-1.45375
183301803	chr3:183301803:A:C	4.35302e-53	-8.17673e-10	-1.68206	2.73409e-24	-8.17673e-10	-1.81702
183302035	chr3:183302035:T:C	8.52433e-54	-1.95579	-1.3568	6.07982e-25	-1.86283	-1.45759
183302053	chr3:183302053:A:G	9.17324e-54	-1.93443	-1.30479	6.54208e-25	-1.83979	-1.40736
183302085	chr3:183302085:C:T	1.02488e-53	-2.54611	-0.582246	5.38209e-25	-2.5176	-0.924725
183302087	chr3:183302087:C:T	9.08522e-54	-1.91309	-1.33577	6.50011e-25	-1.81778	-1.4358
183302451	chr3:183302451:C:G	6.34464e-53	-8.17673e-10	-1.30532	3.43045e-24	-8.17673e-10	-1.59013
183302518	chr3:183302518:C:T	4.2602e-53	-8.17673e-10	-1.70362	2.83863e-24	-8.17673e-10	-1.7795
183302697	chr3:183302697:G:A	3.97995e-53	-8.17673e-10	-1.77166	2.66851e-24	-8.17673e-10	-1.8413
183302771	chr3:183302771:T:C	4.48078e-54	-2.23186	-1.72386	1.88932e-25	-2.4628	-2.02639
183302775	chr3:183302775:G:A	7.51101e-54	-2.21184	-1.2273	3.99783e-25	-2.27915	-1.46051
183302802	chr3:183302802:C:T	7.6432e-53	-8.17673e-10	-1.11911	6.76506e-24	-8.17673e-10	-0.911048
183302804	chr3:183302804:T:C	5.6507e-54	-2.23749	-1.48625	3.18663e-25	-2.30206	-1.66438
183302893	chr3:183302893:ATG:A	9.64373e-53	-8.17673e-10	-0.886622	6.1494e-24	-8.17673e-10	-1.00646
183302965	chr3:183302965:C:T	4.24269e-53	-8.17673e-10	-1.70773	2.66893e-24	-8.17673e-10	-1.84114
183303138	chr3:183303138:A:G	3.68323e-54	-2.35597	-1.79576	2.07715e-25	-2.4155	-1.97891
183303201	chr3:183303201:A:G	6.55473e-53	-8.17673e-10	-1.27274	3.54372e-24	-8.17673e-10	-1.55764
183303442	chr3:183303442:C:T	2.83859e-53	-8.17673e-10	-2.10962	2.00696e-24	-8.17673e-10	-2.1262
183303655	chr3:183303655:C:T	2.43947e-54	-2.448	-2.11574	1.64987e-25	-2.49809	-2.12661
183304260	chr3:183304260:C:G	6.76093e-53	-8.17673e-10	-1.24177	5.51354e-24	-8.17673e-10	-1.11561
183304375	chr3:183304375:C:T	6.29609e-53	-8.17673e-10	-1.313	3.40029e-24	-8.17673e-10	-1.59896
183304429	chr3:183304429:A:G	7.66102e-53	-8.17673e-10	-1.11679	4.75655e-24	-8.17673e-10	-1.2633
183304720	chr3:183304720:C:T	7.73787e-54	-2.41654	-0.992847	2.51978e-25	-2.4765	-1.72473
183304802	chr3:183304802:A:G	3.87465e-53	-8.17673e-10	-1.79848	2.67141e-24	-8.17673e-10	-1.84021
183304875	chr3:183304875:G:A	3.54288e-54	-2.15481	-2.03576	3.06726e-25	-2.09168	-1.91294
183304913	chr3:183304913:C:T	7.43258e-53	-8.17673e-10	-1.14706	6.03468e-24	-8.17673e-10	-1.0253
183305039	chr3:183305039:A:C	6.76895e-53	-8.17673e-10	-1.24058	5.52039e-24	-8.17673e-10	-1.11437
183305251	chr3:183305251:T:C	3.38377e-53	-1.93394	-1.73e-09	2.77914e-24	-1.80068	-1.73e-09
183305285	chr3:183305285:TATAGA:T	3.79708e-52	-8.17673e-10	0.483887	2.4283e-23	-8.17673e-10	0.366958
183305623	chr3:183305623:G:A	6.58125e-53	-8.17673e-10	-1.26871	4.28279e-24	-8.17673e-10	-1.36821
183306057	chr3:183306057:G:A	5.17359e-54	-2.1848	-1.62715	5.03774e-25	-2.09989	-1.40856
183306099	chr3:183306099:C:T	6.89572e-53	-8.17673e-10	-1.22203	5.59634e-24	-8.17673e-10	-1.10071
183306398	chr3:183306398:T:C	6.51934e-53	-8.17673e-10	-1.27816	5.32305e-24	-8.17673e-10	-1.15077
183306496	chr3:183306496:C:G	2.16655e-52	-2.49686	2.41965	1.02471e-23	-2.40544	1.90962
183306545	chr3:183306545:G:A	3.26501e-52	-2.50091	2.83383	1.47855e-23	-2.41321	2.28404
183306550	chr3:183306550:G:A	6.73711e-53	-2.50263	1.25733	3.25925e-24	-2.41325	0.771927
183306681	chr3:183306681:T:C	2.87911e-53	-8.17673e-10	-2.09545	2.14714e-24	-8.17673e-10	-2.05868
183306731	chr3:183306731:T:G	5.44539e-54	-2.29128	-1.46947	2.92188e-25	-2.41846	-1.63472
183307229	chr3:183307229:C:T	6.69893e-53	-8.17673e-10	-1.25098	5.48113e-24	-8.17673e-10	-1.12151
183307557	chr3:183307557:C:T	3.17412e-53	-8.17673e-10	-1.9979	2.55295e-24	-8.17673e-10	-1.88557
183308128	chr3:183308128:A:T	2.80821e-53	-8.17673e-10	-2.12038	2.05865e-24	-8.17673e-10	-2.10077
183308252	chr3:183308252:G:A	2.8627e-53	-8.17673e-10	-2.10117	2.08368e-24	-8.17673e-10	-2.08868
183308544	chr3:183308544:G:A	3.14477e-54	-2.38558	-1.9242	1.75893e-25	-2.45264	-2.10806
183308609	chr3:183308609:G:A	2.79611e-53	-8.17673e-10	-2.1247	2.00645e-24	-8.17673e-10	-2.12645
183308874	chr3:183308874:C:T	2.47581e-54	-2.51249	-2.03646	1.95982e-25	-2.47542	-1.97713
183308910	chr3:183308910:G:A	6.37742e-53	-8.17673e-10	-1.30017	3.45591e-24	-8.17673e-10	-1.58273
183308916	chr3:183308916:C:T	2.69033e-53	-2.16327	-1.73e-09	2.18271e-24	-2.04225	-1.73e-09
183309028	chr3:183309028:A:C	7.42644e-53	-8.17673e-10	-1.14788	6.03957e-24	-8.17673e-10	-1.02449
183309071	chr3:183309071:C:T	6.29398e-53	-8.17673e-10	-1.31334	3.4195e-24	-8.17673e-10	-1.59333
183309188	chr3:183309188:C:T	2.79932e-53	-8.17673e-10	-2.12355	2.00566e-24	-8.17673e-10	-2.12684
183309256	chr3:183309256:A:G	2.08422e-53	-2.41854	-1.73e-09	1.70417e-24	-2.28974	-1.73e-09
183309754	chr3:183309754:T:G	4.0146e-54	-2.20795	-1.85763	2.04408e-25	-2.36657	-2.04388
183309947	chr3:183309947:T:C	6.60324e-53	-8.17673e-10	-1.26537	4.16928e-24	-8.17673e-10	-1.39508
183310295	chr3:183310295:G:T	2.77302e-54	-2.31717	-2.11841	1.64919e-25	-2.50713	-2.11799
183310515	chr3:183310515:C:T	3.92651e-54	-2.20995	-1.87782	2.01199e-25	-2.37371	-2.05257
183310543	chr3:183310543:A:G	7.01251e-54	-2.36818	-1.13964	2.67306e-25	-2.44063	-1.70155
183310593	chr3:183310593:A:T	6.25261e-53	-8.17673e-10	-1.31993	4.99913e-24	-8.17673e-10	-1.21356
183310770	chr3:183310770:G:T	2.76045e-54	-2.32583	-2.11429	1.64789e-25	-2.51102	-2.11489
183310812	chr3:183310812:A:T	2.83339e-54	-2.32627	-2.08777	1.69879e-25	-2.46871	-2.12678
183310868	chr3:183310868:G:A	2.43237e-54	-2.45195	-2.1147	1.59287e-25	-2.54537	-2.11449
183311336	chr3:183311336:A:G	3.11684e-54	-2.20012	-2.11858	2.59021e-25	-2.1042	-2.06947
183311401	chr3:183311401:C:T	4.0061e-54	-2.45317	-1.61453	1.89518e-25	-2.50602	-1.98006
183311543	chr3:183311543:C:T	4.01262e-54	-2.45056	-1.61551	1.89312e-25	-2.50468	-1.9825
183312343	chr3:183312343:A:G	3.87763e-54	-2.02002	-2.08027	2.59076e-25	-2.1549	-2.01856
183312698	chr3:183312698:C:T	3.70099e-54	-2.03293	-2.11399	2.41192e-25	-2.16885	-2.07613
183313034	chr3:183313034:A:G	2.12476e-53	-2.39927	-1.73e-09	1.32073e-24	-2.54463	-1.73e-09
183313057	chr3:183313057:T:C	4.59131e-53	-8.17673e-10	-1.62877	3.50224e-24	-8.17673e-10	-1.56941
183313411	chr3:183313411:A:G	7.16525e-53	-8.17673e-10	-1.18369	4.64702e-24	-8.17673e-10	-1.28659
183313876	chr3:183313876:T:C	3.70592e-54	-2.52074	-1.62485	2.57291e-25	-2.42498	-1.75538
183313925	chr3:183313925:G:A	4.2061e-54	-2.34387	-1.67511	3.39784e-25	-2.37657	-1.52569
183314187	chr3:183314187:G:C	2.90246e-53	-8.17673e-10	-2.08737	2.03821e-24	-8.17673e-10	-2.11075
183314824	chr3:183314824:G:A	2.82638e-53	-8.17673e-10	-2.11393	2.00552e-24	-8.17673e-10	-2.12692
183315088	chr3:183315088:T:C	3.95243e-54	-2.54484	-1.53634	3.17877e-25	-2.54224	-1.42667
183315152	chr3:183315152:G:A	3.13146e-53	-8.17673e-10	-2.01143	2.02442e-24	-8.17673e-10	-2.11754
183315164	chr3:183315164:T:C	4.58538e-52	-8.17673e-10	0.672527	3.29081e-23	-8.17673e-10	0.670901
183315168	chr3:183315168:C:T	3.74237e-52	-8.17673e-10	0.469375	2.68034e-23	-8.17673e-10	0.465709
183315465	chr3:183315465:T:G	5.41861e-53	-8.17673e-10	-1.46309	4.38475e-24	-8.17673e-10	-1.34469
183316654	chr3:183316654:T:C	5.57566e-54	-1.65699	-2.08012	3.75834e-25	-1.76223	-2.0392
183316690	chr3:183316690:T:C	3.06314e-54	-2.21057	-2.12551	1.9287e-25	-2.41411	-2.05445
183316692	chr3:183316692:TTC:T	2.78995e-53	-8.17673e-10	-2.12691	2.01812e-24	-8.17673e-10	-2.12065
183316774	chr3:183316774:C:T	2.86912e-53	-8.17673e-10	-2.09893	2.01847e-24	-8.17673e-10	-2.12048
183316949	chr3:183316949:G:A	3.07416e-54	-2.2135	-2.11898	1.98268e-25	-2.41582	-2.02513
183317209	chr3:183317209:G:C	5.40784e-52	0.837505	-1.73e-09	7.19322e-24	-0.84968	-1.73e-09
183317387	chr3:183317387:A:G	3.27889e-54	-2.14788	-2.12013	2.04633e-25	-2.37745	-2.03191
183317658	chr3:183317658:TC:T	5.209e-53	-8.17673e-10	-1.50254	4.6216e-24	-8.17673e-10	-1.29208
183318738	chr3:183318738:T:C	2.35476e-54	-2.54063	-2.05844	1.59999e-25	-2.52971	-2.1257
183318791	chr3:183318791:TGCAATA:T	3.56886e-54	-2.11697	-2.0663	1.8314e-25	-2.39435	-2.12597
183319375	chr3:183319375:T:C	3.49752e-54	-2.1382	-2.06526	1.80909e-25	-2.40673	-2.12585
183319396	chr3:183319396:G:A	1.85853e-53	-2.53315	-1.73e-09	1.40949e-24	-2.47959	-1.73e-09
183319540	chr3:183319540:A:T	3.22613e-53	-8.17673e-10	-1.98165	2.18445e-24	-8.17673e-10	-2.04145
183320222	chr3:183320222:AGCT:A	1.53933e-52	-8.17673e-10	-0.418997	8.08953e-24	-8.17673e-10	-0.732248
183320387	chr3:183320387:C:T	2.82899e-54	-2.52577	-1.88983	1.94315e-25	-2.51783	-1.94327
183320399	chr3:183320399:A:C	6.27262e-53	-8.17673e-10	-1.31674	5.18717e-24	-8.17673e-10	-1.17663
183320474	chr3:183320474:G:C	3.53299e-54	-2.14677	-2.0466	1.80505e-25	-2.41275	-2.12207
183320777	chr3:183320777:G:A	3.50193e-54	-2.1403	-2.0619	1.80743e-25	-2.40819	-2.12531
183321088	chr3:183321088:C:G	3.60279e-54	-2.12576	-2.04805	1.82741e-25	-2.39997	-2.12253
183321159	chr3:183321159:C:T	3.52855e-54	-2.13554	-2.05909	1.81301e-25	-2.40557	-2.12484
183321209	chr3:183321209:G:A	4.10407e-53	-8.17673e-10	-1.74095	3.24088e-24	-8.17673e-10	-1.64697
183321672	chr3:183321672:A:C	3.93864e-54	-2.07803	-2.00665	1.94021e-25	-2.35351	-2.1091
183322161	chr3:183322161:T:A	4.06933e-54	-2.02472	-2.02731	2.69135e-25	-2.3184	-1.81696
183322227	chr3:183322227:C:T	4.27259e-53	-8.17673e-10	-1.70071	2.90962e-24	-8.17673e-10	-1.7548
183322558	chr3:183322558:T:G	4.11696e-54	-2.05403	-1.98637	1.98868e-25	-2.33661	-2.10132
183322849	chr3:183322849:T:C	4.20982e-54	-2.05548	-1.96261	2.00813e-25	-2.33743	-2.09077
183322866	chr3:183322866:G:A	4.24109e-54	-2.04855	-1.96215	2.01805e-25	-2.33282	-2.09046
183322938	chr3:183322938:T:C	4.16263e-54	-2.04219	-1.98718	2.00268e-25	-2.32906	-2.10186
183323136	chr3:183323136:T:G	5.88411e-54	-1.91964	-1.76362	2.71384e-25	-2.23513	-1.89191
183323413	chr3:183323413:C:G	2.48408e-54	-2.50454	-2.04108	1.58277e-25	-2.54566	-2.12057
183323609	chr3:183323609:T:C	4.84429e-53	-8.17673e-10	-1.57513	3.46319e-24	-8.17673e-10	-1.58063
183323638	chr3:183323638:A:T	5.62199e-54	-1.93177	-1.79706	2.55858e-25	-2.25409	-1.93186
183323639	chr3:183323639:A:T	3.48932e-54	-2.08037	-2.12544	1.97259e-25	-2.34601	-2.10005
183323776	chr3:183323776:G:A	4.14287e-53	-8.17673e-10	-1.73154	3.31728e-24	-8.17673e-10	-1.62367
183323777	chr3:183323777:A:G	4.14636e-53	-8.17673e-10	-1.7307	3.31726e-24	-8.17673e-10	-1.62368
183323816	chr3:183323816:T:C	3.05619e-53	-8.17673e-10	-2.03576	2.08131e-24	-8.17673e-10	-2.08982
183323892	chr3:183323892:C:A	1.07391e-53	-2.16482	-0.916806	5.95453e-25	-2.40402	-0.937233
183324243	chr3:183324243:C:T	1.05238e-53	-1.01446	-2.08742	7.02838e-25	-1.05407	-2.12138
183324566	chr3:183324566:G:A	6.96912e-54	-1.88364	-1.63039	3.09642e-25	-2.20845	-1.78671
183325632	chr3:183325632:T:C	4.14153e-53	-8.17673e-10	-1.73186	3.31075e-24	-8.17673e-10	-1.62564
183326063	chr3:183326063:G:A	2.36736e-54	-2.54331	-2.05043	1.67533e-25	-2.48487	-2.12453
183326218	chr3:183326218:G:A	2.46628e-54	-2.53822	-2.01459	1.70083e-25	-2.46734	-2.12695
183326424	chr3:183326424:G:A	2.60062e-53	-2.19718	-1.73e-09	1.86012e-24	-2.20218	-1.73e-09
183326714	chr3:183326714:GTGTA:G	3.67117e-54	-2.31358	-1.84142	2.81117e-25	-2.22166	-1.87015
183327109	chr3:183327109:G:A	2.80899e-53	-8.17673e-10	-2.1201	2.00636e-24	-8.17673e-10	-2.1265
183327163	chr3:183327163:A:G	1.1302e-53	-1.57466	-1.45587	4.50957e-25	-1.97713	-1.64207
183327286	chr3:183327286:C:T	2.42903e-54	-2.4703	-2.09773	1.58611e-25	-2.54377	-2.12034
183327721	chr3:183327721:C:T	1.21251e-53	-1.55729	-1.40295	4.80831e-25	-1.96048	-1.59458
183327835	chr3:183327835:C:T	2.34625e-54	-2.54584	-2.05686	1.6299e-25	-2.51357	-2.12332
183327850	chr3:183327850:G:A	1.8569e-53	-2.53402	-1.73e-09	1.32203e-24	-2.54365	-1.73e-09
183328068	chr3:183328068:G:A	2.37317e-53	-2.2887	-1.73e-09	1.52944e-24	-2.39792	-1.73e-09
183328543	chr3:183328543:C:T	5.76817e-53	-8.17673e-10	-1.40057	6.23859e-24	-8.17673e-10	-0.992065
183328643	chr3:183328643:A:G	1.30665e-53	-1.49213	-1.39333	5.07269e-25	-1.91534	-1.58619
183329067	chr3:183329067:T:C	1.28561e-53	-1.49224	-1.40946	5.00489e-25	-1.9149	-1.60009
183329106	chr3:183329106:G:A	1.23955e-53	-1.52264	-1.41554	4.86026e-25	-1.93902	-1.60529
183329191	chr3:183329191:C:G	7.96817e-54	-1.48095	-1.89911	5.41133e-25	-1.48321	-1.9537
183329204	chr3:183329204:T:C	4.22164e-53	-8.17673e-10	-1.71271	3.33578e-24	-8.17673e-10	-1.61811
183329357	chr3:183329357:C:T	2.39664e-54	-2.54506	-2.03639	1.61776e-25	-2.51805	-2.12631
183329431	chr3:183329431:C:T	1.42719e-53	-0.839043	-1.95818	1.42687e-24	-0.819566	-1.64777
183329508	chr3:183329508:A:G	1.33489e-53	-0.89799	-1.96609	1.32074e-24	-0.884078	-1.66055
183329540	chr3:183329540:G:A	2.79327e-53	-8.17673e-10	-2.12572	2.01968e-24	-8.17673e-10	-2.11988
183329601	chr3:183329601:G:T	1.37868e-53	-0.859079	-1.97272	1.36218e-24	-0.841773	-1.67196
183329760	chr3:183329760:T:C	2.3891e-54	-2.54402	-2.04058	1.61177e-25	-2.52219	-2.12588
183329802	chr3:183329802:G:A	4.39298e-53	-8.17673e-10	-1.67292	3.51781e-24	-8.17673e-10	-1.56498
183329903	chr3:183329903:A:G	3.52551e-53	-8.17673e-10	-1.89291	2.26669e-24	-8.17673e-10	-2.0045
183330046	chr3:183330046:G:A	5.54597e-53	-8.17673e-10	-1.43986	5.9604e-24	-8.17673e-10	-1.03768
183330116	chr3:183330116:G:A	2.86921e-53	-8.17673e-10	-2.09889	2.0144e-24	-8.17673e-10	-2.1225
183330381	chr3:183330381:G:A	2.76795e-54	-2.4576	-1.9798	1.7437e-25	-2.53611	-2.03329
183330447	chr3:183330447:AG:A	3.56913e-53	-8.17673e-10	-1.88061	2.29355e-24	-8.17673e-10	-1.99272
183330558	chr3:183330558:T:C	3.49241e-53	-8.17673e-10	-1.90234	2.25662e-24	-8.17673e-10	-2.00895
183331186	chr3:183331186:C:T	4.27019e-53	-8.17673e-10	-1.70127	3.59037e-24	-8.17673e-10	-1.54456
183331213	chr3:183331213:A:G	2.59778e-53	-2.19827	-1.73e-09	1.86843e-24	-2.19772	-1.73e-09
183331539	chr3:183331539:C:T	1.27548e-53	-1.86406	-1.04555	1.41915e-24	-2.07325	-0.399509
183331581	chr3:183331581:C:T	1.71571e-53	-2.11028	-0.502828	1.90897e-24	-2.31065	0.134394
183331765	chr3:183331765:G:T	1.32853e-53	-1.87652	-0.992344	1.54211e-24	-2.08386	-0.305809
183331990	chr3:183331990:C:G	6.70231e-54	-2.34777	-1.20529	4.4278e-25	-2.25852	-1.37899
183332194	chr3:183332194:T:C	7.11414e-54	-2.07098	-1.42245	7.29208e-25	-2.22604	-0.912579
183332216	chr3:183332216:T:C	6.32779e-54	-2.09206	-1.51851	6.30444e-25	-2.23982	-1.04433
183332277	chr3:183332277:T:A	3.7088e-54	-2.32016	-1.82465	3.99476e-25	-2.42391	-1.31651
183332373	chr3:183332373:A:AATTAAAAGC	3.61016e-53	-8.17673e-10	-1.86918	2.82818e-24	-8.17673e-10	-1.78319
183332381	chr3:183332381:GC:G	2.88556e-54	-2.5338	-1.862	2.07432e-25	-2.51175	-1.88402
183332596	chr3:183332596:C:T	3.24443e-53	-8.17673e-10	-1.97599	2.15379e-24	-8.17673e-10	-2.05559
183332599	chr3:183332599:G:A	1.51277e-53	-1.4129	-1.32609	1.9084e-24	-1.49445	-0.682107
183332947	chr3:183332947:A:T	1.53359e-53	-2.15772	-0.567593	1.01563e-24	-2.08691	-0.720401
183333410	chr3:183333410:A:G	5.64768e-53	-8.17673e-10	-1.42169	3.44389e-24	-8.17673e-10	-1.58622
183333508	chr3:183333508:C:T	9.88917e-54	-1.78758	-1.37649	9.70666e-25	-1.98384	-0.868751
183333724	chr3:183333724:T:C	8.26656e-54	-1.40482	-1.93847	3.66532e-25	-1.80828	-2.01821
183333746	chr3:183333746:C:T	9.42085e-54	-1.83265	-1.37994	9.32017e-25	-2.02231	-0.870917
183333887	chr3:183333887:G:A	9.46861e-54	-1.81156	-1.39598	9.29848e-25	-2.00518	-0.890376
183333910	chr3:183333910:T:G	9.60907e-54	-1.80466	-1.38815	9.46648e-25	-1.99898	-0.87867
183334182	chr3:183334182:G:C	7.68859e-54	-1.46135	-1.95443	3.46501e-25	-1.85275	-2.02993
183334454	chr3:183334454:G:A	3.38466e-53	-8.17673e-10	-1.93368	2.2237e-24	-8.17673e-10	-2.02364
183334535	chr3:183334535:A:C	2.91373e-54	-2.35301	-2.03307	2.46101e-25	-2.45491	-1.76992
183334616	chr3:183334616:T:C	9.09892e-54	-1.79309	-1.45427	8.73709e-25	-1.98852	-0.969311
183334791	chr3:183334791:T:C	3.11389e-54	-2.27197	-2.04767	2.53606e-25	-2.39767	-1.79712
183334834	chr3:183334834:A:G	9.7202e-54	-1.79814	-1.38317	9.5644e-25	-1.99228	-0.875075
183334892	chr3:183334892:T:C	1.15739e-53	-1.76546	-1.24131	1.17075e-24	-1.96615	-0.699023
183335015	chr3:183335015:A:G	2.73372e-54	-2.38356	-2.0663	2.25572e-25	-2.47271	-1.83922
183335031	chr3:183335031:T:C	1.01627e-53	-1.79207	-1.34472	1.01024e-24	-1.98761	-0.825015
183335066	chr3:183335066:T:C	9.56757e-54	-1.83418	-1.36295	9.52338e-25	-2.0232	-0.848451
183335125	chr3:183335125:AAAAAG:A	2.9279e-53	-2.07864	-1.73e-09	1.72455e-24	-2.27785	-1.73e-09
183335126	chr3:183335126:AAAAG:A	6.38308e-53	-1.29928	-1.73e-09	3.08943e-24	-1.69483	-1.73e-09
183335276	chr3:183335276:G:A	3.08797e-54	-2.25602	-2.07198	2.08991e-25	-2.29348	-2.09481
183335294	chr3:183335294:G:A	9.61285e-54	-1.83349	-1.35892	9.57849e-25	-2.0229	-0.842989
183335545	chr3:183335545:C:T	2.3243e-53	-2.01296	-0.296547	2.79534e-24	-2.23975	0.444881
183335559	chr3:183335559:T:A	1.37766e-53	-2.21437	-0.618169	9.12601e-25	-2.14794	-0.766331
183335586	chr3:183335586:A:G	9.13007e-54	-1.81487	-1.42908	8.94628e-25	-2.00731	-0.926852
183335607	chr3:183335607:C:A	1.54604e-53	-1.82747	-0.889763	1.8805e-24	-2.04488	-0.146401
183335647	chr3:183335647:A:T	9.11285e-54	-1.89085	-1.35498	9.20288e-25	-2.07	-0.835884
183335713	chr3:183335713:A:T	1.14375e-53	-1.71826	-1.30036	1.16086e-24	-1.92003	-0.753629
183335861	chr3:183335861:T:C	9.71652e-54	-1.82812	-1.35357	9.69486e-25	-2.01754	-0.836267
183336232	chr3:183336232:A:G	9.92711e-54	-1.77585	-1.3844	9.72398e-25	-1.97244	-0.878365
183336485	chr3:183336485:T:C	2.65221e-54	-2.35627	-2.12386	1.84042e-25	-2.49854	-2.01687
183337034	chr3:183337034:C:T	2.07105e-53	-2.42488	-1.73e-09	1.51191e-24	-2.40945	-1.73e-09
183337149	chr3:183337149:A:C	1.05301e-53	-1.74412	-1.35716	1.0166e-24	-1.97096	-0.835395
183337898	chr3:183337898:T:C	5.47299e-53	-8.17673e-10	-1.45311	3.84987e-24	-8.17673e-10	-1.47478
183338554	chr3:183338554:T:C	1.3871e-53	-2.25732	-0.568399	9.22258e-25	-2.19274	-0.711007
183338810	chr3:183338810:G:A	3.72974e-54	-2.15428	-1.9849	2.80364e-25	-2.06692	-2.02757
183339552	chr3:183339552:T:C	3.86422e-54	-2.11862	-1.98514	3.43679e-25	-2.28126	-1.6096
183339632	chr3:183339632:A:T	4.62999e-54	-2.3012	-1.62176	4.80441e-25	-2.43355	-1.12232
183339655	chr3:183339655:C:G	9.22121e-54	-1.3677	-1.86631	3.89377e-25	-1.8086	-1.95743
183340197	chr3:183340197:T:C	4.17625e-53	-8.17673e-10	-1.72352	2.67414e-24	-8.17673e-10	-1.83919
183341752	chr3:183341752:C:CT	9.1149e-54	-1.78045	-1.46516	8.70558e-25	-1.99763	-0.963812
183341884	chr3:183341884:C:G	3.27218e-54	-2.21532	-2.05474	2.05821e-25	-2.3348	-2.06877
183342138	chr3:183342138:A:C	1.58847e-53	-1.88797	-0.802188	1.24709e-24	-2.19672	-0.405286
183342907	chr3:183342907:A:C	6.85147e-53	-8.17673e-10	-1.22847	5.335e-24	-8.17673e-10	-1.14853
183342934	chr3:183342934:A:G	1.31507e-52	-8.17673e-10	-0.576456	6.99842e-24	-8.17673e-10	-0.877134
183343155	chr3:183343155:A:G	8.10719e-54	-2.00689	-1.35587	8.31325e-25	-2.17225	-0.835305
183343327	chr3:183343327:C:T	3.42436e-53	-8.17673e-10	-1.92202	2.29386e-24	-8.17673e-10	-1.99258
183343677	chr3:183343677:C:T	7.7588e-54	-1.99343	-1.41326	7.69255e-25	-2.16279	-0.92236
183343894	chr3:183343894:G:A	4.0796e-54	-2.21855	-1.83096	3.10487e-25	-2.09947	-1.89296
183343975	chr3:183343975:G:A	8.01994e-54	-2.01612	-1.35746	8.11769e-25	-2.17908	-0.85228
183344181	chr3:183344181:A:C	3.28462e-53	-8.17673e-10	-1.96368	2.14921e-24	-8.17673e-10	-2.05772
183344301	chr3:183344301:G:A	7.87808e-54	-2.00116	-1.39027	7.8791e-25	-2.16838	-0.892807
183344556	chr3:183344556:G:A	2.22172e-53	-2.35465	-1.73e-09	1.3332e-24	-2.53524	-1.73e-09
183345178	chr3:183345178:T:C	2.8217e-53	-8.17673e-10	-2.11559	2.03989e-24	-8.17673e-10	-2.10993
183346036	chr3:183346036:T:C	3.04825e-53	-8.17673e-10	-2.03836	2.09063e-24	-8.17673e-10	-2.08536
183346463	chr3:183346463:T:A	7.91135e-54	-2.03604	-1.35118	8.04558e-25	-2.19795	-0.842326
183346562	chr3:183346562:G:A	3.17724e-54	-2.25813	-2.04137	2.10287e-25	-2.36554	-2.01656
183346995	chr3:183346995:T:C	7.49653e-53	-8.17673e-10	-1.13849	4.46673e-24	-8.17673e-10	-1.32616
183347175	chr3:183347175:C:T	3.26321e-53	-1.83756	-0.132662	3.76889e-24	-2.0938	0.597762
183347275	chr3:183347275:G:A	2.73882e-53	-2.1454	-1.73e-09	1.68703e-24	-2.29985	-1.73e-09
183347557	chr3:183347557:A:G	8.02131e-54	-2.02158	-1.35183	8.01095e-25	-2.20649	-0.838108
183347806	chr3:183347806:A:C	4.30013e-53	-8.17673e-10	-1.69429	3.51667e-24	-8.17673e-10	-1.56531
183348206	chr3:183348206:G:A	3.39859e-53	-1.83012	-0.0994543	3.95092e-24	-2.08772	0.638849
183348233	chr3:183348233:C:T	5.9665e-54	-2.41657	-1.25278	3.77882e-25	-2.36417	-1.43182
183348335	chr3:183348335:A:G	8.77667e-54	-1.58829	-1.69513	3.53619e-25	-1.98343	-1.87892
183348526	chr3:183348526:C:T	1.28128e-53	-1.04338	-1.86169	5.20897e-25	-1.52035	-1.95467
183348657	chr3:183348657:G:C	1.175e-53	-1.74837	-1.24329	1.29835e-24	-1.96234	-0.599381
183348724	chr3:183348724:A:G	9.0136e-54	-1.3918	-1.86498	3.82857e-25	-1.82497	-1.95794
183348836	chr3:183348836:A:G	2.11143e-53	-1.57408	-0.831481	2.52137e-24	-1.8201	-0.0779192
183348946	chr3:183348946:C:G	7.40133e-54	-1.53366	-1.92019	3.29459e-25	-1.93354	-1.99958
183349146	chr3:183349146:A:G	6.79919e-53	-1.23613	-1.73e-09	5.7933e-24	-1.06612	-1.73e-09
183349627	chr3:183349627:T:A	1.01994e-53	-2.32223	-0.810949	7.03571e-25	-2.2356	-0.938801
183349790	chr3:183349790:C:T	2.65645e-54	-2.51454	-1.96398	2.54855e-25	-2.52746	-1.66242
183349898	chr3:183349898:G:A	3.62908e-53	-8.17673e-10	-1.86395	2.55111e-24	-8.17673e-10	-1.88629
183349965	chr3:183349965:T:C	6.89392e-54	-1.4574	-2.06748	4.40763e-25	-1.58307	-2.059
183350145	chr3:183350145:T:C	2.7904e-53	-8.17673e-10	-2.12675	2.03644e-24	-8.17673e-10	-2.11162
183350184	chr3:183350184:C:G	1.66127e-52	-8.17673e-10	-0.342765	2.25484e-23	-8.17673e-10	0.292845
183350635	chr3:183350635:G:T	2.25573e-54	-2.54609	-2.09595	1.67988e-25	-2.54045	-2.06623
183350673	chr3:183350673:G:T	2.23556e-54	-2.54571	-2.10532	1.65291e-25	-2.54351	-2.07935
183350718	chr3:183350718:C:T	3.16818e-54	-2.38461	-1.91775	2.17444e-25	-2.32214	-2.0265
183350765	chr3:183350765:G:A	5.96726e-53	-8.17673e-10	-1.36664	4.41446e-24	-8.17673e-10	-1.33793
183350868	chr3:183350868:C:A	3.30228e-54	-2.38768	-1.87323	2.23745e-25	-2.32692	-1.99314
183351303	chr3:183351303:C:G	2.47546e-54	-2.43264	-2.11645	1.8764e-25	-2.37078	-2.12527
183351401	chr3:183351401:T:C	2.92854e-53	-8.17673e-10	-2.07843	2.21557e-24	-8.17673e-10	-2.02731
183351773	chr3:183351773:C:T	2.6892e-54	-2.35635	-2.10992	2.05579e-25	-2.27784	-2.1269
183351795	chr3:183351795:G:C	2.66178e-54	-2.36448	-2.11204	2.03599e-25	-2.28775	-2.12667
183351839	chr3:183351839:G:A	6.2664e-53	-8.17673e-10	-1.31773	4.19e-24	-8.17673e-10	-1.39012
183351877	chr3:183351877:G:C	2.88409e-54	-2.28632	-2.10999	2.22375e-25	-2.19932	-2.12689
183352092	chr3:183352092:T:C	6.53416e-53	-8.17673e-10	-1.27589	5.01362e-24	-8.17673e-10	-1.21066
183352186	chr3:183352186:C:T	2.84528e-54	-2.33657	-2.07329	2.45869e-25	-2.25086	-1.97491
183352221	chr3:183352221:T:C	2.68453e-54	-2.35799	-2.11002	2.05105e-25	-2.28016	-2.12689
183352245	chr3:183352245:G:A	6.24456e-53	-8.17673e-10	-1.32122	4.17522e-24	-8.17673e-10	-1.39365
183352250	chr3:183352250:T:C	2.67685e-54	-2.35901	-2.11186	2.04948e-25	-2.28111	-2.12671
183352379	chr3:183352379:C:T	7.85356e-53	-8.17673e-10	-1.09196	5.86197e-24	-8.17673e-10	-1.05433
183352558	chr3:183352558:T:C	2.68115e-54	-2.36067	-2.1086	2.04508e-25	-2.283	-2.12697
183352565	chr3:183352565:T:C	3.03001e-54	-2.48377	-1.86318	1.98572e-25	-2.43712	-2.0023
183352618	chr3:183352618:T:C	2.73318e-54	-2.34157	-2.10848	2.09208e-25	-2.26028	-2.12696
183352720	chr3:183352720:A:G	3.28546e-54	-2.41149	-1.85452	2.22781e-25	-2.34398	-1.98041
183352736	chr3:183352736:C:T	3.03994e-54	-2.48641	-1.85727	1.98697e-25	-2.44081	-1.99799
183352791	chr3:183352791:T:C	3.21097e-54	-2.41395	-1.875	2.18585e-25	-2.34686	-1.99654
183352962	chr3:183352962:CA:C	2.8438e-53	-8.17673e-10	-2.10779	2.01046e-24	-8.17673e-10	-2.12446
183352986	chr3:183352986:G:A	1.11951e-52	-8.17673e-10	-0.737456	6.33223e-24	-8.17673e-10	-0.977166
183353071	chr3:183353071:G:A	2.79092e-53	-8.17673e-10	-2.12656	2.01496e-24	-8.17673e-10	-2.12222
183353155	chr3:183353155:A:T	6.52361e-53	-8.17673e-10	-1.2775	5.00508e-24	-8.17673e-10	-1.21236
183353170	chr3:183353170:C:A	6.50476e-53	-8.17673e-10	-1.2804	4.99074e-24	-8.17673e-10	-1.21523
183353299	chr3:183353299:A:G	6.13487e-53	-8.17673e-10	-1.33894	4.69807e-24	-8.17673e-10	-1.27567
183353480	chr3:183353480:T:C	4.11336e-53	-8.17673e-10	-1.73869	2.37508e-24	-8.17673e-10	-1.95779
183355539	chr3:183355539:C:T	3.09164e-53	-8.17673e-10	-2.02423	2.03126e-24	-8.17673e-10	-2.11416
183355608	chr3:183355608:A:G	2.6714e-54	-2.50538	-1.96753	2.61606e-25	-2.48851	-1.67522
183355853	chr3:183355853:C:A	2.81974e-53	-8.17673e-10	-2.11628	2.01392e-24	-8.17673e-10	-2.12274
183355953	chr3:183355953:C:T	1.18162e-52	-8.17673e-10	-0.683462	8.9246e-24	-8.17673e-10	-0.634007
183356006	chr3:183356006:A:C	3.35386e-53	-8.17673e-10	-1.94282	2.10522e-24	-8.17673e-10	-2.0784
183356045	chr3:183356045:C:T	4.60841e-53	-8.17673e-10	-1.62505	3.21544e-24	-8.17673e-10	-1.65486
183356196	chr3:183356196:A:T	7.11567e-53	-1.19063	-1.73e-09	1.15296e-23	-0.377898	-1.73e-09
183356977	chr3:183356977:A:G	2.26234e-54	-2.52419	-2.11493	1.71788e-25	-2.49702	-2.0873
183357112	chr3:183357112:T:C	3.81779e-54	-2.50052	-1.61533	4.51917e-25	-2.48075	-1.13632
183357218	chr3:183357218:T:G	3.10101e-54	-2.53434	-1.78945	2.94417e-25	-2.53262	-1.51295
183357318	chr3:183357318:C:T	3.70578e-54	-2.3248	-1.82082	3.39729e-25	-2.44773	-1.4547
183357646	chr3:183357646:T:A	1.09547e-52	-8.17673e-10	-0.759163	6.08213e-24	-8.17673e-10	-1.01746
183358040	chr3:183358040:C:A	4.19914e-54	-2.05223	-1.9684	2.84794e-25	-2.30147	-1.77734
183358889	chr3:183358889:G:A	5.20683e-53	-1.50296	-1.73e-09	7.94528e-24	-0.75024	-1.73e-09
183358927	chr3:183358927:A:T	1.84288e-53	-2.5416	-1.73e-09	1.39727e-24	-2.4883	-1.73e-09
183358941	chr3:183358941:T:C	2.30815e-54	-2.51557	-2.1035	1.77227e-25	-2.48701	-2.06613
183359103	chr3:183359103:G:A	7.87015e-54	-2.39437	-0.998071	9.65962e-25	-2.51581	-0.341638
183359219	chr3:183359219:A:G	5.60416e-53	-8.17673e-10	-1.42942	4.06515e-24	-8.17673e-10	-1.42037
183359534	chr3:183359534:C:A	4.88046e-53	-1.56769	-1.73e-09	6.72574e-24	-0.916878	-1.73e-09
183359910	chr3:183359910:T:C	6.33968e-53	-8.17673e-10	-1.3061	4.89108e-24	-8.17673e-10	-1.23541
183360291	chr3:183360291:A:G	4.85721e-54	-2.40744	-1.46762	5.71384e-25	-2.45016	-0.932351
183360355	chr3:183360355:C:T	2.8236e-53	-8.17673e-10	-2.11492	2.06243e-24	-8.17673e-10	-2.09893
183360492	chr3:183360492:G:A	5.63018e-53	-8.17673e-10	-1.42479	3.40367e-24	-8.17673e-10	-1.59797
183360696	chr3:183360696:G:A	5.18812e-53	-8.17673e-10	-1.50656	3.39195e-24	-8.17673e-10	-1.60141
183360894	chr3:183360894:G:A	3.314e-53	-8.17673e-10	-1.95477	2.73435e-24	-8.17673e-10	-1.81692
183361237	chr3:183361237:G:A	5.80873e-53	-8.17673e-10	-1.39357	5.33748e-24	-8.17673e-10	-1.14806
183361325	chr3:183361325:A:G	3.18248e-53	-8.17673e-10	-1.99527	2.15724e-24	-8.17673e-10	-2.05399
183361410	chr3:183361410:G:A	3.99013e-53	-8.17673e-10	-1.76911	2.77624e-24	-8.17673e-10	-1.80172
183361693	chr3:183361693:G:GTGAGAAC	5.25994e-53	-8.17673e-10	-1.49281	3.33919e-24	-8.17673e-10	-1.61709
183361989	chr3:183361989:G:A	2.69631e-54	-2.33908	-2.12455	2.42262e-25	-2.21427	-2.02628
183361990	chr3:183361990:T:C	2.79333e-53	-8.17673e-10	-2.12569	2.1057e-24	-8.17673e-10	-2.07817
183362012	chr3:183362012:T:C	5.23041e-53	-8.17673e-10	-1.49844	3.33665e-24	-8.17673e-10	-1.61785
183362131	chr3:183362131:G:T	4.53925e-54	-2.18389	-1.75886	3.88756e-25	-2.13061	-1.63701
183362174	chr3:183362174:A:G	3.5448e-54	-2.33448	-1.85556	2.60183e-25	-2.11028	-2.05891
183362443	chr3:183362443:A:C	1.13422e-52	-8.17673e-10	-0.724398	8.39001e-24	-8.17673e-10	-0.695777
183362529	chr3:183362529:TGAAAA:T	5.90206e-53	-8.17673e-10	-1.37763	4.96978e-24	-8.17673e-10	-1.21944
183362718	chr3:183362718:T:C	7.54333e-53	-8.17673e-10	-1.13227	5.42335e-24	-8.17673e-10	-1.1321
183362736	chr3:183362736:T:C	3.64473e-54	-2.3462	-1.81603	2.60854e-25	-2.12667	-2.03994
183362775	chr3:183362775:G:A	5.22687e-53	-8.17673e-10	-1.49912	3.38754e-24	-8.17673e-10	-1.60271
183362924	chr3:183362924:T:C	5.38566e-53	-8.17673e-10	-1.46919	5.15738e-24	-8.17673e-10	-1.18239
183362949	chr3:183362949:A:G	3.84671e-53	-8.17673e-10	-1.80571	3.33139e-24	-8.17673e-10	-1.61943
183362979	chr3:183362979:G:A	2.76726e-54	-2.3223	-2.11536	2.64599e-25	-2.18968	-1.96268
183363178	chr3:183363178:G:A	2.87256e-54	-2.27478	-2.12553	2.70022e-25	-2.12949	-2.00258
183363213	chr3:183363213:A:G	1.11939e-53	-2.46752	-0.572626	7.09644e-25	-2.51692	-0.648886
183363550	chr3:183363550:C:T	2.90427e-54	-2.26235	-2.12698	2.66933e-25	-2.12469	-2.01888
183363555	chr3:183363555:GCAACATAGGGAGACCC:G	4.222e-54	-2.23183	-1.78338	3.56666e-25	-2.18468	-1.6691
183364373	chr3:183364373:A:G	3.38922e-53	-8.17673e-10	-1.93233	2.70719e-24	-8.17673e-10	-1.82691
183364480	chr3:183364480:A:G	2.82817e-53	-8.17673e-10	-2.1133	2.10721e-24	-8.17673e-10	-2.07746
183364540	chr3:183364540:A:C	1.97447e-53	-2.47263	-1.73e-09	1.53683e-24	-2.3931	-1.73e-09
183364748	chr3:183364748:C:T	2.91139e-54	-2.25997	-2.12692	2.63688e-25	-2.10155	-2.05426
183364761	chr3:183364761:C:T	2.70155e-54	-2.50229	-1.9594	2.49561e-25	-2.40166	-1.80921
183365439	chr3:183365439:C:T	2.97991e-54	-2.23666	-2.12697	2.73645e-25	-2.07364	-2.04511
183365648	chr3:183365648:T:TA	2.94004e-54	-2.47033	-1.90676	2.8832e-25	-2.34645	-1.72006
183365687	chr3:183365687:G:C	2.9753e-54	-2.27871	-2.08646	2.67635e-25	-2.0157	-2.12525
183365926	chr3:183365926:A:C	3.82613e-53	-8.17673e-10	-1.81108	2.69793e-24	-8.17673e-10	-1.83033
183366016	chr3:183366016:GA:G	2.86469e-53	-8.17673e-10	-2.10047	2.27241e-24	-8.17673e-10	-2.00198
183366035	chr3:183366035:A:G	3.08889e-54	-2.25349	-2.07422	2.76671e-25	-1.9809	-2.12684
183366094	chr3:183366094:T:C	3.04546e-53	-8.17673e-10	-2.03928	2.31383e-24	-8.17673e-10	-1.98391
183366520	chr3:183366520:C:T	3.52503e-54	-2.07207	-2.12355	2.33609e-25	-2.15561	-2.12132
183366573	chr3:183366573:G:A	2.81541e-53	-8.17673e-10	-2.11782	2.03251e-24	-8.17673e-10	-2.11355
183366579	chr3:183366579:A:G	3.04133e-53	-8.17673e-10	-2.04064	2.31093e-24	-8.17673e-10	-1.98517
183366598	chr3:183366598:A:G	3.03698e-53	-8.17673e-10	-2.04207	2.20376e-24	-8.17673e-10	-2.03265
183366744	chr3:183366744:G:C	3.00331e-54	-2.229	-2.12681	2.71113e-25	-2.07292	-2.05512
183366752	chr3:183366752:G:A	3.00603e-54	-2.27725	-2.07764	2.67804e-25	-2.01372	-2.1266
183366898	chr3:183366898:T:C	3.04352e-53	-8.17673e-10	-2.03992	2.31379e-24	-8.17673e-10	-1.98393
183366964	chr3:183366964:T:C	5.9507e-54	-2.35663	-1.31538	3.97041e-25	-2.17186	-1.57468
183367016	chr3:183367016:A:C	6.11068e-54	-1.97549	-1.66998	5.2218e-25	-1.94818	-1.52438
183367454	chr3:183367454:T:G	2.40925e-52	-8.17673e-10	0.0289696	1.74751e-23	-8.17673e-10	0.037956
183368879	chr3:183368879:T:C	4.30484e-53	-8.17673e-10	-1.69319	2.8985e-24	-8.17673e-10	-1.75863
183368963	chr3:183368963:T:C	6.70422e-53	-8.17673e-10	-1.25019	6.66114e-24	-8.17673e-10	-0.926529
183369012	chr3:183369012:G:A	8.18477e-53	-8.17673e-10	-1.05065	5.17659e-24	-8.17673e-10	-1.17867
183369118	chr3:183369118:A:G	2.08261e-52	-8.17673e-10	-0.116725	1.27782e-23	-8.17673e-10	-0.275076
183369119	chr3:183369119:C:A	3.58607e-53	-8.17673e-10	-1.87587	2.52158e-24	-8.17673e-10	-1.89793
183369257	chr3:183369257:T:A	2.95966e-53	-8.17673e-10	-2.06786	2.23154e-24	-8.17673e-10	-2.02013
183369270	chr3:183369270:G:C	2.96735e-53	-8.17673e-10	-2.06526	2.23934e-24	-8.17673e-10	-2.01664
183369432	chr3:183369432:C:T	3.12396e-54	-2.25348	-2.06293	2.78438e-25	-1.97454	-2.12684
183369493	chr3:183369493:A:G	3.15455e-54	-2.24078	-2.06589	2.83053e-25	-1.95799	-2.12695
183369845	chr3:183369845:A:G	3.13618e-54	-2.19009	-2.12243	2.80624e-25	-2.01149	-2.08207
183369884	chr3:183369884:T:C	3.09219e-54	-2.26222	-2.06441	2.74908e-25	-1.98723	-2.12691
183369933	chr3:183369933:C:T	1.19227e-52	-8.17673e-10	-0.67449	7.65024e-24	-8.17673e-10	-0.788082
183370107	chr3:183370107:G:A	3.08993e-54	-2.20408	-2.12328	2.76761e-25	-2.02846	-2.07896
183370157	chr3:183370157:T:G	3.58584e-53	-8.17673e-10	-1.87594	2.54316e-24	-8.17673e-10	-1.88941
183370206	chr3:183370206:G:A	3.84729e-53	-8.17673e-10	-1.80556	2.71538e-24	-8.17673e-10	-1.82389
183370334	chr3:183370334:C:G	3.14483e-54	-2.26545	-2.0443	2.74688e-25	-1.99022	-2.12471
183370351	chr3:183370351:A:G	4.30165e-54	-2.35484	-1.64168	3.02293e-25	-2.16958	-1.8496
183370656	chr3:183370656:A:AT	3.09734e-53	-8.17673e-10	-2.02239	2.37259e-24	-8.17673e-10	-1.95884
183370825	chr3:183370825:A:C	3.0475e-54	-2.29129	-2.0499	2.65068e-25	-2.02508	-2.12551
183371018	chr3:183371018:C:A	2.79001e-53	-8.17673e-10	-2.12688	2.00597e-24	-8.17673e-10	-2.12669
183371102	chr3:183371102:C:T	1.13299e-52	-8.17673e-10	-0.725485	1.01726e-23	-8.17673e-10	-0.503118
183371201	chr3:183371201:T:C	4.36365e-53	-8.17673e-10	-1.67962	2.96147e-24	-8.17673e-10	-1.73713
183371229	chr3:183371229:A:G	3.16443e-54	-2.28675	-2.01679	2.68656e-25	-2.01893	-2.11821
183371433	chr3:183371433:A:G	4.66603e-54	-2.02951	-1.88569	3.83578e-25	-1.99929	-1.78174
183371644	chr3:183371644:T:A	2.89876e-54	-2.35015	-2.04108	2.42489e-25	-2.11554	-2.12407
183371873	chr3:183371873:G:A	3.08755e-54	-2.29178	-2.03636	2.65467e-25	-2.02593	-2.12316
183371950	chr3:183371950:C:T	3.2059e-54	-2.25478	-2.03574	2.79797e-25	-1.97347	-2.12304
183371972	chr3:183371972:T:C	4.05223e-54	-2.44762	-1.60863	2.79289e-25	-2.29664	-1.80168
183372073	chr3:183372073:G:T	3.56586e-53	-8.17673e-10	-1.88153	2.67137e-24	-8.17673e-10	-1.84023
183372141	chr3:183372141:T:C	3.16842e-54	-2.28141	-2.02088	2.70592e-25	-2.01023	-2.11973
183372409	chr3:183372409:AAATG:A	4.74428e-53	-8.17673e-10	-1.59599	3.68895e-24	-8.17673e-10	-1.51748
183372517	chr3:183372517:C:T	7.4157e-53	-8.17673e-10	-1.14933	5.07655e-24	-8.17673e-10	-1.19819
183372664	chr3:183372664:C:G	2.79123e-53	-8.17673e-10	-2.12645	2.0054e-24	-8.17673e-10	-2.12698
183372919	chr3:183372919:C:T	1.1696e-52	-8.17673e-10	-0.693686	9.93613e-24	-8.17673e-10	-0.526641
183373090	chr3:183373090:G:A	3.16272e-54	-2.25023	-2.05385	2.80402e-25	-1.96825	-2.1261
183373098	chr3:183373098:A:G	3.14282e-54	-2.25163	-2.05876	2.78883e-25	-1.97333	-2.12645
183373356	chr3:183373356:A:G	2.96648e-54	-2.3253	-2.04284	2.53538e-25	-2.07271	-2.12235
183373478	chr3:183373478:A:G	2.86479e-54	-2.33516	-2.06786	2.4978e-25	-2.08303	-2.12697
183373508	chr3:183373508:T:TC	2.40643e-54	-2.52941	-2.04796	1.70029e-25	-2.46871	-2.12589
183373530	chr3:183373530:C:T	3.47188e-52	-8.17673e-10	0.394351	1.4391e-23	-8.17673e-10	-0.156217
183373595	chr3:183373595:A:G	3.26718e-54	-2.22843	-2.04316	2.89122e-25	-1.93953	-2.12419
183373619	chr3:183373619:C:T	4.26737e-53	-8.17673e-10	-1.70193	3.1893e-24	-8.17673e-10	-1.66302
183373773	chr3:183373773:C:T	2.42287e-54	-2.44558	-2.12498	2.05593e-25	-2.35221	-2.05246
183373843	chr3:183373843:C:A	3.31965e-54	-2.23787	-2.01779	2.84858e-25	-1.95982	-2.11876
183374116	chr3:183374116:A:G	3.24481e-54	-2.24472	-2.03374	2.85408e-25	-1.95443	-2.12222
183374124	chr3:183374124:C:T	2.80395e-53	-8.17673e-10	-2.1219	2.0631e-24	-8.17673e-10	-2.09861
183374395	chr3:183374395:C:T	3.31242e-54	-2.13195	-2.12588	2.94737e-25	-1.92297	-2.12152
183374440	chr3:183374440:C:T	2.93198e-54	-2.25448	-2.12536	1.90512e-25	-2.35397	-2.12689
183374469	chr3:183374469:A:G	1.34278e-52	-8.17673e-10	-0.555601	1.25823e-23	-8.17673e-10	-0.290527
183374594	chr3:183374594:A:G	3.18517e-54	-2.1733	-2.12371	2.77265e-25	-1.97892	-2.12668
183374654	chr3:183374654:A:G	3.28109e-54	-2.1404	-2.12694	2.91766e-25	-1.92964	-2.12498
183375085	chr3:183375085:A:C	5.11161e-53	-8.17673e-10	-1.52142	3.58959e-24	-8.17673e-10	-1.54478
183375504	chr3:183375504:A:G	1.03967e-52	-8.17673e-10	-0.811439	8.60429e-24	-8.17673e-10	-0.670558
183375635	chr3:183375635:T:C	3.68484e-54	-2.1174	-2.03389	2.95198e-25	-2.07644	-1.96649
183376991	chr3:183376991:A:G	3.21023e-53	-8.17673e-10	-1.98659	2.18079e-24	-8.17673e-10	-2.04313
183377289	chr3:183377289:G:A	3.12649e-53	-8.17673e-10	-2.01302	2.32664e-24	-8.17673e-10	-1.97839
183377872	chr3:183377872:C:T	2.89813e-53	-8.17673e-10	-2.08886	2.141e-24	-8.17673e-10	-2.06154
183377997	chr3:183377997:T:C	6.0091e-53	-8.17673e-10	-1.35965	3.84246e-24	-8.17673e-10	-1.47671
183378015	chr3:183378015:G:A	2.6965e-53	-2.16098	-1.73e-09	2.4551e-24	-1.92465	-1.73e-09
183378130	chr3:183378130:T:C	3.58383e-54	-2.0612	-2.11788	3.1707e-25	-1.84607	-2.12539
183378329	chr3:183378329:T:C	1.03033e-52	-8.17673e-10	-0.820464	8.64907e-24	-8.17673e-10	-0.665367
183378420	chr3:183378420:G:A	4.51168e-53	-8.17673e-10	-1.64626	3.03026e-24	-8.17673e-10	-1.71417
183379082	chr3:183379082:C:T	3.83096e-54	-2.03663	-2.07577	3.28946e-25	-1.81619	-2.11849
183379759	chr3:183379759:A:G	6.61243e-53	-8.17673e-10	-1.26398	4.19649e-24	-8.17673e-10	-1.38857
183380259	chr3:183380259:C:T	2.86221e-53	-8.17673e-10	-2.10134	2.12541e-24	-8.17673e-10	-2.06885
183380860	chr3:183380860:T:C	2.92847e-54	-2.40963	-1.9714	2.26025e-25	-2.29937	-2.01056
183381284	chr3:183381284:C:T	5.27124e-53	-8.17673e-10	-1.49066	3.54073e-24	-8.17673e-10	-1.55849
183381506	chr3:183381506:C:T	2.26427e-54	-2.54578	-2.09248	1.68989e-25	-2.53619	-2.06455
183381555	chr3:183381555:G:A	2.21284e-54	-2.54594	-2.11529	1.57933e-25	-2.54146	-2.12694
183382155	chr3:183382155:T:A	5.16934e-53	-8.17673e-10	-1.51018	3.93124e-24	-8.17673e-10	-1.45386
183382166	chr3:183382166:A:C	4.04163e-53	-8.17673e-10	-1.75628	2.74781e-24	-8.17673e-10	-1.81202
183382207	chr3:183382207:T:C	4.03783e-53	-8.17673e-10	-1.75722	2.74557e-24	-8.17673e-10	-1.81283
183382565	chr3:183382565:T:C	4.0463e-53	-8.17673e-10	-1.75513	2.75101e-24	-8.17673e-10	-1.81085
183382776	chr3:183382776:T:G	3.81622e-53	-8.17673e-10	-1.81367	2.60437e-24	-8.17673e-10	-1.86563
183383227	chr3:183383227:T:TA	2.63555e-54	-2.44778	-2.03865	2.12584e-25	-2.30593	-2.06531
183383380	chr3:183383380:A:G	2.59489e-54	-2.40109	-2.10088	1.99266e-25	-2.31951	-2.11643
183383465	chr3:183383465:C:T	3.06627e-53	-8.17673e-10	-2.03247	2.43454e-24	-8.17673e-10	-1.93306
183383623	chr3:183383623:T:C	2.81883e-53	-8.17673e-10	-2.11661	2.09673e-24	-8.17673e-10	-2.08244
183384112	chr3:183384112:G:C	3.78018e-53	-8.17673e-10	-1.82316	2.50903e-24	-8.17673e-10	-1.90292
183384228	chr3:183384228:C:T	3.07078e-53	-8.17673e-10	-2.031	2.43995e-24	-8.17673e-10	-1.93084
183384238	chr3:183384238:T:A	4.5059e-53	-8.17673e-10	-1.64754	3.11534e-24	-8.17673e-10	-1.68648
183384474	chr3:183384474:C:T	3.32393e-53	-8.17673e-10	-1.95178	2.11908e-24	-8.17673e-10	-2.07184
183385236	chr3:183385236:T:A	2.81063e-53	-8.17673e-10	-2.11952	2.06592e-24	-8.17673e-10	-2.09724
183385472	chr3:183385472:T:G	9.11806e-54	-2.0845	-1.16076	7.04197e-25	-1.72614	-1.44738
183385757	chr3:183385757:G:A	3.16624e-53	-8.17673e-10	-2.00038	2.06585e-24	-8.17673e-10	-2.09728
183385777	chr3:183385777:C:T	3.26956e-53	-8.17673e-10	-1.96828	2.43148e-24	-8.17673e-10	-1.93432
183385785	chr3:183385785:C:G	2.25506e-53	-2.33975	-1.73e-09	1.41731e-24	-2.47406	-1.73e-09
183385929	chr3:183385929:A:G	3.09458e-53	-8.17673e-10	-2.02328	2.30121e-24	-8.17673e-10	-1.98938
183386034	chr3:183386034:T:C	3.07008e-53	-8.17673e-10	-2.03123	2.2677e-24	-8.17673e-10	-2.00405
183386174	chr3:183386174:T:G	2.93777e-53	-8.17673e-10	-2.07528	2.34154e-24	-8.17673e-10	-1.97201
183386440	chr3:183386440:A:G	3.07474e-53	-8.17673e-10	-2.02971	2.30944e-24	-8.17673e-10	-1.98581
183386877	chr3:183386877:G:A	7.80177e-53	-8.17673e-10	-1.09858	5.431e-24	-8.17673e-10	-1.1307
183386895	chr3:183386895:G:A	1.87256e-53	-2.52562	-1.73e-09	1.36272e-24	-2.51334	-1.73e-09
183387850	chr3:183387850:C:T	6.46066e-54	-1.66738	-1.9224	7.69048e-25	-1.21105	-1.87437
183387986	chr3:183387986:G:A	2.92473e-53	-8.17673e-10	-2.07973	2.27236e-24	-8.17673e-10	-2.002
183388104	chr3:183388104:G:A	3.73469e-53	-8.17673e-10	-1.83526	2.45639e-24	-8.17673e-10	-1.92413
183388325	chr3:183388325:T:C	3.13457e-53	-8.17673e-10	-2.01044	2.47854e-24	-8.17673e-10	-1.91515
183388535	chr3:183388535:G:C	2.94406e-53	-8.17673e-10	-2.07314	2.29561e-24	-8.17673e-10	-1.99182
183388662	chr3:183388662:T:C	3.8502e-53	-8.17673e-10	-1.80481	2.64388e-24	-8.17673e-10	-1.85057
183389064	chr3:183389064:A:G	2.92196e-53	-8.17673e-10	-2.08068	2.26966e-24	-8.17673e-10	-2.00319
183389430	chr3:183389430:C:CA	2.92196e-53	-8.17673e-10	-2.08068	2.26966e-24	-8.17673e-10	-2.00319
183389512	chr3:183389512:G:A	4.19651e-53	-8.17673e-10	-1.71868	3.0358e-24	-8.17673e-10	-1.71234
183389612	chr3:183389612:C:T	6.61215e-53	-8.17673e-10	-1.26402	4.68349e-24	-8.17673e-10	-1.27878
183389984	chr3:183389984:G:A	2.41654e-54	-2.5037	-2.06948	1.76845e-25	-2.47599	-2.07931
183390869	chr3:183390869:C:G	8.77121e-53	-8.17673e-10	-0.981455	7.78305e-24	-8.17673e-10	-0.77087
183391041	chr3:183391041:A:G	2.72931e-54	-2.43723	-2.01424	2.27441e-25	-2.37642	-1.92726
183391215	chr3:183391215:C:A	2.72663e-54	-2.50909	-1.94336	1.69339e-25	-2.54608	-2.05259
183391609	chr3:183391609:G:T	4.96505e-54	-2.51591	-1.33719	4.78838e-25	-2.45962	-1.09959
183391896	chr3:183391896:TC:T	3.47702e-53	-8.17673e-10	-1.90675	2.3331e-24	-8.17673e-10	-1.97562
183391953	chr3:183391953:T:C	3.08626e-53	-8.17673e-10	-2.02597	2.28742e-24	-8.17673e-10	-1.99539
183392301	chr3:183392301:C:T	3.70632e-53	-8.17673e-10	-1.84289	2.38164e-24	-8.17673e-10	-1.95503
183392369	chr3:183392369:G:C	1.65648e-52	-8.17673e-10	-0.345649	2.05131e-23	-8.17673e-10	0.198245
183392434	chr3:183392434:T:TC	3.29691e-53	-8.17673e-10	-1.95995	2.6102e-24	-8.17673e-10	-1.86339
183392448	chr3:183392448:G:A	3.44665e-53	-1.91553	-1.73e-09	2.68101e-24	-1.83662	-1.73e-09
183393075	chr3:183393075:A:G	8.58488e-54	-1.2171	-2.08841	1.20075e-24	-0.553576	-2.08629
183393125	chr3:183393125:G:A	3.12291e-54	-2.27323	-2.04352	3.12626e-25	-2.01679	-1.96878
183393149	chr3:183393149:C:G	6.51924e-53	-8.17673e-10	-1.27817	6.79356e-24	-8.17673e-10	-0.906844
183393535	chr3:183393535:A:G	1.42566e-52	-8.17673e-10	-0.495714	9.93411e-24	-8.17673e-10	-0.526845
183393968	chr3:183393968:T:G	3.56897e-53	-8.17673e-10	-1.88065	2.83311e-24	-8.17673e-10	-1.78144
183393982	chr3:183393982:G:C	7.54256e-53	-8.17673e-10	-1.13237	7.75038e-24	-8.17673e-10	-0.775077
183394111	chr3:183394111:T:G	2.79349e-53	-8.17673e-10	-2.12564	2.00789e-24	-8.17673e-10	-2.12574
183394397	chr3:183394397:A:G	2.8309e-53	-8.17673e-10	-2.11233	2.00601e-24	-8.17673e-10	-2.12667
183394432	chr3:183394432:G:A	3.99368e-54	-1.96729	-2.10351	4.26248e-25	-1.56082	-2.11473
183394594	chr3:183394594:G:A	3.54918e-53	-8.17673e-10	-1.88622	2.80474e-24	-8.17673e-10	-1.79151
183394778	chr3:183394778:A:G	2.79016e-53	-8.17673e-10	-2.12683	2.00549e-24	-8.17673e-10	-2.12693
183394931	chr3:183394931:T:C	4.12866e-53	-8.17673e-10	-1.73498	3.33142e-24	-8.17673e-10	-1.61942
183395327	chr3:183395327:G:A	3.48203e-53	-1.90532	-1.73e-09	2.82464e-24	-1.78444	-1.73e-09
183395343	chr3:183395343:TAAAA:T	4.10119e-53	-8.17673e-10	-1.74165	2.93499e-24	-8.17673e-10	-1.74611
183395518	chr3:183395518:C:A	5.37517e-53	-8.17673e-10	-1.47114	3.47602e-24	-8.17673e-10	-1.57693
183395656	chr3:183395656:T:C	1.1981e-53	-1.15978	-1.81241	1.35466e-24	-0.638557	-1.88071
183395684	chr3:183395684:C:T	3.11826e-54	-2.39024	-1.928	2.41305e-25	-2.26825	-1.97626
183396000	chr3:183396000:C:T	1.20052e-53	-0.864277	-2.10589	9.51408e-25	-0.779026	-2.0936
183396009	chr3:183396009:G:A	8.84448e-54	-1.21864	-2.05709	6.92948e-25	-1.14276	-2.04685
183396220	chr3:183396220:T:C	2.83258e-53	-0.234739	-1.877	3.4075e-24	0.111687	-1.70853
183396713	chr3:183396713:G:T	3.74632e-54	-2.0091	-2.12565	2.25305e-25	-2.18637	-2.12675
183396716	chr3:183396716:C:G	4.56093e-53	-0.161094	-1.47431	3.98716e-24	-0.182406	-1.25733
183396741	chr3:183396741:T:A	3.49408e-53	-8.17673e-10	-1.90186	2.59318e-24	-8.17673e-10	-1.86993
183396859	chr3:183396859:G:A	1.76679e-52	-8.17673e-10	-0.281178	1.39406e-23	-8.17673e-10	-0.188017
183397331	chr3:183397331:C:A	5.154e-53	-8.17673e-10	-1.51316	3.34045e-24	-8.17673e-10	-1.61671
183397391	chr3:183397391:G:A	3.65601e-53	-8.17673e-10	-1.85656	2.7688e-24	-8.17673e-10	-1.8044
183397483	chr3:183397483:A:C	1.58967e-53	-1.01624	-1.67316	1.32594e-24	-0.772813	-1.76788
183398565	chr3:183398565:T:TA	3.41898e-53	-8.17673e-10	-1.92359	2.68824e-24	-8.17673e-10	-1.83393
183398731	chr3:183398731:C:T	1.67804e-52	-8.17673e-10	-0.33272	1.1768e-23	-8.17673e-10	-0.357437
183399056	chr3:183399056:T:C	3.67053e-53	-8.17673e-10	-1.85259	2.94296e-24	-8.17673e-10	-1.7434
183399636	chr3:183399636:C:T	2.31744e-53	-2.31247	-1.73e-09	1.45409e-24	-2.44844	-1.73e-09
183399761	chr3:183399761:G:A	2.7917e-53	-8.17673e-10	-2.12628	2.00631e-24	-8.17673e-10	-2.12652
183400103	chr3:183400103:T:C	2.05941e-53	-2.43051	-1.73e-09	2.28491e-24	-1.99649	-1.73e-09
183400231	chr3:183400231:A:G	4.76133e-52	-8.17673e-10	0.710182	5.56201e-23	-8.17673e-10	1.19573
183400492	chr3:183400492:C:T	4.49596e-53	-8.17673e-10	-1.64975	2.00726e-24	-8.17673e-10	-2.12605
183401295	chr3:183401295:A:G	9.82605e-54	-1.22423	-1.94625	8.04368e-25	-1.09961	-1.9409
183401419	chr3:183401419:A:T	5.71939e-53	-8.17673e-10	-1.40907	3.68751e-24	-8.17673e-10	-1.51787
183401951	chr3:183401951:G:C	4.31242e-54	-2.17975	-1.81426	3.25248e-25	-2.2807	-1.66529
183402170	chr3:183402170:A:G	1.62697e-53	-1.08183	-1.58438	1.39552e-24	-0.790252	-1.6993
183402219	chr3:183402219:A:G	2.93431e-53	-0.5727	-1.50376	2.6789e-24	-0.522534	-1.31488
183402239	chr3:183402239:C:T	2.45663e-53	-0.885315	-1.36882	2.16587e-24	-0.854783	-1.19521
183402262	chr3:183402262:T:C	1.77932e-53	-1.2963	-1.2804	1.80504e-24	-1.15638	-1.07586
183402331	chr3:183402331:G:A	7.13317e-54	-1.76185	-1.72891	5.17472e-25	-1.91528	-1.56633
183402369	chr3:183402369:G:T	1.11578e-53	-1.14601	-1.89737	9.10535e-25	-1.02213	-1.89441
183402375	chr3:183402375:C:A	2.4931e-53	-0.714674	-1.52473	2.255e-24	-0.668649	-1.34102
183402493	chr3:183402493:G:C	3.99545e-53	-0.296729	-1.47104	3.58507e-24	0.0564506	-1.60249
183402716	chr3:183402716:TAATAA:T	2.65088e-53	-0.703213	-1.47482	2.38351e-24	-0.660904	-1.29334
183402809	chr3:183402809:A:G	2.46968e-53	-0.705961	-1.54288	2.22155e-24	-0.662351	-1.36226
183402847	chr3:183402847:G:A	2.26517e-53	-0.786484	-1.5488	2.03283e-24	-0.743709	-1.36968
183402858	chr3:183402858:T:C	3.62981e-53	-8.17673e-10	-1.86375	2.94825e-24	-8.17673e-10	-1.74161
183403067	chr3:183403067:A:G	3.6176e-53	-0.00413129	-1.86299	3.61445e-24	0.344393	-1.88227
183403530	chr3:183403530:T:C	4.06987e-54	-2.52517	-1.52674	2.60331e-25	-2.52266	-1.64596
183403649	chr3:183403649:G:A	7.02186e-53	-8.17673e-10	-1.2039	6.86685e-24	-8.17673e-10	-0.896114
183403780	chr3:183403780:T:C	3.22065e-53	-8.17673e-10	-1.98335	2.20886e-24	-8.17673e-10	-2.03034
183404081	chr3:183404081:CTG:C	9.88822e-54	-1.18018	-1.98399	8.10623e-25	-1.05347	-1.9793
183404358	chr3:183404358:C:T	2.40197e-53	-1.05134	-1.22531	2.46561e-24	-1.00094	-0.91944
183404584	chr3:183404584:T:C	2.20629e-53	-1.05023	-1.31139	2.25928e-24	-0.996788	-1.01099
183404803	chr3:183404803:C:T	1.1038e-53	-1.15724	-1.89693	9.09232e-25	-1.02919	-1.88878
183405108	chr3:183405108:A:C	3.00608e-53	-8.17673e-10	-2.05229	2.18273e-24	-8.17673e-10	-2.04224
183405116	chr3:183405116:T:C	3.67474e-53	-8.17673e-10	-1.85145	2.93108e-24	-8.17673e-10	-1.74745
183405185	chr3:183405185:A:G	4.48818e-54	-2.00044	-1.95363	3.51447e-25	-1.95595	-1.91257
183405199	chr3:183405199:A:G	2.06722e-53	-1.03946	-1.38727	2.07716e-24	-0.988557	-1.10326
183405536	chr3:183405536:G:A	8.95672e-54	-1.14253	-2.12058	9.63433e-25	-0.765509	-2.09456
183405808	chr3:183405808:C:T	2.97549e-54	-2.26599	-2.09912	1.88535e-25	-2.37936	-2.11193
183405871	chr3:183405871:A:G	3.48489e-53	-8.17673e-10	-1.90449	2.43011e-24	-8.17673e-10	-1.93488
183406258	chr3:183406258:G:A	1.11445e-53	-1.0739	-1.97067	9.17937e-25	-0.945707	-1.96274
183406633	chr3:183406633:C:T	5.04427e-54	-1.90229	-1.93497	2.41731e-25	-2.12377	-2.11898
183406642	chr3:183406642:C:T	1.93627e-52	-8.17673e-10	-0.189584	6.73514e-24	-8.17673e-10	-0.91548
183406664	chr3:183406664:T:A	4.59749e-53	-8.17673e-10	-1.62742	2.00984e-24	-8.17673e-10	-2.12476
183406769	chr3:183406769:G:A	2.04884e-53	-2.43566	-1.73e-09	1.36549e-24	-2.51131	-1.73e-09
183406873	chr3:183406873:C:T	3.47257e-54	-2.0942	-2.11642	2.12467e-25	-2.25081	-2.12098
183407078	chr3:183407078:G:C	3.10695e-54	-2.45622	-1.86565	2.47987e-25	-2.20364	-2.01355
183407566	chr3:183407566:T:G	1.01969e-53	-1.10784	-2.02559	8.46261e-25	-0.972103	-2.01764
183407590	chr3:183407590:C:G	3.60478e-54	-2.04942	-2.12383	2.19265e-25	-2.21415	-2.12615
183407795	chr3:183407795:T:G	1.63772e-52	-0.357041	-1.73e-09	9.47752e-24	-0.573896	-1.73e-09
183407907	chr3:183407907:G:A	4.45384e-54	-1.9929	-1.96885	2.94223e-25	-2.14972	-1.89652
183407937	chr3:183407937:A:G	4.26594e-54	-1.88045	-2.1244	3.20666e-25	-1.83971	-2.12047
183408019	chr3:183408019:T:C	2.61915e-54	-2.52887	-1.96379	1.99112e-25	-2.36997	-2.06673
183408362	chr3:183408362:C:A	1.74991e-52	-8.17673e-10	-0.290783	1.19478e-23	-8.17673e-10	-0.342273
183408600	chr3:183408600:G:T	5.65896e-53	-8.17673e-10	-1.41969	3.63884e-24	-8.17673e-10	-1.53115
183409405	chr3:183409405:G:A	6.60945e-54	-1.65339	-1.91362	4.07239e-25	-1.84625	-1.87493
183409631	chr3:183409631:T:A	5.33965e-53	-8.17673e-10	-1.47777	2.04156e-24	-8.17673e-10	-2.10911
183409721	chr3:183409721:A:G	1.9335e-53	-2.4936	-1.73e-09	1.33927e-24	-2.5307	-1.73e-09
183409909	chr3:183409909:TA:T	4.70411e-53	0.116641	-1.72114	4.73151e-24	0.481753	-1.75033
183410205	chr3:183410205:A:G	6.45451e-53	-8.17673e-10	-1.28815	6.25325e-24	-8.17673e-10	-0.989718
183412419	chr3:183412419:C:T	7.70138e-53	-8.17673e-10	-1.11153	7.50369e-24	-8.17673e-10	-0.807424
183412433	chr3:183412433:T:A	4.36066e-54	-1.92387	-2.05902	2.75648e-25	-2.09327	-2.01818
183412519	chr3:183412519:A:G	8.96146e-54	-1.58496	-1.67763	3.51595e-25	-2.23806	-1.63003
183413023	chr3:183413023:A:G	5.01937e-53	-8.17673e-10	-1.53963	3.45494e-24	-8.17673e-10	-1.58301
183413086	chr3:183413086:G:A	1.92363e-53	-2.49872	-1.73e-09	1.7465e-24	-2.26521	-1.73e-09
183413173	chr3:183413173:A:G	9.30077e-54	-1.71438	-1.51104	5.88068e-25	-1.90015	-1.45358
183413190	chr3:183413190:A:C	1.67169e-53	-1.36534	-1.27375	1.19141e-24	-1.15007	-1.49761
183413256	chr3:183413256:T:C	2.79087e-53	-8.17673e-10	-2.12658	2.01285e-24	-8.17673e-10	-2.12327
183413296	chr3:183413296:A:G	8.7613e-54	-1.68821	-1.59696	5.56845e-25	-1.87701	-1.53127
183413600	chr3:183413600:T:C	2.31279e-53	-0.291028	-2.02345	1.1714e-24	-0.64352	-2.0211
183413671	chr3:183413671:G:A	4.15623e-53	-8.17673e-10	-1.72832	2.88336e-24	-8.17673e-10	-1.76386
183413802	chr3:183413802:T:C	2.36783e-53	-1.10084	-1.19011	2.28621e-24	-0.605259	-1.39067
183413876	chr3:183413876:C:T	3.15413e-53	-8.17673e-10	-2.00422	2.42251e-24	-8.17673e-10	-1.93802
183414041	chr3:183414041:C:T	6.35238e-54	-1.48799	-2.1187	6.52284e-25	-1.12624	-2.12385
183414153	chr3:183414153:C:T	5.76686e-54	-1.58348	-2.11991	5.94147e-25	-1.21898	-2.12447
183414298	chr3:183414298:C:T	5.55802e-54	-1.64528	-2.09499	5.62266e-25	-1.29323	-2.10537
183414365	chr3:183414365:T:C	5.73806e-54	-1.61237	-2.09602	5.83134e-25	-1.25557	-2.10658
183414644	chr3:183414644:T:C	4.91557e-54	-1.78997	-2.07314	6.65991e-25	-1.17505	-2.05425
183414656	chr3:183414656:T:C	1.43369e-53	-0.67739	-2.11529	1.88604e-24	-0.0655942	-2.12275
183414663	chr3:183414663:T:C	3.00767e-52	-8.17673e-10	0.250821	3.44252e-23	-8.17673e-10	0.71597
183414798	chr3:183414798:G:GT	4.71533e-54	-1.83106	-2.07364	6.27397e-25	-1.23404	-2.05495
183414803	chr3:183414803:C:T	4.74249e-54	-1.82845	-2.07051	6.30811e-25	-1.23214	-2.05143
183414998	chr3:183414998:T:C	4.84518e-54	-1.80904	-2.06849	6.48786e-25	-1.20628	-2.04919
183415562	chr3:183415562:C:T	3.06736e-53	-1.85725	-0.174863	2.98495e-24	-1.26666	-0.462579
183415573	chr3:183415573:A:T	4.80161e-54	-1.81391	-2.07266	6.42252e-25	-1.21178	-2.05381
183415703	chr3:183415703:G:A	4.72798e-54	-1.83429	-2.06773	6.271e-25	-1.24153	-2.04794
183415801	chr3:183415801:T:C	4.97326e-54	-1.78706	-2.06438	6.70719e-25	-1.17796	-2.04427
183415879	chr3:183415879:T:C	4.37074e-53	-8.17673e-10	-1.678	2.85339e-24	-8.17673e-10	-1.77431
183415989	chr3:183415989:G:A	3.68239e-53	-8.17673e-10	-1.84937	2.81349e-24	-8.17673e-10	-1.78839
183416241	chr3:183416241:ATAACTT:A	4.90045e-54	-1.79983	-2.06636	6.57012e-25	-1.19642	-2.04645
183416259	chr3:183416259:C:T	4.85918e-54	-1.80712	-2.06752	6.50135e-25	-1.20562	-2.04778
183416350	chr3:183416350:C:G	2.44339e-52	-8.17673e-10	0.0430394	1.10323e-23	-8.17673e-10	-0.421995
183416361	chr3:183416361:G:A	3.94226e-53	-8.17673e-10	-1.78118	3.02277e-24	-8.17673e-10	-1.71664
183416845	chr3:183416845:C:T	3.94617e-53	-8.17673e-10	-1.78019	2.04387e-24	-8.17673e-10	-2.10797
183416980	chr3:183416980:G:T	4.3751e-54	-1.91042	-2.06917	5.62982e-25	-1.3468	-2.05052
183417422	chr3:183417422:G:A	2.30465e-54	-2.54562	-2.07497	1.80087e-25	-2.44943	-2.08771
183417446	chr3:183417446:C:T	1.86748e-52	-8.17673e-10	-0.225756	2.23607e-23	-8.17673e-10	0.284484
183417459	chr3:183417459:C:T	1.43819e-53	-0.808293	-1.98125	1.36217e-24	-0.508259	-2.00548
183417520	chr3:183417520:T:C	4.8924e-54	-1.7807	-2.08713	4.78397e-25	-1.46039	-2.09975
183417526	chr3:183417526:C:T	5.05781e-54	-1.75076	-2.08382	4.97219e-25	-1.42461	-2.09694
183417570	chr3:183417570:A:G	5.16637e-54	-1.70513	-2.10822	5.14541e-25	-1.36973	-2.11757
183417791	chr3:183417791:TA:T	8.40229e-54	-2.06429	-1.26272	6.75932e-25	-1.75942	-1.45506
183417969	chr3:183417969:C:T	4.13645e-54	-2.157	-1.87868	3.55626e-25	-1.91507	-1.94162
183417985	chr3:183417985:C:T	3.90249e-54	-2.19081	-1.90309	3.34471e-25	-1.95802	-1.96001
183418040	chr3:183418040:T:C	6.57132e-54	-2.08997	-1.48283	5.8337e-25	-1.83795	-1.52381
183418045	chr3:183418045:G:T	5.11202e-53	-8.17673e-10	-1.52134	3.52568e-24	-8.17673e-10	-1.56275
183418110	chr3:183418110:C:T	2.97535e-53	-8.17673e-10	-2.06257	2.18949e-24	-8.17673e-10	-2.03915
183418184	chr3:183418184:T:C	4.47238e-54	-2.18105	-1.77655	3.78517e-25	-1.95187	-1.84244
183418208	chr3:183418208:A:G	4.13882e-54	-2.17337	-1.86173	3.57263e-25	-1.93285	-1.91925
183418273	chr3:183418273:AT:A	7.89737e-53	-1.0864	-1.73e-09	5.08082e-24	-1.19735	-1.73e-09
183418294	chr3:183418294:A:T	7.69873e-53	-1.11188	-1.73e-09	4.95848e-24	-1.22172	-1.73e-09
183418363	chr3:183418363:A:G	6.3331e-54	-2.25347	-1.35626	4.56541e-25	-2.05544	-1.55145
183418422	chr3:183418422:T:C	5.02344e-54	-2.21267	-1.62873	3.6778e-25	-2.01047	-1.81262
183418438	chr3:183418438:T:C	2.57021e-53	-2.20894	-1.73e-09	1.59121e-24	-2.35832	-1.73e-09
183418873	chr3:183418873:G:A	2.45032e-54	-2.5182	-2.0411	1.89878e-25	-2.42898	-2.05522
183418883	chr3:183418883:T:C	3.53785e-53	-2.10382	0.214406	2.13284e-24	-2.12118	0.0558184
183418921	chr3:183418921:T:C	2.98236e-53	-8.17673e-10	-2.06021	2.32623e-24	-8.17673e-10	-1.97857
183418992	chr3:183418992:G:A	3.43185e-53	-8.17673e-10	-1.91983	2.39445e-24	-8.17673e-10	-1.94966
183419129	chr3:183419129:T:C	2.80075e-52	-8.17673e-10	0.179541	3.08477e-23	-8.17673e-10	0.606245
183419174	chr3:183419174:C:T	1.02133e-53	-2.45421	-0.677606	6.10357e-25	-2.52183	-0.794698
183419209	chr3:183419209:A:G	5.06742e-54	-2.21696	-1.61572	3.69429e-25	-2.01691	-1.80171
183419229	chr3:183419229:A:G	3.51009e-53	-8.17673e-10	-1.89729	2.44586e-24	-8.17673e-10	-1.92842
183419232	chr3:183419232:G:T	1.84659e-53	-2.53959	-1.73e-09	1.32728e-24	-2.53969	-1.73e-09
183419261	chr3:183419261:G:A	5.72261e-54	-2.12755	-1.58354	5.06862e-25	-1.88345	-1.61889
183419332	chr3:183419332:G:A	5.908e-54	-2.09567	-1.58354	5.27754e-25	-1.84306	-1.61889
183419359	chr3:183419359:A:G	5.79005e-54	-2.11805	-1.58133	5.1462e-25	-1.87036	-1.61678
183419734	chr3:183419734:A:T	7.79081e-53	-8.17673e-10	-1.09999	2.97765e-24	-8.17673e-10	-1.73168
183419748	chr3:183419748:C:T	5.86154e-54	-2.08743	-1.59967	5.25218e-25	-1.83266	-1.6341
183420177	chr3:183420177:C:T	3.89668e-53	-8.17673e-10	-1.79281	3.01727e-24	-8.17673e-10	-1.71847
183420466	chr3:183420466:C:T	6.15433e-54	-2.03983	-1.59853	5.52996e-25	-1.7805	-1.63472
183420523	chr3:183420523:C:T	1.24921e-53	-2.15829	-0.772121	7.4349e-25	-2.17341	-0.945804
183420535	chr3:183420535:G:A	1.5259e-52	-8.17673e-10	-0.427762	7.10211e-24	-8.17673e-10	-0.862427
183420549	chr3:183420549:A:T	2.10927e-52	-8.17673e-10	-0.104006	1.17715e-23	-8.17673e-10	-0.357136
183420665	chr3:183420665:T:C	2.8677e-53	-8.17673e-10	-2.09942	2.10419e-24	-8.17673e-10	-2.07889
183420681	chr3:183420681:G:A	6.39572e-53	-8.17673e-10	-1.2973	5.06558e-24	-8.17673e-10	-1.20035
183421004	chr3:183421004:T:TGAA	5.02751e-54	-2.19256	-1.64803	3.71153e-25	-1.9861	-1.82786
183421160	chr3:183421160:A:G	6.02085e-54	-2.08136	-1.57893	5.40169e-25	-1.82426	-1.61443
183421183	chr3:183421183:T:C	2.77331e-52	-8.17673e-10	0.169696	3.05369e-23	-8.17673e-10	0.596115
183421294	chr3:183421294:T:G	6.10851e-54	-2.08918	-1.55665	5.46668e-25	-1.83457	-1.59216
183421321	chr3:183421321:A:G	2.76991e-52	-8.17673e-10	0.168468	3.04782e-23	-8.17673e-10	0.594194
183421619	chr3:183421619:T:G	1.22908e-52	-8.17673e-10	-0.644081	8.67325e-24	-8.17673e-10	-0.662575
183421871	chr3:183421871:G:A	5.98618e-54	-2.08808	-1.57798	5.35525e-25	-1.83378	-1.61355
183422141	chr3:183422141:C:T	6.05312e-54	-2.10695	-1.54799	5.38631e-25	-1.85705	-1.58449
183422172	chr3:183422172:C:G	5.96652e-54	-2.08838	-1.58097	5.34214e-25	-1.83396	-1.61582
183422451	chr3:183422451:G:T	5.98182e-54	-2.07905	-1.58774	5.36451e-25	-1.82245	-1.62315
183422489	chr3:183422489:C:T	6.64665e-54	-2.11025	-1.45116	5.83551e-25	-1.86097	-1.50047
183422517	chr3:183422517:T:C	6.05384e-54	-2.08829	-1.56653	5.41673e-25	-1.83386	-1.60205
183422567	chr3:183422567:G:A	2.98648e-53	-8.17673e-10	-2.05883	2.33068e-24	-8.17673e-10	-1.97666
183422966	chr3:183422966:G:A	5.90647e-54	-2.0792	-1.60027	5.3214e-25	-1.8225	-1.63117
183423064	chr3:183423064:T:C	5.90381e-52	-8.17673e-10	0.925253	4.03086e-23	-8.17673e-10	0.873747
183423086	chr3:183423086:C:A	5.9133e-54	-2.09225	-1.58606	5.30869e-25	-1.83892	-1.61714
183423240	chr3:183423240:T:C	1.05362e-53	-1.27405	-1.82665	1.00657e-24	-0.946306	-1.86996
183423323	chr3:183423323:G:A	5.92121e-54	-2.09139	-1.58558	5.31483e-25	-1.83798	-1.61692
183423333	chr3:183423333:T:C	5.51749e-54	-2.18762	-1.55997	4.01701e-25	-1.97851	-1.75635
183423444	chr3:183423444:A:T	9.4946e-53	-8.17673e-10	-0.902207	3.433e-24	-8.17673e-10	-1.58938
183423620	chr3:183423620:T:A	6.25928e-54	-2.02281	-1.59864	5.72292e-25	-1.75114	-1.62978
183423715	chr3:183423715:C:T	6.38499e-53	-8.17673e-10	-1.29898	2.64469e-24	-8.17673e-10	-1.85026
183423792	chr3:183423792:C:T	5.69081e-54	-2.04259	-1.67407	5.20525e-25	-1.77424	-1.70149
183423831	chr3:183423831:T:C	5.17204e-53	-8.17673e-10	-1.50966	4.02039e-24	-8.17673e-10	-1.43144
183423874	chr3:183423874:G:A	5.48447e-54	-2.0851	-1.6685	4.97249e-25	-1.82584	-1.69564
183423910	chr3:183423910:C:T	1.98509e-52	-8.17673e-10	-0.164681	8.91401e-24	-8.17673e-10	-0.635194
183423916	chr3:183423916:CCGG:C	5.63237e-54	-2.06534	-1.66165	5.13499e-25	-1.80091	-1.68842
183424719	chr3:183424719:C:A	4.09351e-53	-8.17673e-10	-1.74353	2.69039e-24	-8.17673e-10	-1.83313
183424756	chr3:183424756:T:C	5.46432e-54	-1.75794	-1.99934	5.12975e-25	-1.46997	-2.02038
183425080	chr3:183425080:CACAGAGAG:C	3.93211e-54	-2.37689	-1.70945	3.231e-25	-2.20597	-1.74665
183425192	chr3:183425192:G:GT	6.09758e-54	-1.53549	-2.11214	4.74358e-25	-1.48328	-2.08533
183425394	chr3:183425394:G:A	1.07587e-52	-8.17673e-10	-0.777216	3.77761e-24	-8.17673e-10	-1.49373
183425441	chr3:183425441:TC:T	3.93383e-54	-2.39321	-1.6927	3.20742e-25	-2.22909	-1.73085
183425541	chr3:183425541:G:A	3.43978e-53	-8.17673e-10	-1.91752	2.96533e-24	-8.17673e-10	-1.73583
183425598	chr3:183425598:C:T	1.83473e-53	-2.54603	-1.73e-09	1.4615e-24	-2.44336	-1.73e-09
183425599	chr3:183425599:G:A	1.87387e-53	-1.49661	-1.02831	1.29305e-24	-1.22377	-1.34205
183425620	chr3:183425620:G:A	8.1849e-54	-2.46784	-0.885384	5.00571e-25	-2.3516	-1.16323
183426009	chr3:183426009:A:G	7.84156e-54	-2.48634	-0.909741	4.72296e-25	-2.38157	-1.1914
183426171	chr3:183426171:A:G	5.3256e-54	-1.84401	-1.93898	3.66431e-25	-1.82599	-2.00077
183426291	chr3:183426291:G:A	3.36473e-54	-2.44547	-1.7967	2.62224e-25	-2.30196	-1.85941
183426474	chr3:183426474:A:G	1.36131e-52	-0.541898	-1.73e-09	8.43744e-24	-0.69014	-1.73e-09
183426546	chr3:183426546:C:T	1.98516e-53	-1.51696	-0.950277	1.51937e-24	-1.22845	-1.17608
183426782	chr3:183426782:T:C	6.31065e-53	-8.17673e-10	-1.31069	4.40674e-24	-8.17673e-10	-1.33968
183426961	chr3:183426961:C:T	3.33887e-52	-8.17673e-10	0.355288	3.68297e-23	-8.17673e-10	0.783487
183427055	chr3:183427055:G:A	4.19523e-54	-2.43085	-1.59072	3.00157e-25	-2.25982	-1.76645
183427605	chr3:183427605:A:AAG	7.23021e-53	-8.17673e-10	-1.17466	3.72095e-24	-8.17673e-10	-1.50884
183427640	chr3:183427640:C:A	9.0371e-53	-8.17673e-10	-0.951592	4.46072e-24	-8.17673e-10	-1.32751
183428052	chr3:183428052:AG:A	7.60856e-52	-8.17673e-10	1.17893	1.00262e-22	-8.17673e-10	1.78497
183428493	chr3:183428493:G:A	4.38275e-53	-8.17673e-10	-1.67525	3.47783e-24	-8.17673e-10	-1.57641
183428567	chr3:183428567:C:T	3.2867e-53	-8.17673e-10	-1.96305	2.47242e-24	-8.17673e-10	-1.91762
183428822	chr3:183428822:G:A	3.06856e-53	-8.17673e-10	-2.03172	2.17494e-24	-8.17673e-10	-2.04582
183428908	chr3:183428908:C:G	1.27369e-53	-2.28863	-0.622386	6.02987e-25	-2.37864	-0.950036
183429001	chr3:183429001:C:T	2.83054e-53	-8.17673e-10	-2.11246	2.02063e-24	-8.17673e-10	-2.11941
183429271	chr3:183429271:G:C	2.9847e-53	-8.17673e-10	-2.05943	2.16545e-24	-8.17673e-10	-2.05019
183429364	chr3:183429364:A:C	2.92881e-53	-8.17673e-10	-2.07833	2.12188e-24	-8.17673e-10	-2.07052
183429554	chr3:183429554:C:T	1.86813e-53	-2.52799	-1.73e-09	1.50321e-24	-2.41522	-1.73e-09
183429694	chr3:183429694:C:T	3.09902e-53	-8.17673e-10	-2.02185	2.46999e-24	-8.17673e-10	-1.91861
183430121	chr3:183430121:T:TC	2.93021e-53	-8.17673e-10	-2.07785	2.12287e-24	-8.17673e-10	-2.07005
183430386	chr3:183430386:C:A	2.99478e-53	-8.17673e-10	-2.05606	2.1734e-24	-8.17673e-10	-2.04653
183430537	chr3:183430537:C:T	4.06337e-52	0.551668	-1.73e-09	1.35696e-23	-0.21499	-1.73e-09
183430828	chr3:183430828:A:G	2.94473e-53	-8.17673e-10	-2.07291	2.13246e-24	-8.17673e-10	-2.06554
183431052	chr3:183431052:A:G	2.93623e-53	-8.17673e-10	-2.0758	2.12376e-24	-8.17673e-10	-2.06963
183431080	chr3:183431080:G:A	3.40353e-53	-8.17673e-10	-1.92812	2.58573e-24	-8.17673e-10	-1.87281
183431279	chr3:183431279:A:C	2.59474e-52	-8.17673e-10	0.10314	2.82805e-23	-8.17673e-10	0.519353
183431655	chr3:183431655:G:A	1.56678e-52	-8.17673e-10	-0.40132	1.0306e-23	-8.17673e-10	-0.490094
183431747	chr3:183431747:A:G	3.18354e-53	-8.17673e-10	-1.99494	2.31481e-24	-8.17673e-10	-1.98349
183432627	chr3:183432627:C:T	6.61895e-52	-8.17673e-10	1.03959	7.96701e-23	-8.17673e-10	1.55508
183432666	chr3:183432666:A:G	4.88298e-53	-8.17673e-10	-1.56717	4.12457e-24	-8.17673e-10	-1.40586
183433153	chr3:183433153:G:A	3.65766e-53	-8.17673e-10	-1.85611	2.64684e-24	-8.17673e-10	-1.84945
183433539	chr3:183433539:C:T	5.32596e-53	-8.17673e-10	-1.48034	2.96797e-24	-8.17673e-10	-1.73494
183433540	chr3:183433540:A:G	5.19093e-53	-8.17673e-10	-1.50602	2.90925e-24	-8.17673e-10	-1.75493
183433567	chr3:183433567:G:A	2.93156e-54	-2.30437	-2.07561	2.68265e-25	-2.07658	-2.06202
183433580	chr3:183433580:G:A	3.03587e-53	-8.17673e-10	-2.04243	2.2837e-24	-8.17673e-10	-1.99702
183433702	chr3:183433702:T:C	8.93913e-54	-2.32018	-0.944895	4.96994e-25	-2.30243	-1.21956
183433835	chr3:183433835:C:T	7.32686e-54	-1.33829	-2.12568	3.74239e-25	-1.6795	-2.12618
183433872	chr3:183433872:G:A	7.35293e-54	-2.31005	-1.15037	4.21747e-25	-2.29382	-1.39235
183433944	chr3:183433944:G:A	7.49877e-54	-1.35448	-2.0863	3.77594e-25	-1.69319	-2.10356
183433951	chr3:183433951:C:A	8.27264e-54	-1.41857	-1.92399	4.14971e-25	-1.74683	-1.95553
183434526	chr3:183434526:G:A	2.83732e-53	-8.17673e-10	-2.11007	2.11363e-24	-8.17673e-10	-2.07441
183434547	chr3:183434547:C:T	7.16059e-54	-1.36054	-2.12639	3.62488e-25	-1.71696	-2.12063
183434563	chr3:183434563:C:A	7.65995e-54	-1.29333	-2.12618	3.85342e-25	-1.65531	-2.12113
183434568	chr3:183434568:C:T	5.76458e-54	-1.89828	-1.80551	4.46761e-25	-1.84695	-1.7816
183434580	chr3:183434580:G:A	4.86782e-54	-1.80779	-2.06508	3.70129e-25	-1.72936	-2.08736
183434602	chr3:183434602:T:C	6.06715e-53	-8.17673e-10	-1.35004	4.97214e-24	-8.17673e-10	-1.21897
183434718	chr3:183434718:G:A	1.16995e-53	-1.23754	-1.75844	5.22072e-25	-1.6281	-1.84467
183434808	chr3:183434808:C:T	1.11559e-53	-1.27715	-1.7664	5.05496e-25	-1.65001	-1.85503
183434893	chr3:183434893:G:A	6.08702e-54	-1.52665	-2.12271	3.22931e-25	-1.85061	-2.10253
183435110	chr3:183435110:C:T	5.29293e-53	-8.17673e-10	-1.48656	4.60058e-24	-8.17673e-10	-1.29664
183436055	chr3:183436055:G:A	5.73038e-54	-1.67631	-2.03342	3.64461e-25	-1.7698	-2.06236
183436565	chr3:183436565:G:A	2.54525e-54	-2.41511	-2.10618	2.13616e-25	-2.24044	-2.12596
183436739	chr3:183436739:T:C	2.32587e-53	-1.49449	-0.81435	1.76166e-24	-1.6051	-0.651463
183436945	chr3:183436945:G:A	3.98262e-52	-8.17673e-10	0.531594	4.77806e-23	-8.17673e-10	1.0438
183436982	chr3:183436982:C:T	4.38819e-53	-8.17673e-10	-1.67401	2.81534e-24	-8.17673e-10	-1.78774
183437381	chr3:183437381:A:T	2.87689e-54	-2.38824	-2.01057	2.22615e-25	-2.20632	-2.11881
183438305	chr3:183438305:G:C	5.03615e-54	-1.79264	-2.04623	4.95682e-25	-1.57934	-1.9453
183438312	chr3:183438312:T:A	5.07461e-54	-1.78218	-2.04909	4.99208e-25	-1.56796	-1.94959
183438336	chr3:183438336:G:A	5.09869e-54	-1.7851	-2.04143	5.0344e-25	-1.57083	-1.93828
183438655	chr3:183438655:G:A	3.0947e-53	-8.17673e-10	-2.02324	2.25142e-24	-8.17673e-10	-2.01126
183438711	chr3:183438711:G:C	4.73217e-54	-1.87312	-2.02801	4.59954e-25	-1.6813	-1.91815
183438866	chr3:183438866:G:A	4.05795e-53	-8.17673e-10	-1.75225	3.03243e-24	-8.17673e-10	-1.71345
183439112	chr3:183439112:T:C	6.63441e-53	-8.17673e-10	-1.26066	7.12594e-24	-8.17673e-10	-0.859077
183439175	chr3:183439175:C:T	2.17311e-53	-1.92425	-0.452519	1.14707e-24	-1.92603	-0.759574
183439309	chr3:183439309:T:C	5.94314e-54	-1.73184	-1.94144	6.07113e-25	-1.52855	-1.79331
183439352	chr3:183439352:G:C	3.39144e-53	-8.17673e-10	-1.93168	2.16559e-24	-8.17673e-10	-2.05012
183439532	chr3:183439532:G:A	3.33966e-53	-8.17673e-10	-1.94706	2.18904e-24	-8.17673e-10	-2.03935
183439590	chr3:183439590:T:C	5.39542e-54	-1.86138	-1.90859	5.56833e-25	-1.65864	-1.74967
183439740	chr3:183439740:C:T	1.92886e-53	-0.415401	-2.0806	1.29745e-24	-0.478495	-2.08393
183440080	chr3:183440080:A:T	6.25169e-54	-1.67407	-1.94859	6.50873e-25	-1.45206	-1.8002
183440419	chr3:183440419:T:C	3.39313e-53	-8.17673e-10	-1.93118	2.16443e-24	-8.17673e-10	-2.05066
183440426	chr3:183440426:A:G	1.90214e-52	-8.17673e-10	-0.207363	1.24731e-23	-8.17673e-10	-0.299242
183441384	chr3:183441384:T:C	3.34283e-53	-8.17673e-10	-1.94611	2.18602e-24	-8.17673e-10	-2.04074
183441498	chr3:183441498:T:C	2.23376e-53	-1.88273	-0.466512	1.18231e-24	-1.88186	-0.77349
183441619	chr3:183441619:C:T	4.30479e-53	-1.6932	-1.73e-09	2.9346e-24	-1.74625	-1.73e-09
183441780	chr3:183441780:A:G	3.33162e-52	-8.17673e-10	0.353112	3.85991e-23	-8.17673e-10	0.830411
183442698	chr3:183442698:A:G	1.8393e-53	-2.54354	-1.73e-09	1.32857e-24	-2.53871	-1.73e-09
183442859	chr3:183442859:G:C	3.27892e-53	-8.17673e-10	-1.96542	2.62719e-24	-8.17673e-10	-1.8569
183442956	chr3:183442956:T:C	6.09479e-54	-1.70034	-1.94774	6.32e-25	-1.48123	-1.80045
183442959	chr3:183442959:T:C	3.1345e-53	-8.17673e-10	-2.01046	2.1153e-24	-8.17673e-10	-2.07362
183443151	chr3:183443151:A:C	1.781e-53	-1.83081	-0.744951	9.83057e-25	-1.8303	-1.0096
183443351	chr3:183443351:A:T	4.27767e-53	-8.17673e-10	-1.69952	3.2769e-24	-8.17673e-10	-1.63592
183443722	chr3:183443722:T:C	6.10497e-54	-1.70482	-1.94159	6.33873e-25	-1.48599	-1.79274
183443724	chr3:183443724:G:A	4.42545e-53	-8.17673e-10	-1.66556	3.33428e-24	-8.17673e-10	-1.61856
183443762	chr3:183443762:A:G	6.28387e-54	-1.68365	-1.93387	6.55871e-25	-1.46243	-1.78218
183444029	chr3:183444029:T:C	6.15789e-54	-1.68774	-1.95004	6.3925e-25	-1.46616	-1.80411
183444439	chr3:183444439:T:C	1.16789e-53	-1.31156	-1.68616	5.00452e-25	-1.67452	-1.84055
183444483	chr3:183444483:T:G	6.23677e-54	-1.68861	-1.93644	6.49802e-25	-1.46771	-1.7862
183444753	chr3:183444753:C:G	3.11993e-53	-8.17673e-10	-2.01512	2.27034e-24	-8.17673e-10	-2.00289
183445175	chr3:183445175:G:A	5.23964e-53	-8.17673e-10	-1.49668	3.36116e-24	-8.17673e-10	-1.61053
183445288	chr3:183445288:A:AT	2.35552e-54	-2.52696	-2.07179	1.81632e-25	-2.43524	-2.09335
183445612	chr3:183445612:G:A	3.39798e-53	-8.17673e-10	-1.92975	2.1628e-24	-8.17673e-10	-2.05141
183446134	chr3:183446134:C:T	1.04198e-53	-1.39968	-1.71213	4.56412e-25	-1.74072	-1.86646
183446259	chr3:183446259:G:T	2.28837e-54	-2.52798	-2.0997	1.76825e-25	-2.43938	-2.11603
183446716	chr3:183446716:G:T	3.38958e-53	-8.17673e-10	-1.93222	2.16616e-24	-8.17673e-10	-2.04986
183446881	chr3:183446881:C:G	6.35957e-54	-1.68003	-1.92552	6.66625e-25	-1.45702	-1.77132
183447285	chr3:183447285:G:A	6.59819e-54	-1.64028	-1.92844	6.93847e-25	-1.41283	-1.77549
183447321	chr3:183447321:T:G	6.34184e-54	-1.6939	-1.91445	6.59246e-25	-1.48207	-1.7574
183447811	chr3:183447811:G:A	2.32482e-53	-0.644408	-1.66488	1.1895e-24	-0.702092	-1.94719
183448072	chr3:183448072:A:G	2.78976e-53	-8.17673e-10	-2.12697	2.01051e-24	-8.17673e-10	-2.12443
183448106	chr3:183448106:C:T	1.26766e-52	-8.17673e-10	-0.613169	8.30184e-24	-8.17673e-10	-0.706342
183448138	chr3:183448138:A:C	2.79356e-53	-8.17673e-10	-2.12561	2.02144e-24	-8.17673e-10	-2.11901
183448906	chr3:183448906:C:T	3.61625e-52	-8.17673e-10	0.435092	4.14608e-23	-8.17673e-10	0.90193
183449069	chr3:183449069:TA:T	4.25025e-54	-1.89164	-2.1169	2.85347e-25	-1.94988	-2.12699
183449391	chr3:183449391:A:G	6.43638e-53	-8.17673e-10	-1.29096	6.94586e-24	-8.17673e-10	-0.884673
183449536	chr3:183449536:A:C	3.06874e-53	-8.17673e-10	-2.03166	2.36455e-24	-8.17673e-10	-1.96223
183449621	chr3:183449621:C:T	4.35469e-54	-1.89243	-2.09183	3.30966e-25	-1.94998	-1.97858
183449657	chr3:183449657:G:C	2.25627e-52	-8.17673e-10	-0.0366333	1.30715e-23	-8.17673e-10	-0.252388
183450010	chr3:183450010:T:A	6.44417e-53	-8.17673e-10	-1.28975	6.95539e-24	-8.17673e-10	-0.883302
183450024	chr3:183450024:G:A	2.79045e-53	-8.17673e-10	-2.12673	2.01148e-24	-8.17673e-10	-2.12395
183450070	chr3:183450070:A:G	1.7181e-53	-0.508517	-2.10319	1.14358e-24	-0.593441	-2.09521
183450606	chr3:183450606:T:C	4.64164e-54	-1.80701	-2.11344	3.09362e-25	-1.86917	-2.12689
183451416	chr3:183451416:T:A	5.4855e-54	-1.98318	-1.77023	3.15931e-25	-1.9792	-1.99586
183452138	chr3:183452138:G:A	1.52352e-52	-8.17673e-10	-0.429324	8.71134e-24	-8.17673e-10	-0.658193
183452156	chr3:183452156:A:G	1.01978e-53	-1.97328	-1.16005	5.8553e-25	-1.96443	-1.39362
183452348	chr3:183452348:A:C	4.93558e-54	-2.21966	-1.63939	2.55791e-25	-2.19974	-1.98647
183452354	chr3:183452354:C:T	1.00935e-53	-1.998	-1.14562	5.78699e-25	-1.98839	-1.3814
183453448	chr3:183453448:A:G	2.3339e-54	-2.48734	-2.12064	1.86859e-25	-2.37361	-2.12661
183453471	chr3:183453471:C:T	2.34164e-54	-2.48757	-2.1171	1.87496e-25	-2.37136	-2.12546
183453590	chr3:183453590:GGAAGA:G	1.41281e-52	-8.17673e-10	-0.504766	8.12953e-24	-8.17673e-10	-0.727316
183453626	chr3:183453626:G:A	1.78861e-53	-0.591054	-1.98044	1.03915e-24	-0.670739	-2.11368
183453660	chr3:183453660:T:C	3.08722e-53	-8.17673e-10	-2.02566	2.31141e-24	-8.17673e-10	-1.98496
183453748	chr3:183453748:G:A	4.01614e-54	-2.22337	-1.84182	2.33616e-25	-2.19927	-2.07763
183454016	chr3:183454016:C:T	3.53477e-53	-8.17673e-10	-1.89028	2.19841e-24	-8.17673e-10	-2.03509
183454368	chr3:183454368:C:T	4.42647e-53	-8.17673e-10	-1.66533	2.52754e-24	-8.17673e-10	-1.89557
183454435	chr3:183454435:C:T	5.05092e-53	-8.17673e-10	-1.53336	3.16319e-24	-8.17673e-10	-1.67124
183454737	chr3:183454737:A:G	3.62558e-53	-8.17673e-10	-1.86491	2.235e-24	-8.17673e-10	-2.01858
183454770	chr3:183454770:A:G	3.27114e-53	-8.17673e-10	-1.96779	2.21405e-24	-8.17673e-10	-2.02799
183454854	chr3:183454854:A:G	8.16946e-54	-1.49089	-1.86422	3.63828e-25	-1.82501	-2.00888
183454886	chr3:183454886:A:G	3.73052e-53	-8.17673e-10	-1.83638	2.27833e-24	-8.17673e-10	-1.99938
183455538	chr3:183455538:G:C	7.37975e-54	-1.51125	-1.94552	3.38329e-25	-1.84387	-2.06268
183455576	chr3:183455576:G:C	1.06629e-52	-8.17673e-10	-0.786156	1.25186e-23	-8.17673e-10	-0.295604
183455856	chr3:183455856:T:C	2.17901e-53	-2.37406	-1.73e-09	1.33049e-24	-2.53727	-1.73e-09
183456211	chr3:183456211:A:G	5.7753e-54	-2.13711	-1.56482	3.32622e-25	-1.96491	-1.95866
183456289	chr3:183456289:C:G	3.26759e-52	-8.17673e-10	0.333707	1.9118e-23	-8.17673e-10	0.12781
183456374	chr3:183456374:G:A	3.59538e-53	-8.17673e-10	-1.87328	2.2228e-24	-8.17673e-10	-2.02405
183456472	chr3:183456472:ACT:A	2.35021e-54	-2.48285	-2.11816	1.88553e-25	-2.36534	-2.12585
183456630	chr3:183456630:C:T	1.62057e-53	-0.671951	-1.9982	1.07612e-24	-0.79745	-1.95201
183457145	chr3:183457145:C:G	2.88497e-53	-8.17673e-10	-2.09342	2.23339e-24	-8.17673e-10	-2.0193
183457319	chr3:183457319:C:T	3.34022e-53	-0.110264	-1.83663	2.08839e-24	-0.221593	-1.86483
183457479	chr3:183457479:G:A	3.23163e-53	-8.17673e-10	-1.97994	2.19948e-24	-8.17673e-10	-2.0346
183458418	chr3:183458418:A:G	4.33724e-53	-8.17673e-10	-1.68569	3.50845e-24	-8.17673e-10	-1.56764
183458752	chr3:183458752:G:A	1.05695e-52	-8.17673e-10	-0.794963	5.99775e-24	-8.17673e-10	-1.03143
183458900	chr3:183458900:T:C	2.44237e-54	-2.46478	-2.09777	1.96202e-25	-2.33259	-2.11883
183458962	chr3:183458962:C:T	4.00056e-53	-8.17673e-10	-1.7665	2.42224e-24	-8.17673e-10	-1.93812
183458993	chr3:183458993:A:T	1.93056e-53	-0.645725	-1.8494	1.04283e-24	-0.735331	-2.04555
183459030	chr3:183459030:C:T	2.37591e-54	-2.46383	-2.1263	1.95521e-25	-2.33011	-2.1248
183459150	chr3:183459150:A:G	2.79438e-53	-8.17673e-10	-2.12532	2.00663e-24	-8.17673e-10	-2.12636
183459627	chr3:183459627:G:T	9.5675e-53	-8.17673e-10	-0.894558	6.28491e-24	-8.17673e-10	-0.984667
183459780	chr3:183459780:A:G	5.81378e-53	-8.17673e-10	-1.3927	3.44179e-24	-8.17673e-10	-1.58683
183459919	chr3:183459919:C:T	1.86761e-53	-0.411871	-2.1164	1.43474e-24	-0.490359	-1.97148
183459970	chr3:183459970:AG:A	2.0546e-53	-0.557914	-1.87494	1.11034e-24	-0.66044	-2.05772
183460358	chr3:183460358:G:C	4.86e-54	-2.36055	-1.51393	5.52632e-25	-2.15834	-1.25754
183460482	chr3:183460482:T:C	1.62715e-53	-0.687112	-1.97899	8.62096e-25	-1.08056	-1.89065
183460681	chr3:183460681:T:G	2.31565e-52	-8.17673e-10	-0.0106565	1.35788e-23	-8.17673e-10	-0.214312
183461099	chr3:183461099:C:T	2.82116e-53	-8.17673e-10	-2.11578	2.00755e-24	-8.17673e-10	-2.1259
183461190	chr3:183461190:A:T	1.7262e-53	-0.684567	-1.92244	9.64772e-25	-0.782402	-2.07628
183461451	chr3:183461451:T:C	3.0456e-53	-8.17673e-10	-2.03923	2.08576e-24	-8.17673e-10	-2.08769
183461625	chr3:183461625:C:T	2.9315e-53	-2.07742	-1.73e-09	3.2132e-24	-1.65555	-1.73e-09
183461651	chr3:183461651:C:G	2.60948e-54	-2.39454	-2.10183	2.18714e-25	-2.22291	-2.1199
183461806	chr3:183461806:G:A	1.87808e-53	-0.631036	-1.89164	1.03558e-24	-0.726831	-2.06102
183462085	chr3:183462085:A:G	1.13337e-53	-1.61655	-1.41118	4.77795e-25	-1.9386	-1.62279
183462158	chr3:183462158:G:A	2.5708e-53	-0.155648	-2.05306	1.75372e-24	-0.304114	-1.95697
183462173	chr3:183462173:G:A	1.78188e-53	-0.588813	-1.98645	1.03538e-24	-0.681858	-2.10619
183462431	chr3:183462431:A:G	1.92834e-53	-0.603323	-1.89295	1.06652e-24	-0.696469	-2.06195
183462493	chr3:183462493:G:A	1.8957e-53	-0.616882	-1.89646	1.04665e-24	-0.712736	-2.06449
183462906	chr3:183462906:G:A	2.03586e-53	-0.547308	-1.89471	1.12799e-24	-0.639463	-2.06292
183462979	chr3:183462979:C:T	1.96585e-53	-0.595548	-1.88146	1.07978e-24	-0.690424	-2.05564
183463096	chr3:183463096:C:G	1.82597e-53	-0.669845	-1.88097	1.00917e-24	-0.758477	-2.05522
183463306	chr3:183463306:A:G	1.9839e-53	-0.559387	-1.90848	1.10543e-24	-0.652879	-2.0697
183463350	chr3:183463350:T:C	1.92373e-53	-0.599457	-1.89921	1.06798e-24	-0.692398	-2.06465
183463356	chr3:183463356:T:C	1.54304e-53	-0.751408	-1.96777	8.34532e-25	-1.13592	-1.86778
183463413	chr3:183463413:G:A	4.56292e-53	-8.17673e-10	-1.63497	2.86037e-24	-8.17673e-10	-1.77187
183463621	chr3:183463621:A:G	4.26906e-54	-1.94025	-2.06387	2.24207e-25	-2.29502	-2.02299
183463627	chr3:183463627:G:A	2.58774e-54	-2.38629	-2.11844	2.19657e-25	-2.21194	-2.12657
183463675	chr3:183463675:G:A	1.81951e-53	-0.629241	-1.92512	9.9195e-25	-1.02381	-1.80709
183463833	chr3:183463833:T:C	4.49568e-54	-2.52551	-1.42688	2.80474e-25	-2.42787	-1.66623
183463862	chr3:183463862:G:C	5.60825e-53	-8.17673e-10	-1.42869	3.31445e-24	-8.17673e-10	-1.62453
183463894	chr3:183463894:G:T	3.64256e-53	-8.17673e-10	-1.86024	2.37852e-24	-8.17673e-10	-1.95634
183463916	chr3:183463916:C:T	5.8146e-53	-8.17673e-10	-1.39256	3.43255e-24	-8.17673e-10	-1.58951
183464004	chr3:183464004:T:C	4.44566e-54	-2.51942	-1.44416	2.80912e-25	-2.41426	-1.67827
183464085	chr3:183464085:C:T	2.78408e-53	-1.18999	-0.939023	1.34546e-24	-1.8389	-0.687187
183464346	chr3:183464346:A:G	7.46507e-53	-8.17673e-10	-1.1427	4.32892e-24	-8.17673e-10	-1.3575
183464410	chr3:183464410:A:G	1.31363e-53	-1.53235	-1.34779	5.36092e-25	-1.87085	-1.57542
183464414	chr3:183464414:G:A	6.48965e-53	-8.17673e-10	-1.28272	3.60553e-24	-8.17673e-10	-1.54035
183464498	chr3:183464498:C:G	8.16715e-53	-8.17673e-10	-1.05281	4.69951e-24	-8.17673e-10	-1.27536
183464588	chr3:183464588:T:C	1.16301e-53	-1.1854	-1.81652	6.78078e-25	-1.52939	-1.68192
183464661	chr3:183464661:T:C	7.17096e-54	-2.46288	-1.0226	3.96857e-25	-2.50321	-1.24379
183464673	chr3:183464673:G:A	6.75143e-54	-2.39988	-1.14588	4.39166e-25	-2.21203	-1.43367
183464919	chr3:183464919:C:T	1.72965e-53	-0.479114	-2.1259	1.11353e-24	-0.589271	-2.12601
183464934	chr3:183464934:G:A	5.81066e-54	-2.53468	-1.16114	3.37235e-25	-2.46106	-1.44873
183465182	chr3:183465182:T:C	8.54217e-53	-8.17673e-10	-1.00792	9.74805e-24	-8.17673e-10	-0.545752
183465212	chr3:183465212:A:T	2.71616e-54	-2.33445	-2.12185	2.34925e-25	-2.14431	-2.12699
183465267	chr3:183465267:G:A	5.48248e-54	-2.53743	-1.21653	3.18144e-25	-2.46975	-1.49832
183465327	chr3:183465327:C:T	2.94693e-53	-8.17673e-10	-2.07217	2.23119e-24	-8.17673e-10	-2.02029
183465333	chr3:183465333:T:C	2.94717e-53	-8.17673e-10	-2.07208	2.23029e-24	-8.17673e-10	-2.02069
183465434	chr3:183465434:G:A	5.3761e-53	-2.29574	0.824775	2.53621e-24	-2.18105	0.2889
183465454	chr3:183465454:G:A	5.08726e-54	-1.98428	-1.8445	3.73084e-25	-1.81372	-1.99505
183465637	chr3:183465637:T:C	2.97587e-53	-1.83423	-0.22816	1.84533e-24	-2.10468	-0.105481
183465699	chr3:183465699:C:T	4.87939e-54	-2.4113	-1.4592	3.11447e-25	-2.32129	-1.66805
183465755	chr3:183465755:C:T	2.98685e-53	-8.17673e-10	-2.05871	2.09143e-24	-8.17673e-10	-2.08497
183465768	chr3:183465768:G:A	9.1589e-54	-1.11492	-2.12587	5.95797e-25	-1.21771	-2.12297
183465851	chr3:183465851:A:C	5.71017e-53	-2.18003	0.769346	2.73329e-24	-2.02375	0.206437
183465855	chr3:183465855:C:G	6.51305e-53	-2.13066	0.851541	3.12471e-24	-1.96216	0.278678
183465888	chr3:183465888:G:A	3.05556e-53	-8.17673e-10	-2.03597	2.11396e-24	-8.17673e-10	-2.07425
183465915	chr3:183465915:G:T	2.4431e-52	-8.17673e-10	0.0429223	1.37254e-23	-8.17673e-10	-0.203568
183465988	chr3:183465988:A:G	2.66308e-53	-0.594299	-1.57915	1.34041e-24	-0.708985	-1.82086
183466053	chr3:183466053:T:C	1.41099e-53	-1.50893	-1.29971	5.90578e-25	-1.86234	-1.48713
183466116	chr3:183466116:C:A	4.75991e-54	-2.35636	-1.53893	2.86791e-25	-2.35921	-1.71261
183466117	chr3:183466117:ATAT:A	2.46587e-52	-8.17673e-10	0.0521993	1.38283e-23	-8.17673e-10	-0.196101
183466156	chr3:183466156:C:T	1.32036e-53	-0.748982	-2.12605	8.5064e-25	-0.859494	-2.12509
183466175	chr3:183466175:A:C	2.79327e-53	-8.17673e-10	-2.12572	2.02683e-24	-8.17673e-10	-2.11635
183466198	chr3:183466198:GTA:G	3.32794e-53	-8.17673e-10	-1.95058	2.67681e-24	-8.17673e-10	-1.83819
183466388	chr3:183466388:T:C	4.56428e-53	-2.1461	0.511428	2.27959e-24	-1.99703	-0.00178914
183466602	chr3:183466602:T:C	3.92529e-52	-8.17673e-10	0.517094	7.45739e-23	-8.17673e-10	1.48897
183467284	chr3:183467284:A:G	4.05344e-53	-8.17673e-10	-1.75336	3.44473e-24	-8.17673e-10	-1.58597
183467293	chr3:183467293:T:C	3.82219e-54	-2.45137	-1.66332	2.81867e-25	-2.30721	-1.78193
183467590	chr3:183467590:A:C	1.20986e-53	-2.04526	-0.917166	1.13988e-24	-2.08086	-0.611033
183467829	chr3:183467829:G:A	2.81623e-53	-8.17673e-10	-2.11753	2.00633e-24	-8.17673e-10	-2.12651
183468209	chr3:183468209:C:A	3.19898e-54	-2.32548	-1.96721	4.20381e-25	-2.13496	-1.55445
183468287	chr3:183468287:G:C	1.10665e-52	0.584819	-1.33382	6.9404e-24	0.472183	-1.35764
183468513	chr3:183468513:TA:T	3.60081e-53	-8.17673e-10	-1.87177	2.41481e-24	-8.17673e-10	-1.9412
183468939	chr3:183468939:G:C	3.02272e-54	-2.23003	-2.11933	2.1264e-25	-2.24413	-2.12684
183468942	chr3:183468942:TC:T	3.63604e-54	-2.06903	-2.09559	3.20357e-25	-1.95132	-2.00981
183469099	chr3:183469099:T:C	3.90617e-54	-2.12638	-1.96658	3.53094e-25	-2.01763	-1.84622
183469188	chr3:183469188:G:A	1.28914e-52	-8.17673e-10	-0.596372	1.662e-23	-8.17673e-10	-0.0122126
183469220	chr3:183469220:G:A	2.79005e-53	-8.17673e-10	-2.12687	2.0171e-24	-8.17673e-10	-2.12116
183469459	chr3:183469459:G:A	5.55897e-53	-8.17673e-10	-1.43752	5.83344e-24	-8.17673e-10	-1.05921
183469641	chr3:183469641:G:A	2.06831e-52	-8.17673e-10	-0.123613	1.98118e-23	-8.17673e-10	0.163461
183469881	chr3:183469881:T:C	4.12102e-53	-8.17673e-10	-1.73683	2.61181e-24	-8.17673e-10	-1.86278
183469890	chr3:183469890:A:G	4.18809e-54	-1.89919	-2.12408	2.96355e-25	-1.91418	-2.12484
183469900	chr3:183469900:T:C	4.18649e-54	-1.99737	-2.02628	5.39021e-25	-1.60466	-1.83616
183470183	chr3:183470183:A:G	2.91707e-53	-8.17673e-10	-2.08235	2.01653e-24	-8.17673e-10	-2.12144
183470209	chr3:183470209:A:G	2.71346e-53	-2.1547	-1.73e-09	2.4901e-24	-1.9105	-1.73e-09
183470258	chr3:183470258:T:C	3.72108e-54	-2.07312	-2.06838	3.29726e-25	-2.37151	-1.5608
183470264	chr3:183470264:T:C	2.83742e-53	-8.17673e-10	-2.11004	2.06249e-24	-8.17673e-10	-2.0989
183470551	chr3:183470551:T:C	2.90204e-53	-8.17673e-10	-2.08752	2.0168e-24	-8.17673e-10	-2.12131
183470916	chr3:183470916:C:T	5.20326e-53	-8.17673e-10	-1.50364	5.64655e-24	-8.17673e-10	-1.09177
183471448	chr3:183471448:C:T	9.40492e-54	-1.20913	-2.00515	1.081e-24	-0.717966	-2.02697
183471902	chr3:183471902:G:A	5.29908e-53	-8.17673e-10	-1.4854	3.27358e-24	-8.17673e-10	-1.63693
183471986	chr3:183471986:A:G	6.63336e-54	-2.07012	-1.49329	7.02756e-25	-1.67627	-1.4993
183472126	chr3:183472126:C:A	4.03426e-53	-8.17673e-10	-1.75811	2.05907e-24	-8.17673e-10	-2.10057
183472206	chr3:183472206:T:G	2.8054e-54	-2.2985	-2.12547	2.13368e-25	-2.2439	-2.12365
183472420	chr3:183472420:C:T	3.66102e-53	-0.991634	-0.863555	4.18627e-24	-0.856107	-0.534901
183472489	chr3:183472489:A:G	1.2051e-53	-0.917157	-2.04921	9.72637e-25	-0.7985	-2.05206
183472816	chr3:183472816:G:A	1.84423e-53	-2.54087	-1.73e-09	1.33526e-24	-2.53369	-1.73e-09
183472928	chr3:183472928:A:G	8.64978e-54	-1.23177	-2.06621	7.75044e-25	-1.11011	-1.96754
183473251	chr3:183473251:G:A	4.47439e-53	-8.17673e-10	-1.65456	2.84108e-24	-8.17673e-10	-1.77863
183473702	chr3:183473702:G:A	2.88763e-53	-8.17673e-10	-2.09249	2.00573e-24	-8.17673e-10	-2.12681
183473955	chr3:183473955:A:G	2.92598e-53	-8.17673e-10	-2.0793	2.19814e-24	-8.17673e-10	-2.03521
183473969	chr3:183473969:AAGAC:A	5.98241e-54	-1.8873	-1.77939	4.91357e-25	-1.95772	-1.57568
183474003	chr3:183474003:A:C	2.08983e-52	-8.17673e-10	-0.11326	1.35767e-23	-8.17673e-10	-0.214466
183474040	chr3:183474040:C:CT	5.64911e-54	-1.76238	-1.96164	3.24207e-25	-1.88407	-2.06513
183474427	chr3:183474427:C:CA	2.96805e-54	-2.38984	-1.97777	2.09639e-25	-2.33523	-2.04996
183474708	chr3:183474708:C:T	5.09218e-53	-2.35207	0.826844	4.10904e-24	-2.09055	0.680925
183474959	chr3:183474959:C:T	4.25119e-53	-8.17673e-10	-1.70573	2.80797e-24	-8.17673e-10	-1.79036
183475260	chr3:183475260:C:T	6.12534e-53	-8.17673e-10	-1.3405	4.47766e-24	-8.17673e-10	-1.32372
183475316	chr3:183475316:G:A	3.66151e-54	-2.03226	-2.12538	2.6177e-25	-2.08477	-2.07834
183475442	chr3:183475442:A:G	2.96625e-53	-8.17673e-10	-2.06563	2.19487e-24	-8.17673e-10	-2.0367
183475542	chr3:183475542:C:T	4.25478e-53	-8.17673e-10	-1.70489	2.04725e-24	-8.17673e-10	-2.10632
183475554	chr3:183475554:C:T	2.98672e-53	-8.17673e-10	-2.05875	2.21317e-24	-8.17673e-10	-2.02839
183475586	chr3:183475586:C:T	6.71219e-53	-8.17673e-10	-1.249	5.25432e-24	-8.17673e-10	-1.16377
183475719	chr3:183475719:C:T	4.18355e-54	-2.12728	-1.89708	3.33751e-25	-2.19899	-1.72119
183476708	chr3:183476708:C:T	2.83399e-53	-8.17673e-10	-2.11124	2.22686e-24	-8.17673e-10	-2.02223
183476894	chr3:183476894:T:A	7.67674e-54	-1.31463	-2.1027	4.61945e-25	-1.48277	-2.11235
183476938	chr3:183476938:A:G	3.42679e-54	-2.18528	-2.03861	2.63717e-25	-2.1113	-2.04439
183477250	chr3:183477250:C:T	2.81496e-53	-8.17673e-10	-2.11798	2.0663e-24	-8.17673e-10	-2.09706
183477315	chr3:183477315:C:T	3.03795e-53	-8.17673e-10	-2.04175	2.0921e-24	-8.17673e-10	-2.08465
183477330	chr3:183477330:T:C	6.52491e-53	-8.17673e-10	-1.2773	3.72789e-24	-8.17673e-10	-1.50698
183477353	chr3:183477353:G:C	2.89905e-54	-2.36267	-2.02846	2.64762e-25	-2.17301	-1.97874
183477660	chr3:183477660:G:A	2.18509e-53	-0.802206	-1.56907	1.39216e-24	-0.715662	-1.7763
183477690	chr3:183477690:G:A	3.00197e-53	-8.17673e-10	-2.05366	2.24946e-24	-8.17673e-10	-2.01213
183477798	chr3:183477798:C:T	2.20782e-53	-0.788932	-1.57199	1.42435e-24	-0.696619	-1.77249
183477817	chr3:183477817:G:C	5.69018e-54	-2.46605	-1.25072	5.51318e-25	-2.3122	-1.10606
183477906	chr3:183477906:G:T	7.00304e-53	-8.17673e-10	-1.20659	4.69057e-24	-8.17673e-10	-1.27727
183477920	chr3:183477920:A:G	5.11064e-54	-1.74083	-2.08336	1.75241e-25	-2.43808	-2.12633
183478017	chr3:183478017:C:T	2.15368e-53	-0.767828	-1.61792	1.39284e-24	-0.679809	-1.81166
183478084	chr3:183478084:A:C	5.7818e-54	-1.60838	-2.09243	3.58384e-25	-1.74382	-2.10515
183478203	chr3:183478203:A:G	5.10552e-54	-1.74184	-2.08336	1.75444e-25	-2.43693	-2.12633
183478232	chr3:183478232:G:A	4.14833e-54	-2.14996	-1.88285	4.7437e-25	-1.89937	-1.66922
183478563	chr3:183478563:G:A	1.32917e-52	-8.17673e-10	-0.56579	9.40661e-24	-8.17673e-10	-0.581406
183478586	chr3:183478586:TGGG:T	3.96949e-53	-8.17673e-10	-1.77429	2.0919e-24	-8.17673e-10	-2.08475
183478628	chr3:183478628:A:C	3.98022e-53	-8.17673e-10	-1.77159	2.09056e-24	-8.17673e-10	-2.08539
183478861	chr3:183478861:G:A	2.96202e-53	-8.17673e-10	-2.06706	2.18814e-24	-8.17673e-10	-2.03977
183478996	chr3:183478996:G:A	2.92319e-54	-2.26026	-2.12258	2.66424e-25	-2.03481	-2.11067
183479205	chr3:183479205:C:T	5.03369e-54	-1.71611	-2.12325	3.57836e-25	-1.78018	-2.07032
183479390	chr3:183479390:TG:T	2.05812e-53	-2.43114	-1.73e-09	1.58526e-24	-2.36207	-1.73e-09
183479944	chr3:183479944:C:T	7.88083e-53	-1.0885	-1.73e-09	5.32559e-24	-1.1503	-1.73e-09
183480035	chr3:183480035:T:G	7.6438e-54	-1.58839	-1.83323	3.89003e-25	-1.8813	-1.88568
183480186	chr3:183480186:C:T	3.06465e-53	-2.033	-1.73e-09	1.43625e-24	-2.46078	-1.73e-09
183480224	chr3:183480224:C:A	7.75741e-53	-8.17673e-10	-1.10428	9.35677e-24	-8.17673e-10	-0.586719
183480399	chr3:183480399:A:T	2.86424e-53	-8.17673e-10	-2.10063	2.11933e-24	-8.17673e-10	-2.07172
183480646	chr3:183480646:T:C	2.84963e-53	-8.17673e-10	-2.10574	2.08827e-24	-8.17673e-10	-2.08648
183480749	chr3:183480749:G:A	6.9422e-54	-1.60668	-1.91122	6.02406e-25	-1.43785	-1.89179
183480870	chr3:183480870:G:T	1.57512e-52	-8.17673e-10	-0.396013	1.2404e-23	-8.17673e-10	-0.304796
183481142	chr3:183481142:T:C	2.41296e-54	-2.54397	-2.03069	1.64006e-25	-2.54545	-2.08522
183481169	chr3:183481169:G:A	4.36571e-53	-8.17673e-10	-1.67915	3.02099e-24	-8.17673e-10	-1.71724
183481176	chr3:183481176:C:T	1.45823e-53	-1.22068	-1.55503	6.95736e-25	-1.47034	-1.71526
183481268	chr3:183481268:G:A	2.84525e-53	-8.17673e-10	-2.10728	2.04167e-24	-8.17673e-10	-2.10905
183481451	chr3:183481451:T:A	3.41908e-53	-1.92223	-0.00133256	2.2015e-24	-2.02324	-0.0104382
183481518	chr3:183481518:C:T	2.2887e-54	-2.50359	-2.12394	1.60733e-25	-2.53557	-2.11526
183481608	chr3:183481608:A:T	2.85952e-53	-8.17673e-10	-2.10228	2.06913e-24	-8.17673e-10	-2.09569
183481729	chr3:183481729:C:T	5.98417e-54	-2.1271	-1.5393	4.6075e-25	-1.89675	-1.70097
183481964	chr3:183481964:C:T	4.56213e-54	-2.32581	-1.61191	3.03737e-25	-2.25635	-1.75806
183482064	chr3:183482064:T:C	3.07284e-53	-8.17673e-10	-2.03033	2.12103e-24	-8.17673e-10	-2.07091
183482180	chr3:183482180:T:C	4.2775e-53	-8.17673e-10	-1.69956	2.82237e-24	-8.17673e-10	-1.78524
183482214	chr3:183482214:A:G	3.58393e-54	-2.32114	-1.85792	3.40582e-25	-2.06167	-1.83825
183482580	chr3:183482580:T:C	2.12122e-53	-2.40094	-1.73e-09	1.42806e-24	-2.4665	-1.73e-09
183482625	chr3:183482625:A:C	2.58323e-54	-2.38334	-2.12314	2.60977e-25	-2.13516	-2.03098
183482793	chr3:183482793:C:T	5.97964e-53	-1.36457	-1.73e-09	7.80884e-24	-0.767562	-1.73e-09
183483110	chr3:183483110:G:A	4.09952e-53	-8.17673e-10	-1.74206	2.50635e-24	-8.17673e-10	-1.90399
183483223	chr3:183483223:T:C	4.41606e-53	-8.17673e-10	-1.66768	2.93466e-24	-8.17673e-10	-1.74623
183483308	chr3:183483308:C:T	2.38698e-53	-2.33208	0.0491733	3.2901e-24	-2.33605	0.704146
183483331	chr3:183483331:A:G	8.12273e-54	-2.46189	-0.898961	8.89942e-25	-2.45825	-0.481169
183483445	chr3:183483445:T:A	3.12568e-53	-8.17673e-10	-2.01328	2.29087e-24	-8.17673e-10	-1.99389
183483647	chr3:183483647:G:A	3.97671e-53	-8.17673e-10	-1.77248	2.52075e-24	-8.17673e-10	-1.89826
183483684	chr3:183483684:C:T	3.0121e-52	-8.17673e-10	0.252292	2.41782e-23	-8.17673e-10	0.362634
183483709	chr3:183483709:T:A	3.08459e-53	-8.17673e-10	-2.02651	2.25376e-24	-8.17673e-10	-2.01022
183483876	chr3:183483876:T:C	3.08937e-53	-8.17673e-10	-2.02496	2.25793e-24	-8.17673e-10	-2.00837
183483962	chr3:183483962:A:G	6.94395e-53	-8.17673e-10	-1.21506	2.79846e-24	-8.17673e-10	-1.79375
183484020	chr3:183484020:A:G	1.56852e-52	-8.17673e-10	-0.400212	1.87262e-23	-8.17673e-10	0.107105
183484024	chr3:183484024:CAGGCGG:C	3.10227e-53	-8.17673e-10	-2.0208	2.26806e-24	-8.17673e-10	-2.00389
183484080	chr3:183484080:C:T	3.0927e-53	-8.17673e-10	-2.02389	2.26082e-24	-8.17673e-10	-2.00709
183484145	chr3:183484145:C:T	2.8024e-53	-8.17673e-10	-2.12246	2.11671e-24	-8.17673e-10	-2.07295
183484174	chr3:183484174:TG:T	3.08869e-53	-8.17673e-10	-2.02518	2.25762e-24	-8.17673e-10	-2.00851
183484229	chr3:183484229:C:T	2.81539e-53	-8.17673e-10	-2.11783	2.01086e-24	-8.17673e-10	-2.12426
183484327	chr3:183484327:AAACAAACT:A	3.35748e-53	-8.17673e-10	-1.94174	2.42268e-24	-8.17673e-10	-1.93794
183484510	chr3:183484510:G:A	3.43789e-53	-8.17673e-10	-1.91807	2.4805e-24	-8.17673e-10	-1.91436
183484615	chr3:183484615:A:G	2.2075e-54	-2.5455	-2.11815	1.67104e-25	-2.51634	-2.09561
183484936	chr3:183484936:G:A	3.70441e-53	-8.17673e-10	-1.84341	2.68169e-24	-8.17673e-10	-1.83637
183485123	chr3:183485123:A:G	3.45483e-54	-2.32854	-1.8872	1.76319e-25	-2.50175	-2.05653
183485230	chr3:183485230:A:G	2.79704e-53	-8.17673e-10	-2.12437	2.00688e-24	-8.17673e-10	-2.12624
183485246	chr3:183485246:G:A	2.49004e-54	-2.47367	-2.06955	2.48804e-25	-2.08795	-2.12596
183485317	chr3:183485317:C:T	2.20033e-54	-2.54367	-2.12324	1.79922e-25	-2.41145	-2.1266
183485501	chr3:183485501:A:C	3.17411e-54	-2.17874	-2.12175	2.19942e-25	-2.22201	-2.1152
183485757	chr3:183485757:C:G	3.52545e-54	-2.07952	-2.11599	2.44602e-25	-2.13305	-2.09789
183485815	chr3:183485815:G:A	3.45221e-54	-2.35882	-1.85768	2.90994e-25	-2.22887	-1.8284
183485929	chr3:183485929:C:T	2.5593e-54	-2.41116	-2.10462	1.70269e-25	-2.46914	-2.12406
183485934	chr3:183485934:A:G	2.80009e-53	-8.17673e-10	-2.12328	2.006e-24	-8.17673e-10	-2.12668
183485936	chr3:183485936:A:G	3.12256e-53	-8.17673e-10	-2.01428	2.38569e-24	-8.17673e-10	-1.95333
183485950	chr3:183485950:TCTC:T	9.44902e-53	-8.17673e-10	-0.907019	6.4956e-24	-8.17673e-10	-0.951693
183486064	chr3:183486064:GTC:G	2.79904e-53	-8.17673e-10	-2.12365	2.00623e-24	-8.17673e-10	-2.12656
183486116	chr3:183486116:C:T	2.79756e-53	-8.17673e-10	-2.12418	2.00679e-24	-8.17673e-10	-2.12628
183486130	chr3:183486130:G:T	2.67067e-54	-2.37604	-2.09714	2.42394e-25	-2.23662	-2.00339
183486216	chr3:183486216:A:G	2.81335e-53	-8.17673e-10	-2.11855	2.00559e-24	-8.17673e-10	-2.12688
183486255	chr3:183486255:C:T	2.81624e-53	-8.17673e-10	-2.11753	2.00597e-24	-8.17673e-10	-2.12669
183486320	chr3:183486320:C:T	5.31111e-54	-2.51275	-1.27296	2.89397e-25	-2.54417	-1.51861
183486354	chr3:183486354:G:A	2.3794e-54	-2.54457	-2.0441	1.61535e-25	-2.53953	-2.10632
183486451	chr3:183486451:A:G	2.26595e-54	-2.54309	-2.09443	1.57376e-25	-2.54524	-2.12669
183486521	chr3:183486521:G:C	2.88239e-53	-8.17673e-10	-2.09431	2.01349e-24	-8.17673e-10	-2.12295
183486694	chr3:183486694:T:A	3.257e-54	-2.24928	-2.02543	2.47623e-25	-2.11198	-2.10669
183487135	chr3:183487135:G:A	5.51625e-54	-2.49382	-1.254	2.9296e-25	-2.5461	-1.50444
183487184	chr3:183487184:A:G	1.4567e-52	-8.17673e-10	-0.474169	4.91034e-24	-8.17673e-10	-1.23148
183487199	chr3:183487199:C:G	5.33358e-54	-2.05889	-1.72261	3.93993e-25	-2.11012	-1.64412
183487209	chr3:183487209:A:G	5.33314e-54	-2.05579	-1.72579	3.93413e-25	-2.10936	-1.64635
183487312	chr3:183487312:C:T	3.33573e-54	-2.15034	-2.10048	2.73952e-25	-1.99114	-2.12648
183487373	chr3:183487373:T:G	3.36963e-54	-2.1876	-2.05312	2.14373e-25	-2.24113	-2.12172
183487974	chr3:183487974:T:A	3.55481e-54	-2.44834	-1.73887	2.45455e-25	-2.48449	-1.74297
183487981	chr3:183487981:T:C	5.81727e-53	-8.17673e-10	-1.3921	3.75102e-24	-8.17673e-10	-1.50079
183487993	chr3:183487993:C:T	5.854e-53	-8.17673e-10	-1.3858	3.77288e-24	-8.17673e-10	-1.49498
183488149	chr3:183488149:G:T	3.39222e-54	-2.13998	-2.09405	2.76974e-25	-1.98129	-2.12536
183488603	chr3:183488603:C:T	1.56874e-52	-8.17673e-10	-0.400071	5.65081e-24	-8.17673e-10	-1.09102
183488785	chr3:183488785:T:C	9.74554e-54	-2.02488	-1.15383	6.79953e-25	-1.79394	-1.41461
183489284	chr3:183489284:A:G	2.68381e-53	-1.42601	-0.739679	1.44938e-24	-1.10933	-1.34236
183489337	chr3:183489337:C:A	6.13497e-54	-2.2712	-1.37031	5.133e-25	-1.93298	-1.55674
183489443	chr3:183489443:T:C	1.06865e-53	-2.51936	-0.567174	3.83602e-25	-2.45108	-1.32989
183489732	chr3:183489732:G:A	3.08098e-54	-2.21237	-2.1179	1.73747e-25	-2.44923	-2.12375
183489766	chr3:183489766:T:C	6.02647e-54	-1.74114	-1.91822	3.82137e-25	-1.68881	-2.09598
183489876	chr3:183489876:A:T	2.87365e-53	-8.17673e-10	-2.09735	2.04243e-24	-8.17673e-10	-2.10868
183490010	chr3:183490010:A:C	6.27498e-53	-8.17673e-10	-1.31636	2.46465e-24	-8.17673e-10	-1.92077
183490281	chr3:183490281:G:C	8.93431e-53	-8.17673e-10	-0.963032	5.31155e-24	-8.17673e-10	-1.15294
183490474	chr3:183490474:T:C	2.86206e-53	-8.17673e-10	-2.10139	2.04391e-24	-8.17673e-10	-2.10795
183490571	chr3:183490571:C:T	4.70683e-53	-8.17673e-10	-1.60392	2.8541e-24	-8.17673e-10	-1.77406
183490640	chr3:183490640:A:G	2.89098e-53	-8.17673e-10	-2.09133	2.01862e-24	-8.17673e-10	-2.12041
183490644	chr3:183490644:A:C	4.14176e-54	-2.34905	-1.68535	2.65243e-25	-2.08341	-2.06652
183490831	chr3:183490831:C:G	2.37221e-54	-2.52872	-2.06297	1.66488e-25	-2.53738	-2.07827
183490914	chr3:183490914:G:A	4.18722e-53	-8.17673e-10	-1.72089	2.38113e-24	-8.17673e-10	-1.95524
183490930	chr3:183490930:G:A	3.77147e-53	-8.17673e-10	-1.82547	2.20761e-24	-8.17673e-10	-2.03091
183490933	chr3:183490933:G:A	2.7982e-53	-8.17673e-10	-2.12395	2.00625e-24	-8.17673e-10	-2.12655
183490948	chr3:183490948:T:C	3.79359e-53	-8.17673e-10	-1.81962	2.3306e-24	-8.17673e-10	-1.97669
183490949	chr3:183490949:G:A	5.27565e-54	-1.95803	-1.83438	4.26147e-25	-1.89536	-1.78043
183491127	chr3:183491127:A:G	4.00259e-54	-1.95527	-2.1133	3.03527e-25	-1.9644	-2.05071
183491181	chr3:183491181:C:T	2.99403e-53	-8.17673e-10	-2.05631	2.18331e-24	-8.17673e-10	-2.04198
183491863	chr3:183491863:G:A	2.92914e-53	-8.17673e-10	-2.07822	2.13188e-24	-8.17673e-10	-2.06581
183491864	chr3:183491864:A:T	2.93e-53	-8.17673e-10	-2.07793	2.1326e-24	-8.17673e-10	-2.06548
183492477	chr3:183492477:A:G	3.6178e-53	-8.17673e-10	-1.86706	2.26405e-24	-8.17673e-10	-2.00566
183492506	chr3:183492506:T:C	4.4874e-53	-8.17673e-10	-1.65166	2.70101e-24	-8.17673e-10	-1.82919
183493066	chr3:183493066:A:G	4.03532e-54	-2.17568	-1.88475	4.13565e-25	-2.08125	-1.62451
183493184	chr3:183493184:T:C	4.6617e-54	-2.0654	-1.85073	2.47671e-25	-2.1576	-2.06087
183493203	chr3:183493203:G:T	3.41717e-54	-2.40445	-1.82225	2.10957e-25	-2.45127	-1.92765
183493340	chr3:183493340:C:T	3.75249e-54	-2.10809	-2.02501	3.47652e-25	-2.00656	-1.87282
183493539	chr3:183493539:G:A	3.77408e-54	-2.11209	-2.01527	3.55332e-25	-2.00869	-1.84883
183493739	chr3:183493739:G:A	7.22317e-54	-2.29825	-1.17997	3.16834e-25	-2.37269	-1.59951
183493899	chr3:183493899:G:C	3.27308e-54	-2.38738	-1.88241	2.03162e-25	-2.4399	-1.97667
183494118	chr3:183494118:A:G	5.46668e-54	-1.66521	-2.09164	3.78419e-25	-1.70061	-2.09396
183494238	chr3:183494238:C:T	3.94271e-54	-2.17702	-1.90662	4.03635e-25	-2.08643	-1.64363
183494280	chr3:183494280:A:G	3.29885e-53	-8.17673e-10	-1.95936	2.228e-24	-8.17673e-10	-2.02171
183494364	chr3:183494364:G:C	2.8387e-53	-8.17673e-10	-2.10958	2.06124e-24	-8.17673e-10	-2.09951
183494490	chr3:183494490:A:G	3.2878e-53	-8.17673e-10	-1.96271	2.54589e-24	-8.17673e-10	-1.88834
183494605	chr3:183494605:A:G	3.88467e-54	-2.18878	-1.9097	3.97787e-25	-2.09694	-1.64772
183495188	chr3:183495188:A:T	4.60175e-54	-1.82291	-2.10617	3.3128e-25	-1.84185	-2.08576
183495370	chr3:183495370:G:A	3.73883e-53	-8.17673e-10	-1.83416	3.0948e-24	-8.17673e-10	-1.6931
183495428	chr3:183495428:G:A	2.56842e-53	-2.20964	-1.73e-09	1.73069e-24	-2.2743	-1.73e-09
183495448	chr3:183495448:G:A	3.70335e-54	-2.22245	-1.92383	3.74856e-25	-2.13178	-1.67225
183495902	chr3:183495902:T:C	2.04869e-53	-2.43573	-1.73e-09	1.3925e-24	-2.49172	-1.73e-09
183495955	chr3:183495955:G:A	4.56053e-54	-2.4861	-1.45198	3.86414e-25	-2.44009	-1.33358
183496040	chr3:183496040:T:C	4.97726e-53	-8.17673e-10	-1.54805	2.94019e-24	-8.17673e-10	-1.74434
183496266	chr3:183496266:A:T	3.72804e-54	-2.27932	-1.86032	3.84211e-25	-2.20041	-1.57897
183497075	chr3:183497075:TTG:T	7.77403e-52	-0.285707	1.48615	4.9223e-23	0.0857847	0.987757
183497572	chr3:183497572:T:G	4.91263e-54	-2.43058	-1.43312	5.01667e-25	-2.37285	-1.13979
183497627	chr3:183497627:T:C	2.42203e-54	-2.48158	-2.08933	1.93788e-25	-2.4513	-2.01251
183498554	chr3:183498554:T:A	3.28905e-54	-2.14094	-2.12398	2.27602e-25	-2.20085	-2.10212
183499101	chr3:183499101:G:T	3.52427e-53	-8.17673e-10	-1.89326	2.85932e-24	-8.17673e-10	-1.77223
183499110	chr3:183499110:A:G	2.8165e-53	-8.17673e-10	-2.11744	2.007e-24	-8.17673e-10	-2.12618
183499113	chr3:183499113:T:C	3.06898e-53	-8.17673e-10	-2.03159	2.23728e-24	-8.17673e-10	-2.01756
183499127	chr3:183499127:T:C	3.5365e-54	-2.07209	-2.12029	2.50407e-25	-2.09545	-2.11203
183499170	chr3:183499170:C:T	3.93642e-53	-8.17673e-10	-1.78266	2.5511e-24	-8.17673e-10	-1.88629
183499196	chr3:183499196:G:A	3.33707e-53	-8.17673e-10	-1.94784	2.15213e-24	-8.17673e-10	-2.05636
183499268	chr3:183499268:C:T	6.71139e-53	-8.17673e-10	-1.24912	3.86095e-24	-8.17673e-10	-1.47191
183499819	chr3:183499819:C:T	7.75527e-53	-8.17673e-10	-1.10456	6.45263e-24	-8.17673e-10	-0.958332
183499983	chr3:183499983:C:T	2.99553e-53	-8.17673e-10	-2.05581	2.07553e-24	-8.17673e-10	-2.0926
183500790	chr3:183500790:G:A	2.82838e-53	-8.17673e-10	-2.11322	2.02451e-24	-8.17673e-10	-2.11749
183500823	chr3:183500823:G:A	2.82274e-53	-8.17673e-10	-2.11522	2.01748e-24	-8.17673e-10	-2.12097
183500997	chr3:183500997:T:G	6.83044e-54	-2.49705	-1.03707	4.57397e-25	-2.52145	-1.08358
183500999	chr3:183500999:C:T	4.49378e-54	-2.34929	-1.60353	2.44133e-25	-2.41169	-1.82118
183501185	chr3:183501185:C:T	3.47154e-53	-8.17673e-10	-1.90833	2.14394e-24	-8.17673e-10	-2.06017
183501217	chr3:183501217:C:T	7.6654e-54	-2.48313	-0.935666	7.70553e-25	-2.47311	-0.610352
183501270	chr3:183501270:C:T	2.44894e-53	-2.25728	-1.73e-09	1.53342e-24	-2.39532	-1.73e-09
183501309	chr3:183501309:G:A	3.42474e-53	-8.17673e-10	-1.9219	2.7543e-24	-8.17673e-10	-1.80966
183501467	chr3:183501467:C:CT	4.11068e-53	-8.17673e-10	-1.73934	3.42514e-24	-8.17673e-10	-1.59168
183501868	chr3:183501868:G:A	1.11989e-53	-1.00124	-2.03846	1.78467e-24	-0.870506	-1.37308
183501991	chr3:183501991:G:A	2.03198e-53	-2.44392	-1.73e-09	1.32339e-24	-2.54262	-1.73e-09
183502203	chr3:183502203:G:A	3.26137e-54	-2.49956	-1.77381	2.41409e-25	-2.52363	-1.72045
183502234	chr3:183502234:A:T	4.09433e-53	-8.17673e-10	-1.74333	3.40969e-24	-8.17673e-10	-1.5962
183502351	chr3:183502351:A:G	2.90691e-53	-8.17673e-10	-2.08584	2.00584e-24	-8.17673e-10	-2.12676
183502376	chr3:183502376:G:A	4.11042e-53	-8.17673e-10	-1.7394	3.42506e-24	-8.17673e-10	-1.5917
183502551	chr3:183502551:G:A	2.79149e-53	-8.17673e-10	-2.12635	2.0154e-24	-8.17673e-10	-2.122
183502696	chr3:183502696:T:C	2.56855e-54	-2.43228	-2.07989	1.85053e-25	-2.42031	-2.08962
183502955	chr3:183502955:C:T	4.07422e-53	-8.17673e-10	-1.74825	3.39072e-24	-8.17673e-10	-1.60178
183502956	chr3:183502956:T:G	4.07535e-53	-8.17673e-10	-1.74797	3.39188e-24	-8.17673e-10	-1.60143
183502961	chr3:183502961:A:G	4.07801e-53	-8.17673e-10	-1.74732	3.3948e-24	-8.17673e-10	-1.60057
183502967	chr3:183502967:G:A	2.81011e-53	-8.17673e-10	-2.11971	2.01484e-24	-8.17673e-10	-2.12228
183502972	chr3:183502972:C:T	2.79291e-53	-8.17673e-10	-2.12585	2.00697e-24	-8.17673e-10	-2.12619
183503026	chr3:183503026:T:C	2.88255e-53	-8.17673e-10	-2.09425	2.06018e-24	-8.17673e-10	-2.10003
183503033	chr3:183503033:T:C	3.76973e-53	-8.17673e-10	-1.82593	3.09216e-24	-8.17673e-10	-1.69395
183503167	chr3:183503167:A:G	4.07515e-53	-8.17673e-10	-1.74802	3.40846e-24	-8.17673e-10	-1.59656
183503261	chr3:183503261:T:A	4.43057e-53	-1.6644	-1.73e-09	5.58604e-24	-1.10255	-1.73e-09
183503336	chr3:183503336:A:G	5.56712e-54	-2.2319	-1.50674	4.0749e-25	-2.2963	-1.42426
183503430	chr3:183503430:GGT:G	5.56672e-54	-2.23553	-1.50318	4.07709e-25	-2.29952	-1.4205
183503727	chr3:183503727:C:T	4.31459e-53	-8.17673e-10	-1.69093	3.60343e-24	-8.17673e-10	-1.54093
183503941	chr3:183503941:G:T	3.4824e-54	-2.50931	-1.69848	2.5053e-25	-2.51312	-1.69388
183504030	chr3:183504030:T:C	3.1615e-53	-8.17673e-10	-2.00188	2.15896e-24	-8.17673e-10	-2.05319
183504234	chr3:183504234:C:T	3.02738e-54	-2.48571	-1.86211	2.21562e-25	-2.51281	-1.81706
183504270	chr3:183504270:T:C	2.81341e-53	-8.17673e-10	-2.11853	2.05504e-24	-8.17673e-10	-2.10253
183504652	chr3:183504652:T:C	1.85625e-53	-2.53437	-1.73e-09	1.71377e-24	-2.28412	-1.73e-09
183504785	chr3:183504785:C:T	1.85483e-53	-2.53514	-1.73e-09	1.71062e-24	-2.28596	-1.73e-09
183504813	chr3:183504813:A:T	2.79856e-53	-8.17673e-10	-2.12383	2.00865e-24	-8.17673e-10	-2.12536
183505361	chr3:183505361:C:T	3.03234e-53	-8.17673e-10	-2.0436	2.08993e-24	-8.17673e-10	-2.08569
183505875	chr3:183505875:A:G	3.16287e-53	-8.17673e-10	-2.00145	2.15974e-24	-8.17673e-10	-2.05283
183505917	chr3:183505917:A:G	2.75179e-53	-2.14068	-1.73e-09	1.36939e-24	-2.50845	-1.73e-09
183506152	chr3:183506152:G:A	2.19054e-53	-2.36878	-1.73e-09	1.53648e-24	-2.39333	-1.73e-09
183506315	chr3:183506315:G:A	2.62173e-53	-1.39697	-0.792125	2.23143e-24	-1.03975	-0.980426
183506465	chr3:183506465:A:G	1.91819e-53	-2.50155	-1.73e-09	1.4384e-24	-2.45928	-1.73e-09
183506599	chr3:183506599:G:A	6.64472e-54	-2.24256	-1.31913	5.56945e-25	-2.29968	-1.10843
183506977	chr3:183506977:T:C	2.11959e-53	-2.40171	-1.73e-09	1.50185e-24	-2.41612	-1.73e-09
183507117	chr3:183507117:T:C	2.89679e-53	-8.17673e-10	-2.08933	2.05391e-24	-8.17673e-10	-2.10307
183507493	chr3:183507493:G:A	3.06069e-53	-8.17673e-10	-2.03429	2.1558e-24	-8.17673e-10	-2.05466
183508022	chr3:183508022:C:T	6.31218e-54	-2.21654	-1.3965	5.16394e-25	-2.28222	-1.20149
183508237	chr3:183508237:C:T	4.25495e-53	-8.17673e-10	-1.70485	3.2454e-24	-8.17673e-10	-1.64558
183508254	chr3:183508254:G:A	2.85664e-53	-8.17673e-10	-2.10328	2.01382e-24	-8.17673e-10	-2.12279
183508284	chr3:183508284:G:A	2.35399e-54	-2.52543	-2.07397	1.81617e-25	-2.52057	-2.00811
183508398	chr3:183508398:C:T	2.42059e-54	-2.445	-2.1265	1.78958e-25	-2.4273	-2.11612
183508425	chr3:183508425:A:G	2.50322e-54	-2.53775	-2.00019	2.06183e-25	-2.53794	-1.86387
183508482	chr3:183508482:G:A	3.1008e-53	-8.17673e-10	-2.02127	2.66056e-24	-8.17673e-10	-1.84428
183508590	chr3:183508590:C:A	2.71397e-54	-2.33307	-2.12404	3.61166e-25	-1.76998	-2.07126
183508671	chr3:183508671:A:G	2.81948e-53	-8.17673e-10	-2.11638	2.01847e-24	-8.17673e-10	-2.12048
183508846	chr3:183508846:T:C	3.96188e-53	-1.77621	-1.73e-09	2.17856e-24	-2.04415	-1.73e-09
183508907	chr3:183508907:A:G	2.79595e-53	-8.17673e-10	-2.12476	2.02308e-24	-8.17673e-10	-2.1182
183508976	chr3:183508976:A:G	2.6678e-54	-2.49997	-1.97429	1.81249e-25	-2.4838	-2.04691
183509178	chr3:183509178:A:G	8.00348e-53	-8.17673e-10	-1.07305	6.34116e-24	-8.17673e-10	-0.975758
183509288	chr3:183509288:C:A	2.34075e-54	-2.4783	-2.12674	1.76169e-25	-2.44404	-2.1151
183509542	chr3:183509542:C:T	2.22702e-54	-2.52931	-2.12555	1.63148e-25	-2.53511	-2.1008
183509832	chr3:183509832:G:A	6.26108e-54	-2.40473	-1.21643	3.31032e-25	-2.37709	-1.55126
183510398	chr3:183510398:T:C	3.55265e-54	-2.15127	-2.03655	2.6517e-25	-2.05867	-2.09153
183510429	chr3:183510429:G:A	2.98258e-53	-1.0398	-1.02035	5.92176e-24	0.448366	-1.49255
183510596	chr3:183510596:C:T	2.86078e-53	-8.17673e-10	-2.10184	2.01467e-24	-8.17673e-10	-2.12237
183510598	chr3:183510598:G:C	2.78988e-53	-8.17673e-10	-2.12693	2.00693e-24	-8.17673e-10	-2.12621
183510612	chr3:183510612:C:T	2.45698e-54	-2.54093	-2.01566	1.84734e-25	-2.54129	-1.97037
183510828	chr3:183510828:G:A	6.74835e-53	-1.24363	-1.73e-09	1.80662e-23	0.0712225	-1.73e-09
183510964	chr3:183510964:T:TCCTACA	3.21234e-53	-8.17673e-10	-1.98593	2.25235e-24	-8.17673e-10	-2.01084
183510974	chr3:183510974:C:T	1.80485e-52	-8.17673e-10	-0.259867	7.58497e-24	-8.17673e-10	-0.79665
183511510	chr3:183511510:C:T	4.11806e-52	-8.17673e-10	0.565037	1.70747e-23	-8.17673e-10	0.0147814
183511648	chr3:183511648:T:A	2.83023e-53	-8.17673e-10	-2.11257	2.00909e-24	-8.17673e-10	-2.12514
183511828	chr3:183511828:A:G	7.84555e-54	-2.29205	-1.10352	3.62468e-25	-2.35264	-1.485
183512034	chr3:183512034:T:C	3.01729e-53	-8.17673e-10	-2.04857	2.18628e-24	-8.17673e-10	-2.04062
183512174	chr3:183512174:T:A	2.80939e-53	-8.17673e-10	-2.11996	2.00971e-24	-8.17673e-10	-2.12483
183512310	chr3:183512310:G:T	2.8253e-53	-8.17673e-10	-2.11432	2.04501e-24	-8.17673e-10	-2.10741
183512692	chr3:183512692:T:C	5.7281e-53	-8.17673e-10	-1.40755	2.11653e-24	-8.17673e-10	-2.07304
183512898	chr3:183512898:A:C	2.82962e-53	-8.17673e-10	-2.11279	2.04979e-24	-8.17673e-10	-2.10508
183513589	chr3:183513589:A:G	1.66311e-53	-0.767275	-1.87697	3.08853e-24	0.0707347	-1.76586
183514362	chr3:183514362:T:C	2.83875e-54	-2.3375	-2.07465	1.80412e-25	-2.42772	-2.10761
183514666	chr3:183514666:T:A	3.10158e-54	-2.2091	-2.1145	3.42237e-25	-2.04549	-1.84958
183514835	chr3:183514835:A:C	2.95265e-53	-8.17673e-10	-2.07023	2.035e-24	-8.17673e-10	-2.11232
183514942	chr3:183514942:T:C	3.19452e-53	-8.17673e-10	-1.99149	2.18317e-24	-8.17673e-10	-2.04204
183515119	chr3:183515119:G:A	4.49601e-54	-2.31129	-1.64103	2.32398e-25	-2.54604	-1.73609
183515276	chr3:183515276:A:G	2.91649e-53	-8.17673e-10	-2.08255	2.04009e-24	-8.17673e-10	-2.10983
183516271	chr3:183516271:C:T	2.92189e-53	-8.17673e-10	-2.0807	2.13587e-24	-8.17673e-10	-2.06395
183516354	chr3:183516354:A:G	2.90212e-54	-2.2694	-2.12068	2.64622e-25	-2.14839	-2.00388
183516371	chr3:183516371:C:T	4.51965e-54	-2.52723	-1.41985	3.54808e-25	-2.54381	-1.31519
183516386	chr3:183516386:A:G	3.03655e-53	-8.17673e-10	-2.04221	2.22051e-24	-8.17673e-10	-2.02508
183516447	chr3:183516447:C:T	3.03655e-53	-8.17673e-10	-2.04221	2.22051e-24	-8.17673e-10	-2.02508
183516527	chr3:183516527:G:A	4.05046e-53	-8.17673e-10	-1.7541	2.74611e-24	-8.17673e-10	-1.81263
183516542	chr3:183516542:G:A	4.15087e-53	-8.17673e-10	-1.72961	2.80071e-24	-8.17673e-10	-1.79295
183516980	chr3:183516980:C:T	3.99983e-53	-8.17673e-10	-1.76668	2.70923e-24	-8.17673e-10	-1.82615
183517039	chr3:183517039:G:T	3.03655e-53	-8.17673e-10	-2.04221	2.22051e-24	-8.17673e-10	-2.02508
183517066	chr3:183517066:A:G	3.16483e-54	-2.4382	-1.86521	3.16918e-25	-2.33854	-1.63339
183517587	chr3:183517587:A:G	3.85494e-54	-2.26837	-1.83779	2.44541e-25	-2.15024	-2.08095
183517691	chr3:183517691:C:T	3.98602e-53	-8.17673e-10	-1.77014	2.6025e-24	-8.17673e-10	-1.86635
183518318	chr3:183518318:T:G	2.94388e-54	-2.26234	-2.11345	2.64682e-25	-2.15537	-1.99667
183518694	chr3:183518694:A:G	2.86279e-53	-2.10113	-1.73e-09	1.55096e-24	-2.38395	-1.73e-09
183518889	chr3:183518889:G:A	2.97933e-54	-2.24511	-2.1187	2.75815e-25	-2.13341	-1.97743
183519097	chr3:183519097:A:T	3.19162e-53	-8.17673e-10	-1.9924	2.1822e-24	-8.17673e-10	-2.04249
183519398	chr3:183519398:C:T	3.83436e-53	-0.634801	-1.17413	9.03034e-24	0.991137	-1.61337
183519744	chr3:183519744:T:A	2.81554e-53	-8.17673e-10	-2.11777	2.03535e-24	-8.17673e-10	-2.11215
183519997	chr3:183519997:G:A	2.9685e-54	-2.24678	-2.12067	2.77502e-25	-2.13561	-1.96914
183520283	chr3:183520283:A:G	3.06275e-54	-2.53422	-1.80198	2.06605e-25	-2.5402	-1.85956
183520377	chr3:183520377:T:C	2.8517e-54	-2.29261	-2.11498	2.56596e-25	-2.19107	-1.992
183520485	chr3:183520485:C:T	2.87646e-54	-2.2743	-2.12466	3.3504e-25	-2.14056	-1.77577
183521067	chr3:183521067:T:C	3.11263e-53	-8.17673e-10	-2.01746	2.23613e-24	-8.17673e-10	-2.01807
183521204	chr3:183521204:G:A	3.19308e-54	-2.17643	-2.11809	3.56073e-25	-2.02427	-1.83117
183521273	chr3:183521273:A:G	1.71886e-53	-0.805168	-1.8061	3.23636e-24	0.0494923	-1.69786
183521595	chr3:183521595:G:C	3.04493e-53	-8.17673e-10	-2.03945	2.19373e-24	-8.17673e-10	-2.03722
183521616	chr3:183521616:G:A	3.05586e-54	-2.21419	-2.12426	3.19938e-25	-2.10041	-1.86203
183521639	chr3:183521639:T:C	3.71807e-54	-2.51255	-1.62976	2.44894e-25	-2.52265	-1.7071
183521665	chr3:183521665:T:C	3.6222e-53	-8.17673e-10	-1.86585	2.30557e-24	-8.17673e-10	-1.98749
183521720	chr3:183521720:G:A	3.08977e-53	-8.17673e-10	-2.02483	2.22153e-24	-8.17673e-10	-2.02462
183521806	chr3:183521806:A:G	3.20532e-54	-2.17612	-2.11459	2.92646e-25	-2.06191	-1.9897
183521827	chr3:183521827:G:A	3.56779e-53	-8.17673e-10	-1.88098	2.27525e-24	-8.17673e-10	-2.00073
183522155	chr3:183522155:G:A	2.99041e-54	-2.23482	-2.12529	3.09132e-25	-2.12078	-1.87603
183522160	chr3:183522160:T:C	3.00488e-54	-2.23334	-2.12194	3.17702e-25	-2.12735	-1.84212
183522455	chr3:183522455:T:G	3.29139e-54	-2.15368	-2.11053	3.50764e-25	-2.0026	-1.86786
183522820	chr3:183522820:T:G	4.4509e-54	-2.2829	-1.67951	2.90633e-25	-2.30983	-1.74868
183523039	chr3:183523039:G:A	3.41406e-54	-2.12722	-2.1004	4.44645e-25	-1.95722	-1.67608
183523093	chr3:183523093:G:A	1.8428e-53	-2.54165	-1.73e-09	1.32093e-24	-2.54448	-1.73e-09
183523389	chr3:183523389:T:C	2.81773e-53	-8.17673e-10	-2.117	2.00893e-24	-8.17673e-10	-2.12522
183523403	chr3:183523403:T:A	4.05735e-53	-8.17673e-10	-1.7524	2.65062e-24	-8.17673e-10	-1.84802
183523470	chr3:183523470:C:T	2.8188e-53	-2.11662	-1.73e-09	2.00778e-24	-2.12579	-1.73e-09
183523730	chr3:183523730:A:T	2.80519e-53	-8.17673e-10	-2.12146	2.0058e-24	-8.17673e-10	-2.12677
183523771	chr3:183523771:T:C	3.56508e-54	-2.51996	-1.66437	2.35588e-25	-2.52942	-1.73907
183523812	chr3:183523812:C:T	2.09042e-53	-2.41556	-1.73e-09	1.39441e-24	-2.49035	-1.73e-09
183524326	chr3:183524326:T:TGA	3.22379e-53	-8.17673e-10	-1.98237	2.18463e-24	-8.17673e-10	-2.04137
183525100	chr3:183525100:C:T	3.03948e-53	-8.17673e-10	-2.04125	2.31689e-24	-8.17673e-10	-1.9826
183525113	chr3:183525113:A:C	3.52711e-53	-8.17673e-10	-1.89245	2.36166e-24	-8.17673e-10	-1.96345
183525221	chr3:183525221:A:G	2.83653e-54	-2.29165	-2.12128	2.48225e-25	-2.16631	-2.04993
183525264	chr3:183525264:A:AC	2.78295e-54	-2.53636	-1.89564	1.75479e-25	-2.54426	-2.01879
183525266	chr3:183525266:A:AC	4.76167e-54	-1.78475	-2.11017	3.91351e-25	-1.82535	-1.93561
183525818	chr3:183525818:G:A	3.52348e-53	-8.17673e-10	-1.89348	2.35968e-24	-8.17673e-10	-1.96429
183526314	chr3:183526314:A:G	2.95e-54	-2.26205	-2.11166	2.68214e-25	-2.14711	-1.99168
183526522	chr3:183526522:T:C	3.24768e-54	-2.20307	-2.0745	2.63003e-25	-2.07397	-2.08444
183526867	chr3:183526867:G:A	3.52348e-53	-8.17673e-10	-1.89348	2.35968e-24	-8.17673e-10	-1.96429
183526868	chr3:183526868:G:A	3.5961e-53	-8.17673e-10	-1.87308	2.38485e-24	-8.17673e-10	-1.95368
183527487	chr3:183527487:C:T	3.6242e-53	-8.17673e-10	-1.8653	2.41196e-24	-8.17673e-10	-1.94238
183528090	chr3:183528090:A:G	4.49426e-53	-8.17673e-10	-1.65013	4.92291e-24	-8.17673e-10	-1.22892
183528664	chr3:183528664:G:A	2.87896e-53	-8.17673e-10	-2.0955	2.01767e-24	-8.17673e-10	-2.12087
183528985	chr3:183528985:G:A	1.85843e-53	-2.5332	-1.73e-09	1.40715e-24	-2.48125	-1.73e-09
183529513	chr3:183529513:A:G	2.87662e-53	-8.17673e-10	-2.09631	2.01966e-24	-8.17673e-10	-2.11989
183529638	chr3:183529638:T:C	2.75047e-53	-2.14116	-1.73e-09	1.80101e-24	-2.23447	-1.73e-09
183529795	chr3:183529795:G:A	3.69994e-53	-8.17673e-10	-1.84461	2.20627e-24	-8.17673e-10	-2.03151
183529916	chr3:183529916:C:T	3.27219e-54	-2.14566	-2.1244	5.03777e-25	-2.03534	-1.4731
183529919	chr3:183529919:A:T	2.79846e-53	-8.17673e-10	-2.12386	2.03286e-24	-8.17673e-10	-2.11338
183530070	chr3:183530070:T:C	4.11098e-53	-8.17673e-10	-1.73927	4.35825e-24	-8.17673e-10	-1.35075
183530230	chr3:183530230:G:A	4.58037e-53	-8.17673e-10	-1.63115	2.91047e-24	-8.17673e-10	-1.7545
183530335	chr3:183530335:A:G	2.98695e-53	-8.17673e-10	-2.05868	2.20071e-24	-8.17673e-10	-2.03404
183530657	chr3:183530657:C:T	2.85248e-53	-8.17673e-10	-2.10474	2.01236e-24	-8.17673e-10	-2.12351
183530658	chr3:183530658:G:A	3.01207e-53	-8.17673e-10	-2.0503	2.02638e-24	-8.17673e-10	-2.11657
183530696	chr3:183530696:T:C	3.42165e-54	-2.10395	-2.12144	4.30186e-25	-1.98718	-1.67917
183530853	chr3:183530853:A:G	3.08782e-53	-8.17673e-10	-2.02546	2.44603e-24	-8.17673e-10	-1.92835
183530900	chr3:183530900:C:T	3.14811e-53	-8.17673e-10	-2.00613	2.06918e-24	-8.17673e-10	-2.09567
183531359	chr3:183531359:A:T	3.8392e-54	-1.99133	-2.11892	4.67894e-25	-1.87106	-1.71127
183531536	chr3:183531536:AC:A	3.02657e-53	-8.17673e-10	-2.0455	2.18348e-24	-8.17673e-10	-2.0419
183531596	chr3:183531596:G:C	2.83563e-53	-8.17673e-10	-2.11067	2.008e-24	-8.17673e-10	-2.12568
183531627	chr3:183531627:T:C	3.29183e-53	-8.17673e-10	-1.96149	2.52704e-24	-8.17673e-10	-1.89577
183531840	chr3:183531840:C:T	5.45964e-53	-1.45555	-1.73e-09	1.26832e-23	-0.282538	-1.73e-09
183531887	chr3:183531887:A:C	2.98758e-53	-8.17673e-10	-2.05847	2.0203e-24	-8.17673e-10	-2.11957
183531893	chr3:183531893:T:C	2.82959e-53	-8.17673e-10	-2.1128	2.00703e-24	-8.17673e-10	-2.12616
183532131	chr3:183532131:A:G	3.00477e-53	-8.17673e-10	-2.05273	2.02446e-24	-8.17673e-10	-2.11751
183532241	chr3:183532241:G:A	2.86663e-53	-8.17673e-10	-2.09979	2.14014e-24	-8.17673e-10	-2.06195
183532331	chr3:183532331:G:A	6.69557e-53	-8.17673e-10	-1.25148	4.35065e-24	-8.17673e-10	-1.35249
183532366	chr3:183532366:T:C	2.13793e-53	-2.39309	-1.73e-09	1.61231e-24	-2.34515	-1.73e-09
183532963	chr3:183532963:G:A	2.88389e-53	-8.17673e-10	-2.09379	2.15851e-24	-8.17673e-10	-2.0534
183533140	chr3:183533140:T:C	3.42771e-54	-2.10968	-2.11394	4.06115e-25	-1.9908	-1.73314
183533397	chr3:183533397:C:T	5.57125e-53	-1.43531	-1.73e-09	1.38592e-23	-0.193871	-1.73e-09
183533813	chr3:183533813:A:G	2.87878e-53	-8.17673e-10	-2.09556	2.0054e-24	-8.17673e-10	-2.12698
183534427	chr3:183534427:A:G	3.86791e-53	-8.17673e-10	-1.80022	2.6858e-24	-8.17673e-10	-1.83484
183534491	chr3:183534491:T:C	6.44672e-53	-8.17673e-10	-1.28936	3.90218e-24	-8.17673e-10	-1.46128
183535047	chr3:183535047:C:T	6.71088e-53	-8.17673e-10	-1.2492	4.35638e-24	-8.17673e-10	-1.35118
183535074	chr3:183535074:A:G	3.45772e-53	-8.17673e-10	-1.91232	2.13208e-24	-8.17673e-10	-2.06572
183535185	chr3:183535185:T:C	3.43416e-53	-8.17673e-10	-1.91916	2.12511e-24	-8.17673e-10	-2.06899
183535463	chr3:183535463:G:A	3.52981e-53	-8.17673e-10	-1.89169	2.15596e-24	-8.17673e-10	-2.05458
183535656	chr3:183535656:T:C	3.30884e-54	-2.15529	-2.10362	2.68031e-25	-2.01966	-2.11981
183536173	chr3:183536173:T:G	2.7986e-53	-8.17673e-10	-2.12381	2.00603e-24	-8.17673e-10	-2.12666
183536233	chr3:183536233:A:G	2.81204e-53	-8.17673e-10	-2.11902	2.00943e-24	-8.17673e-10	-2.12497
183536376	chr3:183536376:T:C	2.80628e-53	-8.17673e-10	-2.12107	2.00539e-24	-8.17673e-10	-2.12698
183536431	chr3:183536431:C:A	3.72882e-53	-8.17673e-10	-1.83684	2.2357e-24	-8.17673e-10	-2.01826
183536924	chr3:183536924:G:A	3.02584e-53	-8.17673e-10	-2.04574	2.00687e-24	-8.17673e-10	-2.12624
183536938	chr3:183536938:A:T	3.22415e-53	-8.17673e-10	-1.98226	2.28119e-24	-8.17673e-10	-1.99812
183537148	chr3:183537148:C:T	6.21553e-53	-8.17673e-10	-1.32588	4.0094e-24	-8.17673e-10	-1.43418
183538012	chr3:183538012:C:T	3.65802e-53	-8.17673e-10	-1.85601	3.64198e-24	-8.17673e-10	-1.53029
183538198	chr3:183538198:C:T	3.64572e-53	-8.17673e-10	-1.85938	2.6989e-24	-8.17673e-10	-1.82998
183538744	chr3:183538744:T:C	2.21387e-54	-2.54039	-2.12038	2.00321e-25	-2.51132	-1.91933
183538876	chr3:183538876:T:C	2.84461e-53	-8.17673e-10	-2.1075	2.11852e-24	-8.17673e-10	-2.0721
183539058	chr3:183539058:T:G	3.81668e-53	-8.17673e-10	-1.81355	3.27394e-24	-8.17673e-10	-1.63683
183539177	chr3:183539177:A:G	4.65682e-53	-8.17673e-10	-1.6146	2.80953e-24	-8.17673e-10	-1.7898
183539193	chr3:183539193:A:G	2.90548e-53	-8.17673e-10	-2.08633	2.0691e-24	-8.17673e-10	-2.0957
183539477	chr3:183539477:AG:A	4.29554e-53	-8.17673e-10	-1.69535	3.64974e-24	-8.17673e-10	-1.52816
183539725	chr3:183539725:A:G	8.97421e-53	-0.958576	-1.73e-09	4.9817e-24	-1.21705	-1.73e-09
183540262	chr3:183540262:T:C	3.21288e-53	-8.17673e-10	-1.98576	2.08083e-24	-8.17673e-10	-2.09005
183540361	chr3:183540361:T:C	2.21186e-54	-2.53605	-2.12563	1.66391e-25	-2.53951	-2.07672
183540686	chr3:183540686:AC:A	5.52117e-53	-8.17673e-10	-1.44434	2.14547e-24	-8.17673e-10	-2.05946
183540692	chr3:183540692:C:A	2.91919e-53	-8.17673e-10	-2.08162	2.00568e-24	-8.17673e-10	-2.12683
183540782	chr3:183540782:C:T	2.80722e-53	-8.17673e-10	-2.12074	2.02183e-24	-8.17673e-10	-2.11882
183540971	chr3:183540971:C:T	4.37262e-53	-8.17673e-10	-1.67757	3.22376e-24	-8.17673e-10	-1.65227
183541011	chr3:183541011:G:A	4.37262e-53	-8.17673e-10	-1.67757	3.22376e-24	-8.17673e-10	-1.65227
183541580	chr3:183541580:T:C	2.8116e-53	-8.17673e-10	-2.11918	2.26535e-24	-8.17673e-10	-2.00509
183541687	chr3:183541687:AAAAC:A	3.93636e-53	-8.17673e-10	-1.78268	3.39718e-24	-8.17673e-10	-1.59987
183542060	chr3:183542060:G:A	4.32002e-53	-8.17673e-10	-1.68967	4.60853e-24	-8.17673e-10	-1.29491
183542285	chr3:183542285:C:T	2.45181e-54	-2.54264	-2.01605	1.61031e-25	-2.53572	-2.11326
183542286	chr3:183542286:G:A	2.37613e-53	-2.28746	-1.73e-09	1.64647e-24	-2.32418	-1.73e-09
183542731	chr3:183542731:A:G	2.99561e-54	-2.53562	-1.82275	1.76461e-25	-2.54283	-2.01465
183542757	chr3:183542757:T:C	3.93946e-53	-8.17673e-10	-1.78189	3.39967e-24	-8.17673e-10	-1.59914
183542883	chr3:183542883:GAT:G	2.83911e-53	-8.17673e-10	-2.10944	2.008e-24	-8.17673e-10	-2.12568
183542971	chr3:183542971:C:T	2.96603e-54	-2.54261	-1.82569	1.75576e-25	-2.5459	-2.0166
183543265	chr3:183543265:C:T	3.01755e-53	-8.17673e-10	-2.04849	2.20442e-24	-8.17673e-10	-2.03236
183544176	chr3:183544176:A:G	4.99538e-53	-8.17673e-10	-1.54442	4.36059e-24	-8.17673e-10	-1.35021
183544280	chr3:183544280:A:C	3.22703e-54	-2.54168	-1.74227	1.84227e-25	-2.54463	-1.96977
183544313	chr3:183544313:T:C	3.37252e-54	-2.54145	-1.6984	1.89251e-25	-2.54447	-1.94303
183544341	chr3:183544341:C:T	3.31987e-53	-8.17673e-10	-1.953	2.17743e-24	-8.17673e-10	-2.04467
183544471	chr3:183544471:G:A	2.24323e-54	-2.54592	-2.10167	1.58771e-25	-2.54592	-2.1172
183545070	chr3:183545070:G:A	3.91328e-53	-8.17673e-10	-1.78856	2.89554e-24	-8.17673e-10	-1.75965
183545588	chr3:183545588:C:A	4.01711e-53	-8.17673e-10	-1.76237	2.97089e-24	-8.17673e-10	-1.73396
183545973	chr3:183545973:G:A	4.45342e-53	-8.17673e-10	-1.65926	3.90038e-24	-8.17673e-10	-1.46175
183546159	chr3:183546159:G:T	2.95273e-53	-8.17673e-10	-2.0702	2.05033e-24	-8.17673e-10	-2.10482
183546710	chr3:183546710:A:G	2.80385e-53	-8.17673e-10	-2.12194	2.02473e-24	-8.17673e-10	-2.11738
183546943	chr3:183546943:A:G	2.33878e-54	-2.54518	-2.06071	1.59284e-25	-2.54543	-2.11446
183547731	chr3:183547731:T:G	4.92682e-53	-8.17673e-10	-1.55824	3.82919e-24	-8.17673e-10	-1.48016
183548164	chr3:183548164:A:G	2.54924e-54	-2.54382	-1.9759	1.8498e-25	-2.54585	-1.96448
183548277	chr3:183548277:T:C	3.90779e-53	-8.17673e-10	-1.78996	2.68726e-24	-8.17673e-10	-1.8343
183548358	chr3:183548358:G:A	4.51887e-53	-8.17673e-10	-1.64467	4.92812e-24	-8.17673e-10	-1.22786
183548466	chr3:183548466:A:G	3.311e-53	-8.17673e-10	-1.95568	2.89997e-24	-8.17673e-10	-1.75812
183549079	chr3:183549079:G:A	1.87893e-53	-2.52223	-1.73e-09	1.33483e-24	-2.53402	-1.73e-09
183549125	chr3:183549125:C:T	9.56988e-53	-0.89431	-1.73e-09	5.97982e-24	-1.03443	-1.73e-09
183549204	chr3:183549204:A:G	3.76558e-53	-8.17673e-10	-1.82703	2.52419e-24	-8.17673e-10	-1.8969
183549296	chr3:183549296:G:A	3.25522e-53	-8.17673e-10	-1.97267	2.21601e-24	-8.17673e-10	-2.02711
183549375	chr3:183549375:A:G	2.18818e-54	-2.54549	-2.12695	1.60624e-25	-2.54578	-2.10572
183549418	chr3:183549418:A:G	3.28736e-53	-8.17673e-10	-1.96285	2.23637e-24	-8.17673e-10	-2.01797
183549654	chr3:183549654:A:G	2.88684e-53	-0.0283521	-2.06442	6.17921e-24	1.11492	-2.11654
183549930	chr3:183549930:A:G	3.45536e-53	-8.17673e-10	-1.913	2.37329e-24	-8.17673e-10	-1.95854
183550010	chr3:183550010:G:T	3.15642e-53	-8.17673e-10	-2.00349	2.21086e-24	-8.17673e-10	-2.02944
183550042	chr3:183550042:A:G	3.18424e-53	-8.17673e-10	-1.99472	2.17394e-24	-8.17673e-10	-2.04628
183550289	chr3:183550289:T:C	2.78972e-53	-8.17673e-10	-2.12699	2.08095e-24	-8.17673e-10	-2.08999
183550292	chr3:183550292:T:A	3.18756e-53	-8.17673e-10	-1.99368	2.17574e-24	-8.17673e-10	-2.04545
183550573	chr3:183550573:T:A	6.77303e-53	-8.17673e-10	-1.23998	8.64119e-24	-8.17673e-10	-0.666279
183550633	chr3:183550633:A:G	2.99491e-53	-8.17673e-10	-2.05602	2.08711e-24	-8.17673e-10	-2.08704
183550669	chr3:183550669:T:TG	2.96544e-53	-8.17673e-10	-2.06591	2.07211e-24	-8.17673e-10	-2.09425
183550673	chr3:183550673:G:A	3.43475e-53	-8.17673e-10	-1.91899	2.34171e-24	-8.17673e-10	-1.97194
183550721	chr3:183550721:A:G	2.96229e-53	-2.06697	-1.73e-09	2.64056e-24	-1.85183	-1.73e-09
183550880	chr3:183550880:G:C	2.97477e-53	-8.17673e-10	-2.06276	2.07686e-24	-8.17673e-10	-2.09196
183550890	chr3:183550890:G:A	3.47805e-54	-2.22606	-1.98298	2.2962e-25	-2.22933	-2.06482
183551076	chr3:183551076:C:G	3.47434e-54	-2.2107	-1.99941	2.29503e-25	-2.21938	-2.07529
183551548	chr3:183551548:C:T	3.05696e-53	-2.03551	-1.73e-09	1.58752e-24	-2.36065	-1.73e-09
183551562	chr3:183551562:T:C	3.92384e-53	-8.17673e-10	-1.78586	2.59094e-24	-8.17673e-10	-1.8708
183551604	chr3:183551604:G:A	5.55414e-53	-8.17673e-10	-1.43839	4.78536e-24	-8.17673e-10	-1.25726
183551725	chr3:183551725:A:G	2.891e-53	-8.17673e-10	-2.09133	2.03536e-24	-8.17673e-10	-2.11214
183551898	chr3:183551898:A:T	2.86205e-54	-2.4405	-1.96348	1.91008e-25	-2.43968	-2.03857
183552068	chr3:183552068:G:A	2.88605e-53	-8.17673e-10	-2.09304	2.03305e-24	-8.17673e-10	-2.11328
183552190	chr3:183552190:T:G	2.88989e-53	-8.17673e-10	-2.09171	2.03489e-24	-8.17673e-10	-2.11238
183552289	chr3:183552289:C:T	3.2973e-53	-8.17673e-10	-1.95983	2.2783e-24	-8.17673e-10	-1.99939
183552322	chr3:183552322:C:T	2.69425e-54	-2.34852	-2.11587	1.88443e-25	-2.36565	-2.12613
183552365	chr3:183552365:A:T	2.93697e-53	-8.17673e-10	-2.07555	2.05717e-24	-8.17673e-10	-2.10149
183552400	chr3:183552400:C:T	2.81101e-53	-8.17673e-10	-2.11939	2.03465e-24	-8.17673e-10	-2.1125
183552439	chr3:183552439:T:C	2.93773e-53	-8.17673e-10	-2.07529	2.05749e-24	-8.17673e-10	-2.10133
183552490	chr3:183552490:G:A	4.37579e-54	-1.90796	-2.07146	3.19262e-25	-1.89326	-2.0713
183552534	chr3:183552534:C:T	2.79905e-53	-8.17673e-10	-2.12365	2.06932e-24	-8.17673e-10	-2.0956
183552535	chr3:183552535:A:G	2.87e-53	-8.17673e-10	-2.09862	2.02601e-24	-8.17673e-10	-2.11675
183552587	chr3:183552587:A:G	2.89896e-53	-8.17673e-10	-2.08858	2.03876e-24	-8.17673e-10	-2.11048
183552614	chr3:183552614:G:A	2.78658e-54	-2.48713	-1.94357	2.82138e-25	-2.49123	-1.59694
183552783	chr3:183552783:C:CTA	3.02958e-53	-8.17673e-10	-2.04451	2.10713e-24	-8.17673e-10	-2.07749
183553060	chr3:183553060:G:A	2.40663e-54	-2.45036	-2.12693	1.75004e-25	-2.4521	-2.11367
183553068	chr3:183553068:G:A	2.40574e-54	-2.45068	-2.12698	1.75195e-25	-2.45202	-2.11266
183553476	chr3:183553476:A:G	2.97379e-54	-2.25847	-2.10721	2.07905e-25	-2.26655	-2.12694
183553572	chr3:183553572:T:C	2.87267e-53	-8.17673e-10	-2.09769	2.02507e-24	-8.17673e-10	-2.11722
183553658	chr3:183553658:T:C	2.98049e-53	-8.17673e-10	-2.06084	2.11361e-24	-8.17673e-10	-2.07442
183553783	chr3:183553783:A:AAGGAG	2.95427e-53	-8.17673e-10	-2.06968	2.06504e-24	-8.17673e-10	-2.09767
183554214	chr3:183554214:C:T	3.76758e-53	-8.17673e-10	-1.8265	2.35772e-24	-8.17673e-10	-1.96512
183554217	chr3:183554217:A:G	2.57154e-54	-2.43352	-2.07749	1.76237e-25	-2.43223	-2.12651
183554624	chr3:183554624:T:C	2.25687e-54	-2.52058	-2.12095	1.61367e-25	-2.52015	-2.12674
183554816	chr3:183554816:C:T	2.40484e-54	-2.52693	-2.0511	1.80539e-25	-2.52027	-2.01436
183554871	chr3:183554871:TA:T	4.43002e-53	-8.17673e-10	-1.66453	2.87212e-24	-8.17673e-10	-1.76777
183554891	chr3:183554891:G:A	1.45615e-52	1.07901	-1.55356	1.75537e-22	3.58895	-1.24392
183555111	chr3:183555111:A:G	3.10061e-54	-2.35684	-1.96708	1.99612e-25	-2.37633	-2.05787
183555112	chr3:183555112:C:A	8.6049e-53	-8.17673e-10	-1.0006	7.17856e-24	-8.17673e-10	-0.85172
183555341	chr3:183555341:C:G	2.46793e-54	-2.53263	-2.0195	1.81179e-25	-2.52275	-2.00834
183555971	chr3:183555971:G:A	3.48062e-53	-8.17673e-10	-1.90572	2.28844e-24	-8.17673e-10	-1.99495
183556317	chr3:183556317:C:T	3.18973e-53	-8.17673e-10	-1.993	2.129e-24	-8.17673e-10	-2.06716
183556466	chr3:183556466:A:G	2.52935e-53	-2.22497	-1.73e-09	1.63501e-24	-2.33117	-1.73e-09
183557009	chr3:183557009:A:T	4.87609e-53	-8.17673e-10	-1.56859	3.10973e-24	-8.17673e-10	-1.68828
183557174	chr3:183557174:T:C	2.47649e-54	-2.47879	-2.06988	2.31956e-25	-2.48282	-1.8012
183557175	chr3:183557175:G:A	4.90612e-53	-8.17673e-10	-1.56245	3.12614e-24	-8.17673e-10	-1.68302
183557198	chr3:183557198:G:A	5.80419e-53	-8.17673e-10	-1.39435	4.53728e-24	-8.17673e-10	-1.31049
183557231	chr3:183557231:A:C	3.28675e-53	-8.17673e-10	-1.96303	2.18449e-24	-8.17673e-10	-2.04143
183557312	chr3:183557312:A:G	4.89527e-53	-8.17673e-10	-1.56466	3.12058e-24	-8.17673e-10	-1.6848
183557349	chr3:183557349:C:T	3.09762e-54	-2.37564	-1.94925	1.97414e-25	-2.39817	-2.04711
183557499	chr3:183557499:C:T	4.8176e-53	-8.17673e-10	-1.58065	2.93553e-24	-8.17673e-10	-1.74593
183557583	chr3:183557583:T:C	6.59297e-54	-2.15378	-1.41573	3.95602e-25	-2.13641	-1.61375
183557714	chr3:183557714:C:A	6.02215e-53	-8.17673e-10	-1.35749	4.73218e-24	-8.17673e-10	-1.26843
183558258	chr3:183558258:A:G	2.86057e-53	-8.17673e-10	-2.10191	2.16687e-24	-8.17673e-10	-2.04953
183558360	chr3:183558360:G:A	6.03664e-53	-8.17673e-10	-1.35508	4.74482e-24	-8.17673e-10	-1.26577
183558928	chr3:183558928:G:T	3.01414e-53	-8.17673e-10	-2.04961	2.14477e-24	-8.17673e-10	-2.05978
183559013	chr3:183559013:T:C	1.83487e-53	-2.54596	-1.73e-09	1.32098e-24	-2.54445	-1.73e-09
183559054	chr3:183559054:G:A	4.88742e-53	-8.17673e-10	-1.56627	3.09839e-24	-8.17673e-10	-1.69194
183559244	chr3:183559244:C:T	3.34727e-54	-2.45594	-1.79143	2.50109e-25	-2.4683	-1.74038
183560254	chr3:183560254:C:T	2.21806e-54	-2.54276	-2.11612	1.70806e-25	-2.54201	-2.04804
183560260	chr3:183560260:T:C	2.866e-53	-8.17673e-10	-2.10001	2.08643e-24	-8.17673e-10	-2.08737
183560320	chr3:183560320:T:C	5.49539e-54	-2.33933	-1.41228	4.85051e-25	-2.33433	-1.21199
183560980	chr3:183560980:T:G	7.33821e-53	-8.17673e-10	-1.15984	4.96369e-24	-8.17673e-10	-1.22067
183561056	chr3:183561056:C:T	1.75627e-52	-8.17673e-10	-0.287151	3.04604e-23	-8.17673e-10	0.593609
183561314	chr3:183561314:G:A	2.64402e-54	-2.46419	-2.01902	2.62783e-25	-2.50894	-1.6503
183562531	chr3:183562531:A:G	2.19079e-54	-2.54473	-2.12652	1.58027e-25	-2.54609	-2.12172
183562876	chr3:183562876:A:G	8.42006e-53	-8.17673e-10	-1.02231	4.0019e-24	-8.17673e-10	-1.43605
183563010	chr3:183563010:C:T	2.78426e-54	-2.54002	-1.89151	3.30448e-25	-2.52653	-1.40359
183563280	chr3:183563280:T:C	2.72463e-54	-2.54256	-1.91062	3.03149e-25	-2.54605	-1.4703
183563607	chr3:183563607:C:A	2.37806e-54	-2.54005	-2.04919	1.61683e-25	-2.54092	-2.10402
183563784	chr3:183563784:G:A	2.82455e-53	-8.17673e-10	-2.11458	2.14132e-24	-8.17673e-10	-2.0614
183563886	chr3:183563886:T:C	2.5588e-53	-2.21339	-1.73e-09	1.4824e-24	-2.42915	-1.73e-09
183564277	chr3:183564277:A:C	2.55221e-54	-2.53118	-1.98737	1.66733e-25	-2.5321	-2.08208
183564430	chr3:183564430:G:A	4.46701e-53	-8.17673e-10	-1.65621	2.92596e-24	-8.17673e-10	-1.74919
183564480	chr3:183564480:G:A	2.75471e-54	-2.43018	-2.01202	1.58485e-25	-2.54505	-2.11986
183565549	chr3:183565549:T:C	3.06882e-54	-2.49825	-1.83598	1.5883e-25	-2.53648	-2.12626
183566107	chr3:183566107:G:A	3.35936e-53	-8.17673e-10	-1.94118	2.56065e-24	-8.17673e-10	-1.88256
183566621	chr3:183566621:A:G	2.66833e-54	-2.48582	-1.98825	1.58182e-25	-2.54204	-2.12479
183566956	chr3:183566956:T:G	2.80081e-53	-8.17673e-10	-2.12302	2.09111e-24	-8.17673e-10	-2.08512
183567055	chr3:183567055:T:A	3.06803e-53	-8.17673e-10	-2.03189	2.76573e-24	-8.17673e-10	-1.80551
183567335	chr3:183567335:TA:T	3.2297e-54	-2.47367	-1.80946	1.57802e-25	-2.54565	-2.12358
183567582	chr3:183567582:G:A	2.81793e-53	-8.17673e-10	-2.11693	2.08893e-24	-8.17673e-10	-2.08616
183567594	chr3:183567594:A:T	7.94952e-53	-1.07982	-1.73e-09	4.15181e-24	-1.39927	-1.73e-09
183568277	chr3:183568277:G:A	9.96141e-54	-2.40404	-0.752761	3.55708e-25	-2.53963	-1.31684
183568365	chr3:183568365:C:T	2.86814e-54	-2.5415	-1.86035	1.80272e-25	-2.54175	-1.99436
183568746	chr3:183568746:G:A	4.76183e-54	-2.37902	-1.51586	2.25613e-25	-2.53348	-1.77827
183568967	chr3:183568967:G:C	3.85184e-54	-2.31972	-1.78725	1.64228e-25	-2.50974	-2.11958
183569372	chr3:183569372:C:T	4.16537e-54	-2.34594	-1.68277	1.66317e-25	-2.51924	-2.09744
183569756	chr3:183569756:G:A	2.37446e-53	-2.28816	-1.73e-09	1.73022e-24	-2.27457	-1.73e-09
183569759	chr3:183569759:T:A	4.1764e-53	-8.17673e-10	-1.72348	4.22332e-24	-8.17673e-10	-1.3822
183569775	chr3:183569775:A:G	4.24935e-53	-8.17673e-10	-1.70617	4.3239e-24	-8.17673e-10	-1.35866
183569818	chr3:183569818:G:A	4.84793e-54	-2.45173	-1.42523	2.38879e-25	-2.54598	-1.70864
183570604	chr3:183570604:C:T	8.79386e-54	-2.4226	-0.85886	3.21078e-25	-2.54077	-1.41813
183570672	chr3:183570672:T:C	3.07696e-54	-2.36891	-1.96266	1.6034e-25	-2.53166	-2.12161
183570810	chr3:183570810:G:A	3.20097e-53	-8.17673e-10	-1.98948	2.31285e-24	-8.17673e-10	-1.98434
183570922	chr3:183570922:G:A	1.4369e-52	-8.17673e-10	-0.48786	8.75266e-24	-8.17673e-10	-0.653461
183570925	chr3:183570925:A:G	2.73718e-54	-2.48775	-1.96084	1.68063e-25	-2.48783	-2.11841
183571287	chr3:183571287:A:C	7.96061e-54	-2.51774	-0.863272	4.47701e-25	-2.51676	-1.10969
183571830	chr3:183571830:C:T	4.70816e-52	2.47297	-1.77401	8.74922e-23	3.43991	-1.79118
183572073	chr3:183572073:T:A	4.32731e-52	2.54209	-1.92749	7.94404e-23	3.51041	-1.95822
183572424	chr3:183572424:T:C	4.25799e-52	2.3896	-1.79115	6.41e-23	3.27185	-1.93423
183572465	chr3:183572465:C:T	6.36456e-52	1.87673	-0.876334	6.02513e-23	2.99703	-1.72132
183573875	chr3:183573875:A:G	1.28084e-51	1.69976	-1.73e-09	2.01342e-22	2.48219	-1.73e-09
183574191	chr3:183574191:C:T	4.82385e-52	2.38381	-1.66058	8.86484e-23	3.34415	-1.68229
183574300	chr3:183574300:C:T	6.16232e-53	-8.17673e-10	-1.33448	5.71162e-24	-8.17673e-10	-1.08032
183574333	chr3:183574333:AC:A	3.48025e-51	2.69934	-1.73e-09	6.92292e-22	3.71719	-1.73e-09
183574406	chr3:183574406:G:C	4.35307e-52	2.20717	-1.58663	8.15599e-23	3.15762	-1.5791
183574565	chr3:183574565:A:T	4.72133e-52	2.39215	-1.69041	8.63017e-23	3.35761	-1.72258
183574585	chr3:183574585:T:C	6.12998e-53	-8.17673e-10	-1.33974	2.17125e-24	-8.17673e-10	-2.04752
183574887	chr3:183574887:T:C	3.65774e-53	-8.17673e-10	-1.85609	2.64562e-24	-8.17673e-10	-1.84991
183574888	chr3:183574888:A:G	3.43128e-52	2.4618	-2.07921	6.80007e-23	3.38359	-1.98689
183574899	chr3:183574899:A:G	3.19416e-54	-2.51159	-1.7826	2.25424e-25	-2.54595	-1.76664
183575154	chr3:183575154:T:C	3.66672e-53	-8.17673e-10	-1.85363	2.65267e-24	-8.17673e-10	-1.84725
183575200	chr3:183575200:A:T	3.07556e-52	2.3992	-2.12606	5.60139e-23	3.31175	-2.10897
183575337	chr3:183575337:G:A	1.22265e-52	-8.17673e-10	-0.649324	1.32273e-23	-8.17673e-10	-0.24054
183575515	chr3:183575515:C:G	3.22981e-53	-8.17673e-10	-1.98051	2.02607e-24	-8.17673e-10	-2.11672
183575789	chr3:183575789:C:A	3.07244e-53	-8.17673e-10	-2.03046	2.00759e-24	-8.17673e-10	-2.12588
183575798	chr3:183575798:C:T	2.60163e-52	-8.17673e-10	0.105794	2.65909e-23	-8.17673e-10	0.457751
183576132	chr3:183576132:A:G	7.3426e-53	-8.17673e-10	-1.15924	6.51481e-24	-8.17673e-10	-0.948741
183576166	chr3:183576166:G:A	6.09092e-52	2.63437	-1.67792	1.16044e-22	3.62218	-1.69103
183576606	chr3:183576606:G:T	2.7899e-53	-8.17673e-10	-2.12692	2.02402e-24	-8.17673e-10	-2.11773
183576707	chr3:183576707:G:C	2.88137e-53	-8.17673e-10	-2.09466	2.03909e-24	-8.17673e-10	-2.11032
183577063	chr3:183577063:C:T	3.22972e-52	-8.17673e-10	0.32205	3.02101e-24	-8.17673e-10	-1.71723
183577665	chr3:183577665:T:C	6.89057e-52	2.43373	-1.35392	7.99348e-23	3.29479	-1.73639
183577760	chr3:183577760:G:A	4.01675e-52	2.22789	-1.68776	5.71779e-23	3.20253	-1.97918
183577883	chr3:183577883:G:A	3.12022e-53	-8.17673e-10	-2.01503	2.00968e-24	-8.17673e-10	-2.12485
183578378	chr3:183578378:A:C	3.28347e-52	-8.17673e-10	0.338556	3.03894e-24	-8.17673e-10	-1.71131
183578755	chr3:183578755:C:T	3.37963e-52	2.41755	-2.05013	4.86018e-23	3.18652	-2.12568
183579021	chr3:183579021:A:C	5.80691e-52	2.38882	-1.48011	9.95198e-23	3.34653	-1.56899
183579239	chr3:183579239:A:C	4.65568e-53	-0.140926	-1.47392	4.03303e-24	0.0990412	-1.52734
183579344	chr3:183579344:A:G	2.31091e-52	-8.17673e-10	-0.0127043	2.68252e-24	-8.17673e-10	-1.83606
183579399	chr3:183579399:T:C	2.74606e-50	6.31239	-1.54739	2.54305e-21	6.87596	-1.85766
183579929	chr3:183579929:G:A	2.85614e-53	-8.17673e-10	-2.10346	2.30381e-24	-8.17673e-10	-1.98825
183579950	chr3:183579950:A:T	2.79511e-53	-8.17673e-10	-2.12506	2.15337e-24	-8.17673e-10	-2.05578
183580098	chr3:183580098:C:A	7.48549e-53	-8.17673e-10	-1.13996	1.14522e-23	-8.17673e-10	-0.384639
183580220	chr3:183580220:A:G	8.84984e-53	-8.17673e-10	-0.972531	1.28469e-23	-8.17673e-10	-0.269713
183580273	chr3:183580273:G:A	2.8234e-53	-8.17673e-10	-2.11499	2.00703e-24	-8.17673e-10	-2.12616
183580544	chr3:183580544:T:C	7.14277e-50	6.98661	-1.26569	6.00019e-21	7.4051	-1.52837
183580762	chr3:183580762:C:T	1.20985e-51	2.46935	-0.826614	2.94876e-22	3.64686	-0.783128
183580768	chr3:183580768:A:G	5.77239e-54	-1.57544	-2.12699	7.05038e-25	-1.04571	-2.12661
183581316	chr3:183581316:T:C	2.79928e-53	-8.17673e-10	-2.12357	2.00637e-24	-8.17673e-10	-2.12649
183581356	chr3:183581356:G:A	2.86908e-53	-8.17673e-10	-2.09894	2.01191e-24	-8.17673e-10	-2.12374
183581365	chr3:183581365:A:G	1.3556e-53	-2.13315	-0.715536	2.13931e-24	-2.3751	0.312767
183581574	chr3:183581574:GTC:G	3.25023e-53	-8.17673e-10	-1.9742	2.10213e-24	-8.17673e-10	-2.07987
183581879	chr3:183581879:T:A	1.5814e-53	-2.54277	-0.151853	1.03807e-24	-2.40181	-0.383648
183582084	chr3:183582084:T:A	2.92921e-54	-2.53317	-1.84761	3.3465e-25	-2.4934	-1.42409
183582142	chr3:183582142:T:G	2.88454e-53	-8.17673e-10	-2.09356	2.05302e-24	-8.17673e-10	-2.10351
183582614	chr3:183582614:T:C	3.41852e-54	-2.20125	-2.02506	2.05362e-25	-2.41435	-1.99145
183582632	chr3:183582632:C:T	7.05416e-53	0.112779	-1.31209	2.60453e-24	-0.184014	-1.68155
183582657	chr3:183582657:A:T	8.62081e-53	1.114	-2.11275	1.00114e-24	-0.702834	-2.11885
183582822	chr3:183582822:C:A	5.03324e-53	-8.17673e-10	-1.53687	3.22494e-24	-8.17673e-10	-1.65191
183583482	chr3:183583482:C:G	5.52823e-53	-2.3909	0.947836	5.93356e-25	-2.52936	-0.815422
183583656	chr3:183583656:A:T	3.81091e-53	-8.17673e-10	-1.81506	2.65673e-24	-8.17673e-10	-1.84572
183584854	chr3:183584854:AG:A	6.81553e-54	-1.61356	-1.92275	3.05722e-25	-2.07828	-1.92961
183585185	chr3:183585185:A:G	6.67807e-54	-2.47054	-1.08615	2.09741e-25	-2.54506	-1.83964
183585492	chr3:183585492:A:G	7.62563e-54	-1.57494	-1.84906	3.2571e-25	-2.05492	-1.88965
183585496	chr3:183585496:C:T	3.10108e-53	-8.17673e-10	-2.02118	2.05721e-24	-8.17673e-10	-2.10147
183585528	chr3:183585528:G:A	5.30131e-53	-1.48498	-1.73e-09	4.71245e-24	-1.27261	-1.73e-09
183586025	chr3:183586025:A:C	3.83606e-53	-8.17673e-10	-1.80849	3.07715e-24	-8.17673e-10	-1.69882
183586054	chr3:183586054:C:T	6.66558e-54	-2.47578	-1.08277	2.08294e-25	-2.54583	-1.84579
183586283	chr3:183586283:G:A	5.86635e-54	-2.48288	-1.2034	2.26657e-25	-2.45167	-1.85546
183586691	chr3:183586691:C:T	4.74445e-54	-1.83624	-2.0623	2.45713e-25	-2.22639	-2.00003
183587441	chr3:183587441:G:A	7.00551e-54	-2.46378	-1.04504	2.12517e-25	-2.54427	-1.82729
183587533	chr3:183587533:C:G	1.84141e-53	-2.5424	-1.73e-09	5.60267e-24	-1.09958	-1.73e-09
183587782	chr3:183587782:T:G	2.03473e-53	-2.5073	0.0647294	5.85012e-25	-2.46571	-0.893236
183588050	chr3:183588050:G:A	2.39671e-52	-8.17673e-10	0.0237535	2.10174e-23	-8.17673e-10	0.222531
183588284	chr3:183588284:G:A	4.62508e-53	-8.17673e-10	-1.62144	4.04257e-24	-8.17673e-10	-1.42594
183588433	chr3:183588433:G:A	1.44814e-52	-8.17673e-10	-0.480067	7.92579e-24	-8.17673e-10	-0.752696
183588595	chr3:183588595:C:A	1.43633e-52	-8.17673e-10	-0.488255	7.87553e-24	-8.17673e-10	-0.759059
183588673	chr3:183588673:C:T	1.43098e-52	-8.17673e-10	-0.491989	7.8487e-24	-8.17673e-10	-0.76247
183588724	chr3:183588724:C:T	2.80556e-53	-8.17673e-10	-2.12133	2.01628e-24	-8.17673e-10	-2.12156
183588797	chr3:183588797:T:G	6.60093e-53	-8.17673e-10	-1.26572	3.75545e-24	-8.17673e-10	-1.49961
183589043	chr3:183589043:G:A	1.24843e-52	-8.17673e-10	-0.628458	7.80545e-24	-8.17673e-10	-0.767996
183589088	chr3:183589088:G:A	2.0015e-53	-2.45587	-0.00316352	4.96322e-25	-2.54238	-0.980973
183589361	chr3:183589361:C:T	2.87912e-53	-8.17673e-10	-2.09545	2.22877e-24	-8.17673e-10	-2.02137
183589688	chr3:183589688:T:C	1.63858e-53	-2.47456	-0.184542	4.54525e-25	-2.54538	-1.06595
183589715	chr3:183589715:C:T	2.07389e-52	-8.17673e-10	-0.120917	2.77189e-23	-8.17673e-10	0.499296
183589813	chr3:183589813:A:G	2.84677e-53	-8.17673e-10	-2.10674	2.21337e-24	-8.17673e-10	-2.0283
183589879	chr3:183589879:T:C	5.58559e-54	-1.64196	-2.09336	2.51374e-25	-2.10442	-2.09921
183590068	chr3:183590068:C:T	7.7862e-53	-8.17673e-10	-1.10058	5.97498e-24	-8.17673e-10	-1.03524
183590196	chr3:183590196:C:T	2.44012e-53	-2.50297	0.242087	6.10614e-25	-2.54057	-0.775536
183590206	chr3:183590206:T:C	2.81012e-53	-8.17673e-10	-2.1197	2.01483e-24	-8.17673e-10	-2.12228
183590263	chr3:183590263:T:C	1.55937e-53	-2.41373	-0.294919	3.84781e-25	-2.52922	-1.24868
183590279	chr3:183590279:T:C	3.3726e-53	-8.17673e-10	-1.93725	2.08096e-24	-8.17673e-10	-2.08999
183590645	chr3:183590645:G:T	7.75241e-53	-8.17673e-10	-1.10493	7.1279e-24	-8.17673e-10	-0.858803
183590647	chr3:183590647:C:T	1.9253e-53	-2.49785	-1.73e-09	1.32602e-24	-2.54063	-1.73e-09
183590832	chr3:183590832:G:A	7.76349e-53	-8.17673e-10	-1.1035	7.13778e-24	-8.17673e-10	-0.857417
183590864	chr3:183590864:G:T	2.79359e-53	-8.17673e-10	-2.1256	2.058e-24	-8.17673e-10	-2.10108
183590897	chr3:183590897:C:T	5.336e-53	-8.17673e-10	-1.47845	3.41247e-24	-8.17673e-10	-1.59538
183591180	chr3:183591180:T:C	9.18684e-53	-8.17673e-10	-0.935159	8.6346e-24	-8.17673e-10	-0.667041
183591200	chr3:183591200:C:T	2.6177e-53	-2.19063	-1.73e-09	1.85813e-24	-2.20325	-1.73e-09
183591219	chr3:183591219:C:T	7.73103e-53	-8.17673e-10	-1.10769	7.106e-24	-8.17673e-10	-0.861879
183591242	chr3:183591242:CA:C	2.8234e-53	-8.17673e-10	-2.11499	2.01176e-24	-8.17673e-10	-2.12381
183591293	chr3:183591293:G:A	2.70465e-52	-8.17673e-10	0.144627	2.38136e-23	-8.17673e-10	0.34744
183591330	chr3:183591330:A:G	8.68e-53	-8.17673e-10	-0.991909	8.09853e-24	-8.17673e-10	-0.731136
183591381	chr3:183591381:C:A	7.77041e-53	-8.17673e-10	-1.10261	7.14401e-24	-8.17673e-10	-0.856544
183591639	chr3:183591639:C:T	7.85051e-53	-8.17673e-10	-1.09235	7.24529e-24	-8.17673e-10	-0.842467
183591723	chr3:183591723:G:A	7.75471e-53	-8.17673e-10	-1.10463	7.14656e-24	-8.17673e-10	-0.856188
183591835	chr3:183591835:C:A	4.49825e-52	0.653343	-1.73e-09	3.51269e-22	3.03873	-1.73e-09
183591890	chr3:183591890:C:G	3.70701e-54	-2.49315	-1.65214	1.83505e-25	-2.54573	-1.97261
183591988	chr3:183591988:A:C	1.38043e-52	-8.17673e-10	-0.527954	7.61671e-24	-8.17673e-10	-0.792475
183591993	chr3:183591993:A:G	2.85656e-53	-8.17673e-10	-2.10331	2.09094e-24	-8.17673e-10	-2.08521
183592081	chr3:183592081:A:G	1.44724e-52	-8.17673e-10	-0.480685	7.9955e-24	-8.17673e-10	-0.74394
183592383	chr3:183592383:A:G	7.13814e-53	-8.17673e-10	-1.18748	6.64662e-24	-8.17673e-10	-0.928711
183592532	chr3:183592532:C:T	6.3077e-53	-8.17673e-10	-1.31116	5.78378e-24	-8.17673e-10	-1.06776
183592671	chr3:183592671:A:G	2.87341e-53	-8.17673e-10	-2.09743	2.00551e-24	-8.17673e-10	-2.12692
183592724	chr3:183592724:A:G	2.49744e-54	-2.45205	-2.0882	1.63001e-25	-2.53487	-2.10195
183592873	chr3:183592873:G:A	6.49515e-53	-8.17673e-10	-1.28187	5.97898e-24	-8.17673e-10	-1.03457
183592943	chr3:183592943:C:T	4.29957e-53	-8.17673e-10	-1.69442	3.6432e-24	-8.17673e-10	-1.52996
183593034	chr3:183593034:TC:T	9.60497e-54	-2.32799	-0.865247	3.29597e-25	-2.2264	-1.70631
183593280	chr3:183593280:A:G	1.81697e-52	-8.17673e-10	-0.253175	9.97175e-24	-8.17673e-10	-0.523063
183593308	chr3:183593308:T:C	4.28371e-53	-8.17673e-10	-1.69811	2.94699e-24	-8.17673e-10	-1.74203
183593473	chr3:183593473:A:C	1.32921e-53	-1.40714	-1.46121	9.35719e-25	-1.73388	-1.15538
183593601	chr3:183593601:T:G	2.15084e-53	-2.38707	-1.73e-09	1.34283e-24	-2.52804	-1.73e-09
183593909	chr3:183593909:G:A	2.51954e-52	-8.17673e-10	0.0737305	3.9769e-24	-8.17673e-10	-1.44232
183593968	chr3:183593968:A:G	1.449e-53	-1.0318	-1.75026	7.1516e-25	-1.51965	-1.63842
183594031	chr3:183594031:C:T	3.1699e-54	-2.32392	-1.9779	1.70716e-25	-2.51094	-2.07963
183594059	chr3:183594059:T:C	1.62053e-52	-1.75431	1.38672	2.78977e-24	-2.00637	0.20951
183594077	chr3:183594077:A:G	2.81952e-53	-8.17673e-10	-2.11636	2.03634e-24	-8.17673e-10	-2.11166
183594101	chr3:183594101:A:G	2.81487e-53	-8.17673e-10	-2.11801	2.09185e-24	-8.17673e-10	-2.08477
183594111	chr3:183594111:T:C	2.86611e-52	0.202609	-1.73e-09	1.6866e-23	0.00247856	-1.73e-09
183594145	chr3:183594145:A:G	2.96354e-53	-8.17673e-10	-2.06655	2.43369e-24	-8.17673e-10	-1.93341
183594209	chr3:183594209:A:G	7.351e-54	-1.84515	-1.61553	2.25091e-25	-2.32668	-1.98739
183594736	chr3:183594736:TAA:T	4.04847e-54	-2.09523	-1.96195	1.67947e-25	-2.54534	-2.06159
183594762	chr3:183594762:C:T	8.21552e-54	-1.6072	-1.74229	5.16209e-25	-2.44548	-1.03859
183594887	chr3:183594887:T:C	6.7889e-54	-1.44481	-2.09542	2.2617e-25	-2.34269	-1.96659
183595007	chr3:183595007:G:C	6.20564e-53	-8.17673e-10	-1.32747	8.4589e-24	-8.17673e-10	-0.6876
183595074	chr3:183595074:G:A	2.87238e-53	-8.17673e-10	-2.09779	2.2427e-24	-8.17673e-10	-2.01514
183595151	chr3:183595151:T:C	5.16079e-54	-1.68752	-2.12691	1.81664e-25	-2.43914	-2.08927
183595373	chr3:183595373:C:T	5.90347e-54	-1.55298	-2.12699	1.88059e-25	-2.40377	-2.09005
183595598	chr3:183595598:C:T	8.36063e-53	-8.17673e-10	-1.0294	1.30766e-23	-8.17673e-10	-0.251995
183595664	chr3:183595664:G:C	5.65422e-53	-8.17673e-10	-1.42053	7.48146e-24	-8.17673e-10	-0.810391
183595998	chr3:183595998:G:T	6.32828e-54	-1.49051	-2.11998	1.87911e-25	-2.38105	-2.11355
183596290	chr3:183596290:G:T	6.06121e-54	-1.52703	-2.12658	1.88157e-25	-2.39651	-2.09679
183596368	chr3:183596368:A:AG	7.56443e-52	-8.17673e-10	1.17311	2.358e-24	-8.17673e-10	-1.96501
183596480	chr3:183596480:G:A	6.07014e-54	-1.52993	-2.12221	1.85595e-25	-2.39576	-2.11125
183596550	chr3:183596550:G:A	6.17628e-54	-1.51414	-2.12066	1.86348e-25	-2.38926	-2.1137
183596551	chr3:183596551:C:T	3.74873e-53	-8.17673e-10	-1.83151	3.05019e-24	-8.17673e-10	-1.70761
183596953	chr3:183596953:A:G	1.80718e-53	-0.889421	-1.67174	1.75956e-24	-1.19979	-1.05797
183597453	chr3:183597453:G:A	2.79472e-53	-8.17673e-10	-2.1252	2.03058e-24	-8.17673e-10	-2.1145
183597683	chr3:183597683:A:G	6.05766e-54	-2.03961	-1.61459	5.53314e-25	-2.15216	-1.26249
183597842	chr3:183597842:ATAT:A	2.81073e-53	-8.17673e-10	-2.11948	2.01406e-24	-8.17673e-10	-2.12267
183598237	chr3:183598237:C:T	2.38814e-54	-2.54058	-2.04442	1.70719e-25	-2.5115	-2.07906
183598411	chr3:183598411:T:C	1.93337e-53	-0.785647	-1.70802	1.79237e-24	-1.11245	-1.12684
183598583	chr3:183598583:T:C	1.79769e-53	-0.846752	-1.71968	1.66292e-24	-1.16855	-1.14569
183599447	chr3:183599447:C:T	2.8366e-53	-8.17673e-10	-2.11032	2.01114e-24	-8.17673e-10	-2.12412
183599534	chr3:183599534:G:A	2.88016e-53	-8.17673e-10	-2.09508	2.00702e-24	-8.17673e-10	-2.12617
183599535	chr3:183599535:A:G	2.86731e-53	-8.17673e-10	-2.09956	2.00588e-24	-8.17673e-10	-2.12673
183599580	chr3:183599580:G:A	2.80542e-53	-8.17673e-10	-2.12138	2.08543e-24	-8.17673e-10	-2.08784
183599856	chr3:183599856:T:C	2.80478e-53	-8.17673e-10	-2.12161	2.08683e-24	-8.17673e-10	-2.08717
183599872	chr3:183599872:C:T	2.79741e-53	-8.17673e-10	-2.12424	2.04142e-24	-8.17673e-10	-2.10917
183600014	chr3:183600014:G:A	2.79028e-53	-8.17673e-10	-2.12679	2.00555e-24	-8.17673e-10	-2.1269
183600043	chr3:183600043:C:A	3.03384e-53	-8.17673e-10	-2.0431	2.49392e-24	-8.17673e-10	-1.90896
183600060	chr3:183600060:A:G	3.47431e-53	-8.17673e-10	-1.90753	2.44881e-24	-8.17673e-10	-1.92722
183600068	chr3:183600068:C:T	2.78991e-53	-8.17673e-10	-2.12692	2.00539e-24	-8.17673e-10	-2.12698
183600257	chr3:183600257:T:A	2.80586e-53	-8.17673e-10	-2.12122	2.08471e-24	-8.17673e-10	-2.08819
183600260	chr3:183600260:A:G	2.80978e-53	-8.17673e-10	-2.11983	2.07782e-24	-8.17673e-10	-2.0915
183600408	chr3:183600408:G:A	5.64841e-53	-8.17673e-10	-1.42156	3.48579e-24	-8.17673e-10	-1.57413
183600718	chr3:183600718:G:A	3.02089e-53	-8.17673e-10	-2.04738	2.35152e-24	-8.17673e-10	-1.96776
183600973	chr3:183600973:C:T	2.81135e-53	-8.17673e-10	-2.11926	2.07491e-24	-8.17673e-10	-2.0929
183601011	chr3:183601011:A:C	2.81328e-53	-8.17673e-10	-2.11858	2.07214e-24	-8.17673e-10	-2.09424
183601060	chr3:183601060:G:A	2.8304e-53	-2.11251	-1.73e-09	1.86138e-24	-2.2015	-1.73e-09
183601266	chr3:183601266:A:T	7.65577e-54	-1.58944	-1.83062	4.21143e-25	-2.43025	-1.25735
183601435	chr3:183601435:C:T	2.80414e-53	-8.17673e-10	-2.12183	2.01834e-24	-8.17673e-10	-2.12055
183601925	chr3:183601925:A:G	8.23307e-53	-8.17673e-10	-1.04477	5.19627e-24	-8.17673e-10	-1.17488
183602000	chr3:183602000:G:T	1.83143e-52	-8.17673e-10	-0.245249	1.88398e-23	-8.17673e-10	0.113152
183602118	chr3:183602118:C:T	2.79556e-53	-8.17673e-10	-2.1249	2.02861e-24	-8.17673e-10	-2.11547
183602250	chr3:183602250:G:A	2.89103e-53	-0.413931	-1.67739	1.49441e-24	-1.61479	-0.80629
183602346	chr3:183602346:T:C	3.66221e-53	-8.17673e-10	-1.85486	2.96137e-24	-8.17673e-10	-1.73717
183602353	chr3:183602353:A:C	3.62588e-53	-8.17673e-10	-1.86483	2.98292e-24	-8.17673e-10	-1.72991
183602541	chr3:183602541:G:A	3.56718e-53	-8.17673e-10	-1.88115	2.76121e-24	-8.17673e-10	-1.80715
183602585	chr3:183602585:A:G	2.81964e-53	-8.17673e-10	-2.11632	2.08322e-24	-8.17673e-10	-2.08891
183602966	chr3:183602966:C:T	5.02547e-53	0.372311	-1.91072	1.60097e-24	-1.04794	-1.30427
183602991	chr3:183602991:C:CTG	3.50877e-53	-8.17673e-10	-1.89766	2.89114e-24	-8.17673e-10	-1.76117
183603186	chr3:183603186:A:G	2.19809e-53	-0.397605	-1.96774	4.10591e-25	-1.68848	-2.0245
183603492	chr3:183603492:G:T	2.81306e-53	-8.17673e-10	-2.11866	2.02245e-24	-8.17673e-10	-2.11851
183603550	chr3:183603550:G:A	1.93402e-53	-2.49333	-1.73e-09	1.4556e-24	-2.4474	-1.73e-09
183603618	chr3:183603618:A:C	2.78147e-53	-0.0876335	-2.04232	4.86509e-25	-1.46882	-2.0745
183603643	chr3:183603643:G:A	9.35689e-53	-8.17673e-10	-0.916818	1.04336e-23	-8.17673e-10	-0.477788
183603654	chr3:183603654:T:C	7.0993e-53	-8.17673e-10	-1.19293	4.34927e-24	-8.17673e-10	-1.35281
183604034	chr3:183604034:A:C	7.15862e-53	-8.17673e-10	-1.18461	4.37415e-24	-8.17673e-10	-1.34711
183604135	chr3:183604135:A:T	7.31361e-53	-8.17673e-10	-1.16319	4.45909e-24	-8.17673e-10	-1.32787
183604681	chr3:183604681:G:A	7.19556e-53	-8.17673e-10	-1.17947	4.39391e-24	-8.17673e-10	-1.3426
183604815	chr3:183604815:A:G	3.41275e-53	-8.17673e-10	-1.92541	2.41293e-24	-8.17673e-10	-1.94198
183605656	chr3:183605656:G:A	2.796e-53	-8.17673e-10	-2.12474	2.00763e-24	-8.17673e-10	-2.12586
183605891	chr3:183605891:A:G	6.80989e-53	-8.17673e-10	-1.23455	4.88052e-24	-8.17673e-10	-1.23757
183605895	chr3:183605895:G:A	2.47415e-52	-8.17673e-10	0.0555506	2.4067e-23	-8.17673e-10	0.358024
183605954	chr3:183605954:A:G	7.21427e-53	-8.17673e-10	-1.17687	4.40192e-24	-8.17673e-10	-1.34078
183606402	chr3:183606402:G:C	7.05087e-53	-8.17673e-10	-1.19978	4.29263e-24	-8.17673e-10	-1.36592
183606530	chr3:183606530:G:A	2.79584e-53	-8.17673e-10	-2.1248	2.12052e-24	-8.17673e-10	-2.07116
183607120	chr3:183607120:A:G	8.57749e-53	-8.17673e-10	-1.00379	5.16722e-24	-8.17673e-10	-1.18048
183609844	chr3:183609844:A:C	2.92916e-53	-8.17673e-10	-2.07821	2.58572e-24	-8.17673e-10	-1.87281
183609920	chr3:183609920:G:T	4.16553e-53	-8.17673e-10	-1.72609	3.17776e-24	-8.17673e-10	-1.66664
183610164	chr3:183610164:G:A	2.80233e-53	-8.17673e-10	-2.12248	2.2647e-24	-8.17673e-10	-2.00538
183610212	chr3:183610212:T:C	2.1453e-53	-2.38965	-1.73e-09	1.43874e-24	-2.45905	-1.73e-09
183610386	chr3:183610386:T:C	6.01222e-53	-8.17673e-10	-1.35914	3.75358e-24	-8.17673e-10	-1.50011
183610387	chr3:183610387:G:A	6.88585e-53	-8.17673e-10	-1.22346	4.23221e-24	-8.17673e-10	-1.38009
183610707	chr3:183610707:A:T	7.05111e-53	-8.17673e-10	-1.19975	4.31375e-24	-8.17673e-10	-1.36101
183610710	chr3:183610710:T:G	7.05964e-53	-8.17673e-10	-1.19854	4.31838e-24	-8.17673e-10	-1.35994
183610752	chr3:183610752:T:C	2.82153e-53	-8.17673e-10	-2.11565	2.06732e-24	-8.17673e-10	-2.09657
183611432	chr3:183611432:C:T	1.483e-52	-8.17673e-10	-0.456276	1.27124e-23	-8.17673e-10	-0.280244
183611651	chr3:183611651:C:T	2.01354e-53	-2.45304	-1.73e-09	1.48792e-24	-2.42544	-1.73e-09
183611706	chr3:183611706:A:T	9.19755e-54	-1.27416	-1.96242	1.13752e-24	-1.25016	-1.44381
183611983	chr3:183611983:T:A	2.80907e-53	-8.17673e-10	-2.12008	2.00917e-24	-8.17673e-10	-2.1251
183612106	chr3:183612106:G:A	7.96694e-53	0.769968	-1.8476	2.65138e-24	-0.763689	-1.08405
183612366	chr3:183612366:A:G	2.8026e-53	-2.12238	-1.73e-09	1.95681e-24	-2.1515	-1.73e-09
183612843	chr3:183612843:C:T	2.79593e-53	-8.17673e-10	-2.12476	2.0764e-24	-8.17673e-10	-2.09219
183612914	chr3:183612914:A:C	9.99797e-54	-1.17932	-1.97382	1.2227e-24	-1.1547	-1.46705
183612952	chr3:183612952:G:C	9.94768e-54	-1.17168	-1.9865	1.20037e-24	-1.14409	-1.49611
183613271	chr3:183613271:C:G	3.23214e-53	-8.17673e-10	-1.97978	2.61062e-24	-8.17673e-10	-1.86323
183613695	chr3:183613695:T:C	4.16279e-53	-8.17673e-10	-1.72674	3.94515e-24	-8.17673e-10	-1.45033
183613700	chr3:183613700:C:G	8.08347e-54	-1.56684	-1.79886	4.29006e-25	-1.86846	-1.80065
183613999	chr3:183613999:C:T	7.18658e-53	-8.17673e-10	-1.18072	4.33209e-24	-8.17673e-10	-1.35677
183614019	chr3:183614019:C:A	4.53243e-53	-1.64167	-1.73e-09	1.78711e-24	-2.24222	-1.73e-09
183614678	chr3:183614678:G:T	3.80474e-53	-8.17673e-10	-1.81668	3.0227e-24	-8.17673e-10	-1.71667
183615215	chr3:183615215:T:C	9.3541e-54	-1.44026	-1.77944	1.40877e-24	-1.40219	-1.07791
183615418	chr3:183615418:T:C	9.97098e-54	-1.38214	-1.7737	1.53143e-24	-1.34048	-1.05613
183615542	chr3:183615542:G:A	6.26152e-53	-8.17673e-10	-1.31851	1.20536e-23	-8.17673e-10	-0.333455
183615777	chr3:183615777:G:A	5.62054e-53	-8.17673e-10	-1.4265	3.29776e-24	-8.17673e-10	-1.62958
183615810	chr3:183615810:G:C	3.50284e-53	-8.17673e-10	-1.89936	2.54e-24	-8.17673e-10	-1.89066
183616190	chr3:183616190:G:A	1.08204e-53	-1.03871	-2.03537	2.79679e-25	-2.01494	-2.08199
183616295	chr3:183616295:C:T	3.34681e-53	-8.17673e-10	-1.94492	2.43534e-24	-8.17673e-10	-1.93273
183616433	chr3:183616433:A:G	3.1751e-53	-8.17673e-10	-1.99759	2.59083e-24	-8.17673e-10	-1.87084
183616555	chr3:183616555:G:A	3.73921e-53	-8.17673e-10	-1.83406	2.98797e-24	-8.17673e-10	-1.72822
183616567	chr3:183616567:C:T	1.16167e-52	-8.17673e-10	-0.700491	9.3675e-24	-8.17673e-10	-0.585573
183616588	chr3:183616588:T:C	3.1704e-53	-0.192303	-1.80677	1.50723e-24	-1.40711	-1.00544
183616970	chr3:183616970:G:A	1.23407e-51	-8.17673e-10	1.66256	1.97552e-22	-8.17673e-10	2.46318
183617293	chr3:183617293:A:C	5.43603e-54	-1.89548	-1.86699	3.64224e-25	-2.41241	-1.4204
183617422	chr3:183617422:A:G	2.09741e-53	-0.311619	-2.10061	4.79616e-25	-1.44064	-2.11694
183617491	chr3:183617491:G:A	2.80999e-53	-8.17673e-10	-2.11975	2.00702e-24	-8.17673e-10	-2.12617
183617524	chr3:183617524:C:T	4.1581e-53	-8.17673e-10	-1.72787	4.05427e-24	-8.17673e-10	-1.42305
183617725	chr3:183617725:C:T	3.40691e-54	-2.34518	-1.88453	1.62525e-25	-2.54435	-2.09539
183617759	chr3:183617759:C:T	6.321e-54	-1.61078	-2.00086	6.53115e-25	-2.27569	-0.973133
183617801	chr3:183617801:C:T	1.38925e-53	-1.72959	-1.09458	1.34079e-24	-1.59222	-0.93734
183618421	chr3:183618421:G:A	3.4161e-54	-2.18569	-2.04132	1.67344e-25	-2.51151	-2.09901
183618620	chr3:183618620:G:A	3.38987e-54	-2.25793	-1.97679	1.60668e-25	-2.52982	-2.12142
183618824	chr3:183618824:G:A	3.30667e-53	-8.17673e-10	-1.95699	2.76889e-24	-8.17673e-10	-1.80437
183618830	chr3:183618830:G:A	3.4444e-54	-2.27128	-1.94749	1.59539e-25	-2.53283	-2.12545
183619024	chr3:183619024:T:C	3.30492e-53	-8.17673e-10	-1.95752	2.76562e-24	-8.17673e-10	-1.80556
183619042	chr3:183619042:C:T	3.3195e-53	-8.17673e-10	-1.95312	2.77964e-24	-8.17673e-10	-1.8005
183619109	chr3:183619109:A:G	6.84577e-54	-1.99698	-1.53491	2.44983e-25	-2.44295	-1.78643
183619157	chr3:183619157:G:C	3.31895e-53	-8.17673e-10	-1.95328	2.78037e-24	-8.17673e-10	-1.80023
183619243	chr3:183619243:G:A	3.46336e-54	-2.25813	-1.95515	1.60237e-25	-2.52979	-2.12413
183619279	chr3:183619279:A:T	4.10865e-53	-8.17673e-10	-1.73984	4.00376e-24	-8.17673e-10	-1.43558
183619530	chr3:183619530:G:A	4.48587e-54	-2.19377	-1.76081	1.97504e-25	-2.51643	-1.92839
183619602	chr3:183619602:TC:T	2.78984e-53	-8.17673e-10	-2.12695	2.19012e-24	-8.17673e-10	-2.03886
183619755	chr3:183619755:C:T	5.42989e-54	-1.64278	-2.12082	3.67618e-25	-2.29209	-1.53144
183619847	chr3:183619847:A:G	7.95557e-54	-1.25473	-2.12692	3.12007e-25	-2.07263	-1.91492
183619853	chr3:183619853:A:G	4.19507e-54	-2.07531	-1.94629	1.70782e-25	-2.49556	-2.09462
183620114	chr3:183620114:C:T	2.78986e-53	-8.17673e-10	-2.12694	2.19082e-24	-8.17673e-10	-2.03854
183620144	chr3:183620144:G:C	8.15551e-54	-1.22997	-2.12685	3.17799e-25	-2.05839	-1.91077
183620174	chr3:183620174:T:A	2.966e-53	-8.17673e-10	-2.06572	2.33316e-24	-8.17673e-10	-1.9756
183620557	chr3:183620557:T:A	2.79138e-53	-8.17673e-10	-2.1264	2.21587e-24	-8.17673e-10	-2.02718
183620844	chr3:183620844:C:A	4.19064e-54	-2.35234	-1.67032	1.80239e-25	-2.54521	-1.99108
183620931	chr3:183620931:TA:T	8.90652e-54	-1.15101	-2.11773	3.08842e-25	-2.0041	-1.99365
183621065	chr3:183621065:C:A	7.1506e-54	-1.50236	-1.98596	2.24674e-25	-2.21139	-2.10453
183621209	chr3:183621209:A:T	1.01649e-53	-1.4771	-1.65947	1.20336e-24	-1.26049	-1.37721
183621239	chr3:183621239:A:G	2.84795e-53	-8.17673e-10	-2.10633	2.16342e-24	-8.17673e-10	-2.05113
183621264	chr3:183621264:G:C	1.01055e-53	-1.47251	-1.66992	1.19473e-24	-1.25621	-1.38869
183621308	chr3:183621308:C:A	4.94623e-54	-2.15233	-1.70456	2.08304e-25	-2.50416	-1.88741
183621420	chr3:183621420:T:C	1.95341e-53	-2.48335	-1.73e-09	1.35027e-24	-2.52251	-1.73e-09
183621581	chr3:183621581:T:TC	5.06844e-54	-2.15529	-1.67719	2.12434e-25	-2.50549	-1.86645
183622132	chr3:183622132:C:T	2.96623e-53	-8.17673e-10	-2.06564	2.27887e-24	-8.17673e-10	-1.99914
183622254	chr3:183622254:G:C	1.07076e-52	-8.17673e-10	-0.781978	6.09445e-24	-8.17673e-10	-1.01544
183622261	chr3:183622261:G:A	3.97276e-53	-8.17673e-10	-1.77347	2.8508e-24	-8.17673e-10	-1.77522
183622635	chr3:183622635:A:G	3.12951e-53	-8.17673e-10	-2.01205	2.15694e-24	-8.17673e-10	-2.05413
183623191	chr3:183623191:T:C	1.00015e-53	-1.03028	-2.1225	3.25929e-25	-1.96101	-1.98289
183623427	chr3:183623427:G:A	2.98792e-53	-8.17673e-10	-2.05835	2.24146e-24	-8.17673e-10	-2.01569
183623869	chr3:183623869:A:T	8.64404e-54	-2.53362	-0.765029	7.42766e-25	-2.51594	-0.604249
183624018	chr3:183624018:G:A	2.81674e-53	-8.17673e-10	-2.11735	2.07499e-24	-8.17673e-10	-2.09286
183624154	chr3:183624154:A:G	7.95349e-54	-1.32209	-2.05981	2.48306e-25	-2.12318	-2.09273
183624429	chr3:183624429:G:T	1.18637e-53	-0.857987	-2.12404	4.18684e-25	-1.57993	-2.11353
183624737	chr3:183624737:T:C	2.83422e-53	-8.17673e-10	-2.11117	2.10394e-24	-8.17673e-10	-2.07901
183624824	chr3:183624824:C:T	3.83092e-53	-8.17673e-10	-1.80983	2.7138e-24	-8.17673e-10	-1.82447
183625060	chr3:183625060:T:C	2.99695e-53	-8.17673e-10	-2.05534	2.69493e-24	-8.17673e-10	-1.83145
183625103	chr3:183625103:G:A	2.1551e-53	-2.38509	-1.73e-09	2.3202e-24	-1.98116	-1.73e-09
183625782	chr3:183625782:A:T	2.80597e-53	-8.17673e-10	-2.12118	2.09331e-24	-8.17673e-10	-2.08407
183625862	chr3:183625862:C:G	2.82546e-53	-8.17673e-10	-2.11426	2.08427e-24	-8.17673e-10	-2.0884
183626035	chr3:183626035:TG:T	1.38374e-52	-0.525556	-1.73e-09	3.43716e-24	-1.58817	-1.73e-09
183626038	chr3:183626038:TTTTTTTTG:T	5.095e-53	-1.52467	-1.73e-09	1.81224e-24	-2.22826	-1.73e-09
183626191	chr3:183626191:A:C	2.27607e-54	-2.51998	-2.11308	1.98124e-25	-2.3273	-2.11438
183626735	chr3:183626735:C:T	1.72347e-53	-0.481856	-2.12674	5.7996e-25	-1.26919	-2.09843
183626796	chr3:183626796:G:A	9.69566e-54	-1.07827	-2.10557	4.91075e-25	-1.99197	-1.54201
183627183	chr3:183627183:C:A	1.3498e-53	-0.844773	-2.0082	4.41692e-25	-1.52217	-2.11779
183627500	chr3:183627500:A:G	4.31123e-53	-8.17673e-10	-1.69171	4.30989e-24	-8.17673e-10	-1.36191
183627697	chr3:183627697:C:T	1.58869e-53	-0.563581	-2.12644	5.37061e-25	-1.33285	-2.11161
183627771	chr3:183627771:T:G	4.4825e-53	-8.17673e-10	-1.65275	4.38168e-24	-8.17673e-10	-1.34539
183627862	chr3:183627862:G:A	5.14261e-53	-8.17673e-10	-1.51537	3.85164e-24	-8.17673e-10	-1.47432
183628033	chr3:183628033:C:T	8.76744e-54	-1.15888	-2.12559	4.06445e-25	-2.0417	-1.68142
183628135	chr3:183628135:A:G	1.58512e-53	-0.609583	-2.08269	5.10827e-25	-1.37263	-2.12191
183628563	chr3:183628563:T:A	8.98203e-53	-8.17673e-10	-0.957704	5.31627e-24	-8.17673e-10	-1.15205
183628593	chr3:183628593:G:A	2.26728e-54	-2.52313	-2.11381	1.96282e-25	-2.3363	-2.11472
183628627	chr3:183628627:T:C	1.22581e-52	-0.646744	-1.73e-09	1.06762e-23	-0.454807	-1.73e-09
183628861	chr3:183628861:A:G	1.98325e-53	-2.46819	-1.73e-09	1.70547e-24	-2.28898	-1.73e-09
183628974	chr3:183628974:T:C	1.35617e-52	-0.545683	-1.73e-09	5.55594e-24	-1.10795	-1.73e-09
183629169	chr3:183629169:G:A	2.47071e-53	-2.24843	-1.73e-09	1.39564e-24	-2.48946	-1.73e-09
183629323	chr3:183629323:A:G	2.30627e-54	-2.52804	-2.09184	1.97964e-25	-2.35097	-2.09152
183629459	chr3:183629459:G:A	1.84865e-53	-2.53847	-1.73e-09	1.34854e-24	-2.5238	-1.73e-09
183629836	chr3:183629836:G:C	3.22216e-53	-8.17673e-10	-1.98288	2.6316e-24	-8.17673e-10	-1.85523
183629878	chr3:183629878:G:C	1.04035e-52	-0.81079	-1.73e-09	8.78026e-24	-0.650313	-1.73e-09
183630087	chr3:183630087:T:G	5.12302e-54	-1.73393	-2.08784	2.16747e-25	-2.24356	-2.10829
183630522	chr3:183630522:A:G	3.1331e-53	-8.17673e-10	-2.01091	2.28488e-24	-8.17673e-10	-1.99651
183630591	chr3:183630591:T:G	3.23732e-53	-8.17673e-10	-1.97819	2.79555e-24	-8.17673e-10	-1.79479
183631479	chr3:183631479:C:T	4.84724e-54	-1.76243	-2.11467	4.68501e-25	-2.3767	-1.20434
183631642	chr3:183631642:C:T	5.91239e-53	-8.17673e-10	-1.37588	6.34287e-24	-8.17673e-10	-0.975487
183631748	chr3:183631748:A:G	2.78973e-53	-8.17673e-10	-2.12699	2.04194e-24	-8.17673e-10	-2.10892
183632207	chr3:183632207:G:A	3.22882e-53	-8.17673e-10	-1.98081	2.36479e-24	-8.17673e-10	-1.96213
183632561	chr3:183632561:C:T	5.26548e-53	-8.17673e-10	-1.49176	5.48688e-24	-8.17673e-10	-1.12046
183632932	chr3:183632932:C:T	2.94672e-53	-8.17673e-10	-2.07224	2.09637e-24	-8.17673e-10	-2.08261
183633266	chr3:183633266:A:G	6.63782e-54	-2.48456	-1.07817	1.31299e-24	-2.36794	-0.182575
183633520	chr3:183633520:G:A	2.42912e-51	-8.17673e-10	2.33977	1.45771e-22	-8.17673e-10	2.15922
183633527	chr3:183633527:T:C	8.69957e-54	-2.54457	-0.747673	1.39115e-24	-2.5201	0.0274148
183633931	chr3:183633931:T:C	2.7945e-53	-8.17673e-10	-2.12528	2.01581e-24	-8.17673e-10	-2.1218
183634546	chr3:183634546:G:A	3.31925e-54	-2.43862	-1.81715	2.62637e-25	-2.33092	-1.82888
183635097	chr3:183635097:A:C	2.92324e-53	-8.17673e-10	-2.08024	2.25775e-24	-8.17673e-10	-2.00845
183635224	chr3:183635224:T:C	4.86014e-53	-8.17673e-10	-1.57186	5.02698e-24	-8.17673e-10	-1.208
183635500	chr3:183635500:G:A	4.66399e-53	-8.17673e-10	-1.61306	4.77711e-24	-8.17673e-10	-1.25898
183635580	chr3:183635580:C:G	4.5527e-53	-8.17673e-10	-1.63721	4.61644e-24	-8.17673e-10	-1.29319
183635713	chr3:183635713:A:C	4.67605e-53	-8.17673e-10	-1.61048	4.77758e-24	-8.17673e-10	-1.25888
183635795	chr3:183635795:T:C	4.50346e-53	-8.17673e-10	-1.64809	4.59715e-24	-8.17673e-10	-1.29738
183636220	chr3:183636220:G:A	4.97965e-54	-1.7494	-2.10076	5.1445e-25	-2.37477	-1.1127
183636464	chr3:183636464:G:A	1.56274e-53	-1.67261	-1.03388	7.8292e-25	-2.20646	-0.861083
183636674	chr3:183636674:T:C	3.71718e-53	-8.17673e-10	-1.83997	3.21897e-24	-8.17673e-10	-1.65376
183636736	chr3:183636736:C:T	2.4964e-54	-2.49059	-2.05008	3.15797e-25	-2.19214	-1.78333
183636908	chr3:183636908:G:A	3.47085e-53	-8.17673e-10	-1.90853	2.9607e-24	-8.17673e-10	-1.73739
183636944	chr3:183636944:T:C	3.50993e-53	-8.17673e-10	-1.89733	3.00519e-24	-8.17673e-10	-1.72248
183637025	chr3:183637025:C:T	3.56004e-53	-8.17673e-10	-1.88316	3.0512e-24	-8.17673e-10	-1.70728
183637617	chr3:183637617:A:G	2.94319e-54	-2.38191	-1.99412	2.59323e-25	-2.36061	-1.81189
183637797	chr3:183637797:G:T	2.68643e-54	-2.4443	-2.023	2.72292e-25	-2.2655	-1.8582
183637804	chr3:183637804:G:C	2.72628e-54	-2.43616	-2.01642	2.7177e-25	-2.27819	-1.84743
183637864	chr3:183637864:G:A	4.50062e-53	-8.17673e-10	-1.64872	2.80331e-24	-8.17673e-10	-1.79202
183638170	chr3:183638170:C:A	2.69872e-54	-2.44631	-2.01642	2.75814e-25	-2.26294	-1.8479
183638253	chr3:183638253:G:T	3.04696e-53	-8.17673e-10	-2.03878	2.14483e-24	-8.17673e-10	-2.05976
183638421	chr3:183638421:A:G	2.99165e-53	-8.17673e-10	-2.0571	2.04278e-24	-8.17673e-10	-2.10851
183638503	chr3:183638503:T:G	2.79077e-53	-8.17673e-10	-2.12661	2.05544e-24	-8.17673e-10	-2.10233
183638659	chr3:183638659:A:G	3.80464e-53	-8.17673e-10	-1.81671	2.44732e-24	-8.17673e-10	-1.92783
183638806	chr3:183638806:C:T	2.95321e-54	-2.35961	-2.01302	2.45243e-25	-2.38889	-1.83943
183638841	chr3:183638841:C:G	2.97129e-54	-2.36263	-2.00389	2.52327e-25	-2.37497	-1.82488
183638844	chr3:183638844:C:T	5.23103e-54	-1.70042	-2.10048	5.26623e-25	-2.35665	-1.10744
183638913	chr3:183638913:G:A	1.97514e-53	-2.47229	-1.73e-09	1.48611e-24	-2.42666	-1.73e-09
183638960	chr3:183638960:G:A	3.80295e-53	-8.17673e-10	-1.81715	2.44645e-24	-8.17673e-10	-1.92818
183639534	chr3:183639534:G:A	3.78746e-53	-8.17673e-10	-1.82124	2.44071e-24	-8.17673e-10	-1.93053
183640057	chr3:183640057:A:C	3.12969e-54	-2.34414	-1.97044	2.59861e-25	-2.39573	-1.7747
183640109	chr3:183640109:CAA:C	4.46472e-54	-1.91463	-2.04468	1.40222e-24	-0.357877	-2.12688
183640206	chr3:183640206:A:G	4.51296e-53	-8.17673e-10	-1.64598	3.34411e-24	-8.17673e-10	-1.61562
183640228	chr3:183640228:G:A	2.96096e-54	-2.37181	-1.99819	2.55877e-25	-2.36907	-1.8168
183640348	chr3:183640348:T:C	3.16284e-53	-8.17673e-10	-2.00146	2.09921e-24	-8.17673e-10	-2.08126
183640656	chr3:183640656:A:G	2.84942e-54	-2.31192	-2.09648	2.03956e-25	-2.41929	-1.99338
183640703	chr3:183640703:A:G	3.25099e-54	-2.34411	-1.93244	2.75145e-25	-2.39294	-1.72034
183640708	chr3:183640708:C:T	3.13606e-54	-2.33017	-1.98238	2.517e-25	-2.40668	-1.79565
183640760	chr3:183640760:C:T	3.79341e-53	-8.17673e-10	-1.81966	2.44166e-24	-8.17673e-10	-1.93014
183641427	chr3:183641427:G:A	2.34296e-54	-2.53353	-2.07057	3.45048e-25	-2.02967	-1.85723
183641515	chr3:183641515:T:C	3.46481e-53	-8.17673e-10	-1.91027	2.97101e-24	-8.17673e-10	-1.73392
183641574	chr3:183641574:AC:A	2.95972e-54	-2.3742	-1.99623	2.57281e-25	-2.36658	-1.81383
183641907	chr3:183641907:G:A	2.88954e-54	-2.37672	-2.0177	2.4953e-25	-2.36401	-1.84698
183642014	chr3:183642014:C:G	2.63816e-54	-2.45206	-2.03337	2.93677e-25	-2.26949	-1.7786
183642199	chr3:183642199:G:A	2.90664e-54	-2.38035	-2.00816	2.54039e-25	-2.3607	-1.83239
183642815	chr3:183642815:GTGTATT:G	3.06573e-54	-2.34184	-1.99339	2.50024e-25	-2.39922	-1.8098
183642919	chr3:183642919:A:G	2.91544e-54	-2.38808	-1.99741	2.60734e-25	-2.35155	-1.81552
183642953	chr3:183642953:G:A	3.03359e-54	-2.3497	-1.99607	2.5096e-25	-2.39117	-1.81411
183643001	chr3:183643001:C:T	3.64988e-53	-8.17673e-10	-1.85824	3.14479e-24	-8.17673e-10	-1.67707
183643002	chr3:183643002:G:A	3.80527e-53	-8.17673e-10	-1.81654	2.44765e-24	-8.17673e-10	-1.92769
183643105	chr3:183643105:G:A	2.96295e-54	-2.36716	-2.00217	2.53296e-25	-2.3731	-1.82292
183643358	chr3:183643358:C:T	3.01184e-54	-2.3526	-2.00036	2.50411e-25	-2.3873	-1.82018
183643369	chr3:183643369:T:G	2.81037e-53	-8.17673e-10	-2.11961	2.02106e-24	-8.17673e-10	-2.1192
183643444	chr3:183643444:T:C	3.38145e-53	-8.17673e-10	-1.93462	2.43033e-24	-8.17673e-10	-1.93479
183643468	chr3:183643468:T:C	3.00669e-54	-2.35972	-1.99496	2.54096e-25	-2.38106	-1.8118
183644008	chr3:183644008:AGAT:A	3.22019e-53	-8.17673e-10	-1.98349	2.80901e-24	-8.17673e-10	-1.78999
183644213	chr3:183644213:T:C	2.9754e-54	-2.36523	-1.9999	2.53793e-25	-2.37421	-1.81984
183644223	chr3:183644223:C:T	2.98612e-54	-2.36554	-1.996	2.55374e-25	-2.37452	-1.81332
183644262	chr3:183644262:G:A	1.9131e-53	-2.50421	-1.73e-09	1.50635e-24	-2.41313	-1.73e-09
183644484	chr3:183644484:A:G	3.37443e-53	-8.17673e-10	-1.9367	2.42482e-24	-8.17673e-10	-1.93706
183644672	chr3:183644672:G:A	2.55646e-54	-2.49187	-2.02503	3.28491e-25	-2.17262	-1.76344
183644954	chr3:183644954:G:A	3.04591e-54	-2.35084	-1.99087	2.54053e-25	-2.38758	-1.80545
183645039	chr3:183645039:C:T	3.1135e-54	-2.33835	-1.98142	2.5475e-25	-2.39872	-1.79157
183645130	chr3:183645130:G:T	6.38049e-53	-8.17673e-10	-1.29969	6.58247e-24	-8.17673e-10	-0.938408
183645468	chr3:183645468:A:G	2.65575e-54	-2.44762	-2.03117	2.93264e-25	-2.27582	-1.77369
183645475	chr3:183645475:C:T	2.96539e-54	-2.37377	-1.99474	2.58015e-25	-2.3661	-1.81146
183645480	chr3:183645480:A:G	2.81686e-53	-8.17673e-10	-2.11731	2.017e-24	-8.17673e-10	-2.12121
183645482	chr3:183645482:C:G	3.00435e-54	-2.36051	-1.99494	2.54648e-25	-2.37892	-1.81177
183645666	chr3:183645666:T:C	2.68021e-54	-2.4376	-2.03202	2.88018e-25	-2.29211	-1.77544
183645750	chr3:183645750:G:A	5.53213e-54	-1.63753	-2.10741	5.18581e-25	-2.32451	-1.15497
183646328	chr3:183646328:C:A	3.02745e-54	-2.2459	-2.10189	1.94599e-25	-2.4658	-1.99383
183646333	chr3:183646333:G:C	2.58414e-54	-2.41369	-2.09244	1.97991e-25	-2.31543	-2.12693
183646542	chr3:183646542:C:T	4.07561e-53	-8.17673e-10	-1.74791	2.49e-24	-8.17673e-10	-1.91054
183646895	chr3:183646895:C:T	2.87526e-54	-2.39425	-2.00513	2.59831e-25	-2.3433	-1.82724
183647175	chr3:183647175:C:T	2.61699e-54	-2.46215	-2.03134	3.013e-25	-2.24952	-1.77295
183647234	chr3:183647234:G:A	3.04451e-54	-2.378	-1.96417	2.71799e-25	-2.35754	-1.76797
183647303	chr3:183647303:T:A	3.32191e-54	-2.50075	-1.75423	2.98899e-25	-2.41484	-1.61563
183647330	chr3:183647330:C:T	3.42007e-53	-8.17673e-10	-1.92327	2.42487e-24	-8.17673e-10	-1.93704
183647448	chr3:183647448:T:C	2.72889e-54	-2.33171	-2.1199	1.81524e-25	-2.40223	-2.12696
183647696	chr3:183647696:C:T	3.02848e-54	-2.34443	-2.00303	2.47381e-25	-2.39427	-1.82538
183647800	chr3:183647800:T:G	2.4787e-53	-2.2452	-1.73e-09	2.92699e-24	-1.74884	-1.73e-09
183647938	chr3:183647938:A:G	2.77782e-54	-2.40613	-2.02772	2.55113e-25	-2.32702	-1.86185
183648214	chr3:183648214:C:G	7.50376e-53	-1.13753	-1.73e-09	1.77279e-23	0.0523193	-1.73e-09
183648235	chr3:183648235:A:G	3.42681e-54	-2.494	-1.72988	3.10863e-25	-2.40375	-1.58747
183648313	chr3:183648313:G:A	2.57384e-54	-2.39443	-2.11569	1.92775e-25	-2.34305	-2.126
183649262	chr3:183649262:A:AT	3.64679e-54	-2.44765	-1.71402	3.35714e-25	-2.33223	-1.58208
183649361	chr3:183649361:T:C	2.97163e-54	-2.36331	-2.00309	2.52002e-25	-2.37622	-1.82492
183649481	chr3:183649481:ATC:A	2.79048e-54	-2.36974	-2.05956	2.31603e-25	-2.36991	-1.91564
183649934	chr3:183649934:G:T	2.67517e-54	-2.44093	-2.03057	2.90144e-25	-2.28661	-1.77358
183649984	chr3:183649984:A:G	3.35909e-53	-8.17673e-10	-1.94126	2.21284e-24	-8.17673e-10	-2.02854
183650149	chr3:183650149:T:C	2.96546e-54	-2.37466	-1.99382	2.58955e-25	-2.36497	-1.80895
183650217	chr3:183650217:G:A	2.67572e-54	-2.44369	-2.0276	2.9312e-25	-2.28213	-1.76786
183650428	chr3:183650428:A:T	3.00089e-54	-2.35598	-2.00063	2.51296e-25	-2.38335	-1.82059
183650959	chr3:183650959:C:T	5.88382e-53	-8.17673e-10	-1.38072	5.14897e-24	-8.17673e-10	-1.18402
183651103	chr3:183651103:C:T	2.77737e-54	-2.43932	-1.99469	2.83343e-25	-2.27557	-1.80834
183651351	chr3:183651351:T:C	2.89108e-53	-8.17673e-10	-2.0913	2.00562e-24	-8.17673e-10	-2.12686
183651569	chr3:183651569:C:T	3.22995e-53	-8.17673e-10	-1.98046	2.20857e-24	-8.17673e-10	-2.03047
183651820	chr3:183651820:G:A	2.8115e-53	-8.17673e-10	-2.11921	2.02054e-24	-8.17673e-10	-2.11945
183652039	chr3:183652039:G:GTA	2.79843e-53	-8.17673e-10	-2.12387	2.02112e-24	-8.17673e-10	-2.11917
183653079	chr3:183653079:G:A	2.98499e-54	-2.37145	-1.99047	2.59173e-25	-2.36864	-1.80444
183653289	chr3:183653289:CT:C	3.0054e-54	-2.35641	-1.9987	2.51923e-25	-2.3833	-1.81816
183653379	chr3:183653379:A:G	3.03545e-54	-2.35566	-1.9895	2.55261e-25	-2.38424	-1.80405
183653462	chr3:183653462:T:G	2.93842e-54	-2.36902	-2.00862	2.51735e-25	-2.37032	-1.83188
183653513	chr3:183653513:G:A	3.07259e-54	-2.3416	-1.9914	2.51488e-25	-2.39703	-1.80615
183653559	chr3:183653559:T:C	3.01991e-54	-2.368	-1.98229	2.61587e-25	-2.37193	-1.79187
183653669	chr3:183653669:A:G	2.98478e-54	-2.37088	-1.99111	2.58814e-25	-2.36859	-1.80587
183654070	chr3:183654070:C:T	1.36783e-52	-8.17673e-10	-0.537123	2.00636e-24	-8.17673e-10	-2.1265
183654240	chr3:183654240:A:G	2.80979e-53	-8.17673e-10	-2.11982	2.02288e-24	-8.17673e-10	-2.1183
183654287	chr3:183654287:C:T	2.97899e-54	-2.36674	-1.9972	2.54869e-25	-2.37286	-1.81697
183654493	chr3:183654493:T:C	2.97815e-54	-2.36929	-1.99493	2.56929e-25	-2.37003	-1.81175
183654520	chr3:183654520:GT:G	2.83224e-53	-8.17673e-10	-2.11186	2.01066e-24	-8.17673e-10	-2.12436
183654885	chr3:183654885:G:A	3.00277e-54	-2.35915	-1.99684	2.53618e-25	-2.38004	-1.8147
183655169	chr3:183655169:G:A	2.58082e-54	-2.41887	-2.08854	2.54432e-25	-2.31916	-1.87238
183655698	chr3:183655698:G:T	2.96507e-53	-8.17673e-10	-2.06603	2.27496e-24	-8.17673e-10	-2.00086
183655779	chr3:183655779:A:G	2.3821e-54	-2.47195	-2.11559	2.02082e-25	-2.29615	-2.12575
183655863	chr3:183655863:A:G	2.97289e-54	-2.34154	-2.02444	2.3959e-25	-2.39478	-1.85686
183655887	chr3:183655887:C:T	3.88402e-53	-8.17673e-10	-1.79606	3.41715e-24	-8.17673e-10	-1.59401
183655983	chr3:183655983:G:A	3.11864e-54	-2.27739	-2.04073	2.23919e-25	-2.43592	-1.88337
183656882	chr3:183656882:G:A	2.3524e-53	-2.29749	-1.73e-09	2.76346e-24	-1.80634	-1.73e-09
183656958	chr3:183656958:C:G	2.94361e-53	-8.17673e-10	-2.07329	2.02297e-24	-8.17673e-10	-2.11825
183657335	chr3:183657335:C:T	2.95132e-54	-2.36917	-2.0041	2.52962e-25	-2.37133	-1.82601
183657555	chr3:183657555:C:G	2.98604e-54	-2.37135	-1.99021	2.59308e-25	-2.36838	-1.80417
183657951	chr3:183657951:G:A	2.82155e-53	-8.17673e-10	-2.11565	2.11874e-24	-8.17673e-10	-2.072
183657979	chr3:183657979:G:A	2.89714e-53	-8.17673e-10	-2.08921	2.09839e-24	-8.17673e-10	-2.08165
183658044	chr3:183658044:C:T	3.57844e-54	-2.47013	-1.71046	3.02762e-25	-2.3693	-1.64833
183658204	chr3:183658204:C:T	2.82141e-54	-2.35342	-2.06486	2.24726e-25	-2.38369	-1.932
183658422	chr3:183658422:G:A	2.91251e-53	-8.17673e-10	-2.08391	2.07155e-24	-8.17673e-10	-2.09452
183658489	chr3:183658489:C:T	2.96062e-54	-2.36068	-2.00944	2.48847e-25	-2.37886	-1.83487
183658827	chr3:183658827:C:A	4.34245e-53	-8.17673e-10	-1.68449	2.53575e-24	-8.17673e-10	-1.89233
183659140	chr3:183659140:T:TG	2.96432e-54	-2.37396	-1.99491	2.58182e-25	-2.36519	-1.81172
183659719	chr3:183659719:AATATATG:A	2.97126e-54	-2.36434	-2.00219	2.52935e-25	-2.37523	-1.82221
183659734	chr3:183659734:A:C	2.9653e-54	-2.36501	-2.00353	2.52568e-25	-2.37459	-1.82431
183659877	chr3:183659877:A:G	2.9901e-54	-2.3696	-1.99061	2.58637e-25	-2.37037	-1.80478
183659938	chr3:183659938:C:T	3.03499e-54	-2.35817	-1.98714	2.57024e-25	-2.38112	-1.80028
183659977	chr3:183659977:T:C	2.85618e-53	-8.17673e-10	-2.10344	2.14495e-24	-8.17673e-10	-2.0597
183660172	chr3:183660172:C:T	1.6959e-52	-0.32213	-1.73e-09	1.598e-23	-0.0514783	-1.73e-09
183660193	chr3:183660193:A:G	2.81309e-53	-8.17673e-10	-2.11865	2.01926e-24	-8.17673e-10	-2.12009
183660676	chr3:183660676:T:C	2.95381e-54	-2.38083	-1.99159	2.61035e-25	-2.35863	-1.80729
183660713	chr3:183660713:A:G	2.80237e-54	-2.42523	-1.99982	2.7249e-25	-2.30378	-1.81919
183660786	chr3:183660786:C:T	3.75804e-54	-2.46557	-1.66605	3.45551e-25	-2.3586	-1.52683
183660832	chr3:183660832:T:C	2.97368e-54	-2.37119	-1.99453	2.57778e-25	-2.36761	-1.81087
183662036	chr3:183662036:A:G	3.2875e-53	-8.17673e-10	-1.9628	2.23936e-24	-8.17673e-10	-2.01663
183662162	chr3:183662162:T:G	2.95299e-54	-2.3751	-1.9976	2.58374e-25	-2.36463	-1.81154
183662215	chr3:183662215:C:T	2.94221e-54	-2.37116	-2.00519	2.52862e-25	-2.36993	-1.8278
183662247	chr3:183662247:G:A	2.45664e-54	-2.45332	-2.1034	2.17709e-25	-2.32739	-2.02002
183662392	chr3:183662392:T:G	3.07792e-54	-2.34647	-1.98479	2.5444e-25	-2.3911	-1.80041
183662562	chr3:183662562:T:C	3.01888e-54	-2.36805	-1.98258	2.61461e-25	-2.37128	-1.79301
183662911	chr3:183662911:C:T	2.98566e-54	-2.36683	-1.99486	2.56387e-25	-2.37223	-1.81165
183663004	chr3:183663004:G:A	2.96127e-54	-2.37209	-1.9978	2.56566e-25	-2.36748	-1.8157
183663112	chr3:183663112:G:A	2.67099e-54	-2.36154	-2.11153	1.82032e-25	-2.40853	-2.11786
183663196	chr3:183663196:T:A	2.91113e-54	-2.37835	-2.00862	2.53791e-25	-2.36117	-1.83289
183663985	chr3:183663985:A:G	2.97855e-54	-2.36175	-2.00233	2.52046e-25	-2.37813	-1.82283
183664048	chr3:183664048:C:T	1.49692e-52	-8.17673e-10	-0.446933	1.72525e-23	-8.17673e-10	0.0251399
183664094	chr3:183664094:A:C	2.90073e-54	-2.388	-2.00255	2.59607e-25	-2.3517	-1.81971
183664259	chr3:183664259:A:G	2.82291e-53	-8.17673e-10	-2.11516	2.0143e-24	-8.17673e-10	-2.12255
183664547	chr3:183664547:A:G	1.93611e-52	-8.17673e-10	-0.189667	2.24724e-23	-8.17673e-10	0.289469
183664697	chr3:183664697:T:C	3.80122e-53	-8.17673e-10	-1.81761	2.44594e-24	-8.17673e-10	-1.92839
183665049	chr3:183665049:A:T	3.25982e-53	-8.17673e-10	-1.97126	2.52567e-24	-8.17673e-10	-1.89631
183665526	chr3:183665526:A:G	3.0224e-54	-2.36067	-1.98879	2.57228e-25	-2.3794	-1.80121
183665547	chr3:183665547:G:A	3.72822e-53	-8.17673e-10	-1.837	2.60817e-24	-8.17673e-10	-1.86417
183665583	chr3:183665583:T:A	3.17096e-53	-8.17673e-10	-1.9989	2.04122e-24	-8.17673e-10	-2.10927
183665609	chr3:183665609:G:A	2.89102e-53	-8.17673e-10	-2.09132	2.12374e-24	-8.17673e-10	-2.06964
183665622	chr3:183665622:T:C	3.08886e-54	-2.35425	-1.97346	2.62672e-25	-2.3851	-1.77457
183665638	chr3:183665638:C:T	2.57611e-54	-2.39325	-2.11599	1.9225e-25	-2.34557	-2.1262
183665649	chr3:183665649:G:C	3.01229e-54	-2.3659	-1.98691	2.59184e-25	-2.37389	-1.79914
183665849	chr3:183665849:A:G	2.96273e-54	-2.36599	-2.00342	2.52749e-25	-2.37402	-1.82416
183665932	chr3:183665932:G:A	3.01023e-54	-2.3479	-2.00561	2.47639e-25	-2.3916	-1.827
183666075	chr3:183666075:G:A	2.93606e-53	-8.17673e-10	-2.07586	2.01747e-24	-8.17673e-10	-2.12097
183666116	chr3:183666116:C:T	2.98962e-54	-2.35372	-2.00665	2.48615e-25	-2.38577	-1.8289
183666159	chr3:183666159:T:G	2.55188e-54	-2.39812	-2.12056	1.85619e-25	-2.37999	-2.12689
183666451	chr3:183666451:T:C	2.79075e-53	-8.17673e-10	-2.12662	2.05372e-24	-8.17673e-10	-2.10316
183666498	chr3:183666498:A:G	2.56986e-54	-2.39443	-2.11724	1.92433e-25	-2.3443	-2.12652
183666525	chr3:183666525:G:A	2.53755e-53	-2.22173	-1.73e-09	1.40288e-24	-2.48429	-1.73e-09
183666609	chr3:183666609:A:G	2.69665e-54	-2.44019	-2.02332	2.9427e-25	-2.2884	-1.75768
183666886	chr3:183666886:C:T	2.69341e-54	-2.44189	-2.02282	2.94943e-25	-2.28586	-1.75793
183667215	chr3:183667215:C:T	2.59563e-54	-2.41927	-2.08241	2.588e-25	-2.31793	-1.85659
183667287	chr3:183667287:G:A	4.41054e-53	-8.17673e-10	-1.66893	3.58487e-24	-8.17673e-10	-1.5461
183668416	chr3:183668416:C:T	2.58845e-54	-2.38877	-2.11569	1.91564e-25	-2.34934	-2.12601
183668462	chr3:183668462:T:C	3.80788e-53	-8.17673e-10	-1.81586	2.44909e-24	-8.17673e-10	-1.9271
183668610	chr3:183668610:G:GA	3.03605e-53	-8.17673e-10	-2.04237	2.01799e-24	-8.17673e-10	-2.12072
183668770	chr3:183668770:T:C	2.60829e-54	-2.48328	-2.01354	4.46721e-25	-2.16607	-1.46257
183669174	chr3:183669174:G:T	6.50241e-54	-1.65363	-1.92971	2.54606e-25	-2.22296	-1.9679
183669226	chr3:183669226:C:T	3.17633e-54	-2.51155	-1.78824	2.81867e-25	-2.43497	-1.65417
183669314	chr3:183669314:T:C	3.68547e-53	-8.17673e-10	-1.84853	2.3155e-24	-8.17673e-10	-1.98319
183669533	chr3:183669533:G:A	2.82419e-53	-8.17673e-10	-2.11471	2.12261e-24	-8.17673e-10	-2.07017
183669706	chr3:183669706:A:G	2.6735e-54	-2.46196	-2.01017	2.828e-25	-2.25126	-1.83458
183670368	chr3:183670368:C:T	3.16214e-53	-8.17673e-10	-2.00168	2.43582e-24	-8.17673e-10	-1.93254
183670437	chr3:183670437:T:A	2.5735e-54	-2.391	-2.11924	1.91832e-25	-2.34711	-2.12684
183670595	chr3:183670595:A:G	3.58074e-53	-8.17673e-10	-1.87736	3.07259e-24	-8.17673e-10	-1.7003
183670615	chr3:183670615:A:G	4.13635e-54	-2.44664	-1.58906	7.49402e-25	-2.22571	-0.885591
183670662	chr3:183670662:T:C	2.98998e-54	-2.37166	-1.98859	2.60439e-25	-2.36673	-1.80148
183670738	chr3:183670738:G:A	2.97917e-54	-2.36333	-2.00054	2.53024e-25	-2.37682	-1.82027
183670884	chr3:183670884:A:G	2.05128e-53	-2.43446	-1.73e-09	1.45336e-24	-2.44894	-1.73e-09
183671516	chr3:183671516:A:G	2.40727e-53	-2.27444	-1.73e-09	2.40583e-24	-1.94492	-1.73e-09
183672138	chr3:183672138:G:A	3.06168e-54	-2.35582	-1.98073	2.5898e-25	-2.38392	-1.78991
183672242	chr3:183672242:T:C	3.61427e-53	-8.17673e-10	-1.86804	3.11171e-24	-8.17673e-10	-1.68765
183672674	chr3:183672674:G:A	5.30182e-53	-1.48488	-1.73e-09	2.0266e-24	-2.11646	-1.73e-09
183673012	chr3:183673012:A:G	1.95629e-53	-2.48188	-1.73e-09	1.12549e-23	-0.402011	-1.73e-09
183673048	chr3:183673048:A:G	2.90389e-53	-8.17673e-10	-2.08688	2.05987e-24	-8.17673e-10	-2.10018
183673127	chr3:183673127:T:C	3.03955e-54	-2.34991	-1.9939	2.52172e-25	-2.38873	-1.81174
183673441	chr3:183673441:T:C	3.32098e-52	-8.17673e-10	0.349913	1.32817e-23	-8.17673e-10	-0.236432
183673657	chr3:183673657:C:G	2.81704e-53	-8.17673e-10	-2.11724	2.01688e-24	-8.17673e-10	-2.12127
183674191	chr3:183674191:A:G	1.815e-53	-0.753994	-1.80285	1.20599e-23	1.63859	-1.97152
183674431	chr3:183674431:A:G	2.51445e-54	-2.42149	-2.11197	1.99791e-25	-2.30864	-2.12467
183675044	chr3:183675044:G:T	2.8194e-54	-2.43524	-1.98375	3.15891e-25	-2.29583	-1.67935
183675083	chr3:183675083:T:C	2.82675e-53	-8.17673e-10	-2.1138	2.12664e-24	-8.17673e-10	-2.06828
183675249	chr3:183675249:A:C	4.64785e-54	-1.89567	-2.02344	9.26107e-25	-0.874572	-2.02501
183675536	chr3:183675536:G:A	2.94151e-54	-2.37321	-2.00338	2.54321e-25	-2.3666	-1.82538
183675568	chr3:183675568:T:A	3.28259e-54	-2.50478	-1.7621	2.9412e-25	-2.42307	-1.62352
183676019	chr3:183676019:A:G	2.93229e-54	-2.37621	-2.00352	2.55076e-25	-2.3634	-1.82561
183676058	chr3:183676058:A:C	4.15661e-54	-2.4557	-1.57512	7.78201e-25	-2.20786	-0.865726
183676213	chr3:183676213:A:G	4.07644e-54	-2.44294	-1.60735	7.24478e-25	-2.23023	-0.914891
183676674	chr3:183676674:A:G	3.96588e-54	-2.44851	-1.62928	7.05682e-25	-2.22062	-0.95079
183677241	chr3:183677241:A:T	3.28925e-53	-8.17673e-10	-1.96227	2.68899e-24	-8.17673e-10	-1.83366
183677347	chr3:183677347:C:T	8.3818e-53	0.880174	-1.90704	9.13038e-25	-0.929714	-1.98408
183677480	chr3:183677480:G:A	4.39015e-53	-8.17673e-10	-1.67357	3.78276e-24	-8.17673e-10	-1.49236
183677841	chr3:183677841:GA:G	2.94639e-53	-8.17673e-10	-2.07235	2.02403e-24	-8.17673e-10	-2.11773
183678156	chr3:183678156:G:A	2.89854e-54	-2.38782	-2.00348	2.58313e-25	-2.35085	-1.82555
183678294	chr3:183678294:T:G	2.90914e-53	-8.17673e-10	-2.08507	2.13522e-24	-8.17673e-10	-2.06425
183678897	chr3:183678897:C:T	2.03818e-53	-2.44088	-1.73e-09	1.80973e-24	-2.22964	-1.73e-09
183679445	chr3:183679445:A:G	3.63945e-53	-8.17673e-10	-1.8611	3.13496e-24	-8.17673e-10	-1.6802
183680762	chr3:183680762:A:C	3.79707e-53	-8.17673e-10	-1.8187	2.44357e-24	-8.17673e-10	-1.92936
183681884	chr3:183681884:G:A	3.4438e-53	-8.17673e-10	-1.91636	2.86071e-24	-8.17673e-10	-1.77175
183681887	chr3:183681887:T:A	3.5591e-53	-8.17673e-10	-1.88342	2.985e-24	-8.17673e-10	-1.72922
183681890	chr3:183681890:G:C	3.55244e-53	-8.17673e-10	-1.8853	2.97698e-24	-8.17673e-10	-1.73191
183681895	chr3:183681895:T:C	3.40976e-53	-8.17673e-10	-1.92629	2.82317e-24	-8.17673e-10	-1.78496
183681963	chr3:183681963:A:C	3.62547e-53	-8.17673e-10	-1.86495	2.23662e-24	-8.17673e-10	-2.01785
183681990	chr3:183681990:A:G	2.82004e-53	-8.17673e-10	-2.11618	2.01531e-24	-8.17673e-10	-2.12204
183682105	chr3:183682105:C:T	3.75294e-53	-8.17673e-10	-1.83039	3.26012e-24	-8.17673e-10	-1.64105
183682189	chr3:183682189:T:TA	3.903e-53	0.325094	-2.11628	3.44431e-24	0.536198	-2.12229
183682700	chr3:183682700:C:G	2.98489e-54	-2.35863	-2.00333	2.50797e-25	-2.38014	-1.82579
183683192	chr3:183683192:A:G	2.65382e-54	-2.44685	-2.03266	2.92114e-25	-2.27625	-1.77719
183683904	chr3:183683904:T:C	2.96154e-53	-8.17673e-10	-2.06722	2.19015e-24	-8.17673e-10	-2.03885
183684143	chr3:183684143:C:A	2.56119e-54	-2.40717	-2.10787	1.96494e-25	-2.32705	-2.1229
183684150	chr3:183684150:G:A	2.65943e-54	-2.43971	-2.0377	2.86274e-25	-2.2883	-1.78533
183684496	chr3:183684496:G:A	3.69481e-53	-8.17673e-10	-1.846	2.39115e-24	-8.17673e-10	-1.95104
183684526	chr3:183684526:G:T	2.79857e-53	-8.17673e-10	-2.12382	2.0346e-24	-8.17673e-10	-2.11252
183684649	chr3:183684649:G:A	3.419e-53	-8.17673e-10	-1.92358	2.45875e-24	-8.17673e-10	-1.92317
183684709	chr3:183684709:T:C	2.8882e-54	-2.38801	-2.00688	2.57202e-25	-2.35	-1.83071
183684726	chr3:183684726:C:T	3.29097e-53	-8.17673e-10	-1.96175	2.36945e-24	-8.17673e-10	-1.96016
183685178	chr3:183685178:C:T	1.71583e-52	-8.17673e-10	-0.31045	2.02763e-23	-8.17673e-10	0.186634
183685189	chr3:183685189:C:T	4.2509e-53	-8.17673e-10	-1.7058	2.67934e-24	-8.17673e-10	-1.83725
183685212	chr3:183685212:G:A	3.82145e-53	-8.17673e-10	-1.8123	3.33784e-24	-8.17673e-10	-1.6175
183685419	chr3:183685419:G:A	2.5939e-54	-2.43496	-2.06739	2.43395e-25	-2.29125	-1.94464
183685455	chr3:183685455:AT:A	3.50862e-53	-8.17673e-10	-1.89771	2.28498e-24	-8.17673e-10	-1.99646
183685768	chr3:183685768:C:T	4.09183e-54	-2.43753	-1.60899	7.12192e-25	-2.23869	-0.923534
183686873	chr3:183686873:A:G	3.36111e-54	-2.3338	-1.90945	2.87645e-25	-2.40315	-1.66569
183686987	chr3:183686987:G:A	3.33258e-53	-8.17673e-10	-1.94918	2.57783e-24	-8.17673e-10	-1.87587
183687298	chr3:183687298:G:A	2.49792e-53	-2.23747	-1.73e-09	1.39366e-24	-2.49089	-1.73e-09
183687299	chr3:183687299:C:G	2.45025e-53	-2.25674	-1.73e-09	1.38261e-24	-2.49884	-1.73e-09
183687845	chr3:183687845:G:A	5.64577e-53	-1.42202	-1.73e-09	7.98606e-24	-0.745121	-1.73e-09
183687877	chr3:183687877:T:C	3.98678e-53	-8.17673e-10	-1.76995	2.43111e-24	-8.17673e-10	-1.93447
183688277	chr3:183688277:A:G	2.79187e-53	-8.17673e-10	-2.12622	2.08939e-24	-8.17673e-10	-2.08595
183688282	chr3:183688282:A:G	1.98458e-52	-8.17673e-10	-0.16494	2.51715e-23	-8.17673e-10	0.402892
183688288	chr3:183688288:C:T	2.90059e-53	-2.08801	-1.73e-09	1.5197e-24	-2.40431	-1.73e-09
183688382	chr3:183688382:G:A	7.6052e-54	-2.15953	-1.26715	4.42587e-25	-2.50652	-1.13142
183688518	chr3:183688518:G:A	2.80382e-53	-8.17673e-10	-2.12195	2.12938e-24	-8.17673e-10	-2.06699
183688746	chr3:183688746:C:T	2.73788e-53	-0.502024	-1.64372	2.06129e-23	2.05131	-1.84821
183688757	chr3:183688757:T:C	2.804e-53	-8.17673e-10	-2.12188	2.13045e-24	-8.17673e-10	-2.06649
183689277	chr3:183689277:A:T	3.34592e-54	-2.3709	-1.87687	2.57589e-25	-2.52635	-1.65285
183689278	chr3:183689278:A:T	2.79033e-53	-8.17673e-10	-2.12677	2.04392e-24	-8.17673e-10	-2.10795
183689856	chr3:183689856:C:A	3.12511e-53	-8.17673e-10	-2.01346	2.52415e-24	-8.17673e-10	-1.89692
183690005	chr3:183690005:C:T	2.80089e-53	-8.17673e-10	-2.12299	2.01467e-24	-8.17673e-10	-2.12236
183690110	chr3:183690110:G:A	4.19844e-54	-2.31128	-1.70952	5.1617e-25	-2.17334	-1.3108
183690139	chr3:183690139:C:T	3.53984e-53	-8.17673e-10	-1.88885	2.25481e-24	-8.17673e-10	-2.00975
183690201	chr3:183690201:T:C	4.14841e-54	-2.34266	-1.69013	5.03991e-25	-2.21352	-1.29449
183690206	chr3:183690206:G:A	4.00018e-54	-2.34013	-1.72904	4.78437e-25	-2.21227	-1.34778
183690492	chr3:183690492:T:A	2.3561e-53	-2.29592	-1.73e-09	1.38296e-24	-2.49859	-1.73e-09
183690730	chr3:183690730:T:C	2.77987e-54	-2.49841	-1.9347	3.27301e-25	-2.43984	-1.49986
183690753	chr3:183690753:AAAACAAAACAAAAC:A	4.53535e-54	-2.29532	-1.64829	5.65482e-25	-2.15861	-1.23428
183691065	chr3:183691065:T:C	2.27568e-52	-0.0280656	-1.73e-09	1.74799e-23	0.0382311	-1.73e-09
183691273	chr3:183691273:C:T	3.24884e-53	-8.17673e-10	-1.97463	2.04686e-24	-8.17673e-10	-2.10651
183691474	chr3:183691474:G:A	7.12534e-53	-8.17673e-10	-1.18927	7.01556e-24	-8.17673e-10	-0.874688
183691731	chr3:183691731:ACTT:A	2.89734e-53	-8.17673e-10	-2.08914	2.05927e-24	-8.17673e-10	-2.10047
183692311	chr3:183692311:G:T	4.02991e-54	-1.93478	-2.12699	7.56645e-25	-1.0532	-2.04848
183692358	chr3:183692358:T:C	2.96038e-53	-8.17673e-10	-2.06761	2.00864e-24	-8.17673e-10	-2.12536
183692526	chr3:183692526:T:G	2.79234e-53	-8.17673e-10	-2.12605	2.0781e-24	-8.17673e-10	-2.09136
183692535	chr3:183692535:T:G	3.39287e-54	-2.45372	-1.78012	4.13432e-25	-2.28786	-1.41822
183692551	chr3:183692551:T:C	5.60067e-53	-8.17673e-10	-1.43004	5.34857e-24	-8.17673e-10	-1.14599
183692765	chr3:183692765:G:C	3.55641e-53	-8.17673e-10	-1.88418	2.20916e-24	-8.17673e-10	-2.03021
183692826	chr3:183692826:T:C	4.4707e-54	-2.44032	-1.51765	6.09626e-25	-2.26491	-1.05282
183692869	chr3:183692869:A:T	2.99601e-53	-8.17673e-10	-2.05565	2.17958e-24	-8.17673e-10	-2.04369
183692999	chr3:183692999:GGCGA:G	7.16988e-53	-8.17673e-10	-1.18304	7.2066e-24	-8.17673e-10	-0.847822
183693015	chr3:183693015:A:G	2.38793e-54	-2.53083	-2.05426	2.5803e-25	-2.44867	-1.72883
183693179	chr3:183693179:C:A	3.4754e-53	0.215617	-2.12284	9.66963e-24	1.34702	-1.90085
183693677	chr3:183693677:C:T	3.14646e-53	-8.17673e-10	-2.00665	2.35419e-24	-8.17673e-10	-1.96662
183694113	chr3:183694113:C:T	3.84273e-53	0.315629	-2.12238	1.10192e-23	1.48072	-1.9039
183694760	chr3:183694760:C:T	3.89532e-54	-2.45733	-1.63841	5.02747e-25	-2.29297	-1.21752
183694832	chr3:183694832:A:T	3.07694e-53	-8.17673e-10	-2.029	2.54733e-24	-8.17673e-10	-1.88777
183694849	chr3:183694849:A:G	2.87644e-53	-8.17673e-10	-2.09638	2.18662e-24	-8.17673e-10	-2.04046
183695152	chr3:183695152:C:T	3.63271e-54	-2.1477	-2.01783	5.40077e-25	-1.36354	-2.07533
183695184	chr3:183695184:G:A	5.26605e-54	-2.51799	-1.27625	5.26251e-25	-2.50249	-0.962305
183695241	chr3:183695241:T:C	2.38503e-54	-2.53528	-2.05103	2.56435e-25	-2.46089	-1.72281
183696650	chr3:183696650:C:T	3.55496e-54	-2.25268	-1.93449	5.21645e-25	-1.97854	-1.49504
183696784	chr3:183696784:C:G	3.61156e-53	0.222091	-2.09088	1.00298e-23	1.50225	-2.01951
183697143	chr3:183697143:A:T	3.49468e-54	-2.20759	-1.99668	4.71228e-25	-1.51873	-2.05651
183697169	chr3:183697169:A:T	1.64416e-52	-0.353118	-1.73e-09	4.49927e-23	0.983681	-1.73e-09
183697713	chr3:183697713:C:T	7.02331e-54	-1.59859	-1.90769	6.54798e-25	-1.80374	-1.44251
183698553	chr3:183698553:T:C	9.4028e-54	-1.16241	-2.05209	7.55025e-25	-1.40104	-1.70278
183698591	chr3:183698591:T:C	5.57155e-53	-8.17673e-10	-1.43526	4.40963e-24	-8.17673e-10	-1.33903
183698592	chr3:183698592:G:A	2.3557e-53	-2.29609	-1.73e-09	2.65343e-24	-1.84697	-1.73e-09
183698858	chr3:183698858:C:A	3.48212e-54	-2.39562	-1.81226	5.16118e-25	-2.20974	-1.2745
183698992	chr3:183698992:G:A	3.4702e-54	-2.38915	-1.82215	5.12736e-25	-2.19974	-1.29107
183699164	chr3:183699164:G:T	2.86063e-53	-8.17673e-10	-2.10189	2.04138e-24	-8.17673e-10	-2.10919
183700385	chr3:183700385:GT:G	1.87099e-53	-2.52646	-1.73e-09	9.59337e-24	-0.561746	-1.73e-09
183700387	chr3:183700387:T:A	1.87178e-53	-2.52604	-1.73e-09	9.63668e-24	-0.557242	-1.73e-09
183700433	chr3:183700433:C:T	3.68829e-53	-8.17673e-10	-1.84777	2.15407e-24	-8.17673e-10	-2.05546
183700595	chr3:183700595:TTTC:T	3.93875e-53	-8.17673e-10	-1.78207	2.22535e-24	-8.17673e-10	-2.02291
183700660	chr3:183700660:G:A	3.17557e-54	-2.48945	-1.81057	2.86601e-25	-2.5458	-1.52669
183700827	chr3:183700827:A:G	4.63918e-53	-8.17673e-10	-1.61839	4.06948e-24	-8.17673e-10	-1.4193
183701162	chr3:183701162:A:T	3.25251e-53	-8.17673e-10	-1.9735	2.6994e-24	-8.17673e-10	-1.82979
183701556	chr3:183701556:T:G	5.80649e-53	-8.17673e-10	-1.39395	6.10641e-24	-8.17673e-10	-1.01348
183701718	chr3:183701718:A:G	6.0387e-53	-8.17673e-10	-1.35474	6.41549e-24	-8.17673e-10	-0.964104
183702424	chr3:183702424:G:A	3.18398e-53	-8.17673e-10	-1.9948	2.5224e-24	-8.17673e-10	-1.89761
183703240	chr3:183703240:A:AAGT	6.31716e-53	-8.17673e-10	-1.30966	6.9116e-24	-8.17673e-10	-0.889618
183703361	chr3:183703361:G:A	4.82609e-53	-1.72355	0.14466	7.13325e-24	-0.826378	-0.0316742
183703539	chr3:183703539:C:T	2.32778e-54	-2.49671	-2.11389	1.93396e-25	-2.54602	-1.91981
183703672	chr3:183703672:A:G	8.7293e-54	-1.16727	-2.12156	6.1878e-25	-1.21533	-2.08749
183703734	chr3:183703734:G:A	3.09679e-53	-2.02257	-1.73e-09	4.9247e-24	-1.22855	-1.73e-09
183704006	chr3:183704006:C:A	2.34806e-53	-2.29934	-1.73e-09	1.69557e-24	-2.2948	-1.73e-09
183704289	chr3:183704289:T:TA	4.64359e-53	-8.17673e-10	-1.61744	2.46921e-24	-8.17673e-10	-1.91892
183704921	chr3:183704921:A:G	2.31061e-54	-2.50334	-2.11467	1.92825e-25	-2.5455	-1.92329
183705261	chr3:183705261:G:A	3.02581e-53	-8.17673e-10	-2.04575	2.1659e-24	-8.17673e-10	-2.04998
183705280	chr3:183705280:G:A	2.93177e-53	-2.07732	-1.73e-09	1.35394e-24	-2.5198	-1.73e-09
183705692	chr3:183705692:G:A	4.17328e-54	-1.91669	-2.11013	6.91469e-25	-1.08833	-2.10343
183705699	chr3:183705699:G:GTTA	2.85947e-53	-8.17673e-10	-2.10229	2.06248e-24	-8.17673e-10	-2.09891
183705736	chr3:183705736:T:C	2.80527e-53	-8.17673e-10	-2.12143	2.0155e-24	-8.17673e-10	-2.12195
183705864	chr3:183705864:TC:T	2.31114e-53	-2.31519	-1.73e-09	2.73277e-24	-1.8175	-1.73e-09
183706159	chr3:183706159:G:T	3.9806e-54	-1.96701	-2.10708	6.42562e-25	-1.16551	-2.0996
183706462	chr3:183706462:G:T	6.49313e-53	-8.17673e-10	-1.28219	7.27339e-24	-8.17673e-10	-0.838596
183706699	chr3:183706699:C:G	3.96526e-54	-2.05674	-2.0212	7.78457e-25	-0.951337	-2.12192
183706829	chr3:183706829:G:A	1.92813e-53	-2.49638	-1.73e-09	1.67986e-24	-2.30411	-1.73e-09
183707979	chr3:183707979:C:T	4.20329e-53	-8.17673e-10	-1.71706	3.622e-24	-8.17673e-10	-1.53579
183708193	chr3:183708193:T:C	3.40714e-53	-8.17673e-10	-1.92706	2.06968e-24	-8.17673e-10	-2.09543
183709032	chr3:183709032:C:T	4.39994e-54	-1.84824	-2.12569	4.41546e-25	-1.74101	-1.89929
183709139	chr3:183709139:G:A	6.9881e-53	-8.17673e-10	-1.20872	8.45883e-24	-8.17673e-10	-0.687608
183709513	chr3:183709513:T:C	7.52313e-54	-2.14328	-1.29425	4.06441e-25	-2.54152	-1.18162
183709541	chr3:183709541:G:T	2.78996e-53	-8.17673e-10	-2.1269	2.01986e-24	-8.17673e-10	-2.11979
183709977	chr3:183709977:A:G	3.48614e-54	-2.52052	-1.6862	1.76269e-25	-2.543	-2.01556
183709985	chr3:183709985:TA:T	3.47896e-53	-8.17673e-10	-1.9062	3.04578e-24	-8.17673e-10	-1.70906
183710006	chr3:183710006:A:G	4.07491e-53	-8.17673e-10	-1.74808	2.25986e-24	-8.17673e-10	-2.00752
183710297	chr3:183710297:G:A	7.19839e-53	-8.17673e-10	-1.17907	4.71277e-24	-8.17673e-10	-1.27254
183710994	chr3:183710994:T:C	3.68498e-53	-8.17673e-10	-1.84867	3.23579e-24	-8.17673e-10	-1.64854
183711252	chr3:183711252:C:T	2.33993e-53	-0.684309	-1.6185	2.22388e-24	-0.996773	-1.02679
183711287	chr3:183711287:A:G	8.77397e-54	-1.83894	-1.44478	4.54638e-25	-1.61642	-1.99465
183711333	chr3:183711333:C:T	2.79711e-53	-8.17673e-10	-2.12434	2.00541e-24	-8.17673e-10	-2.12697
183711355	chr3:183711355:C:G	1.13231e-53	-0.992031	-2.03664	8.02544e-25	-1.29224	-1.75054
183711389	chr3:183711389:C:T	4.38228e-54	-1.85392	-2.12402	7.16099e-25	-1.03661	-2.12015
183711413	chr3:183711413:C:T	1.77056e-53	-0.863532	-1.7181	1.24868e-24	-1.06687	-1.53386
183711782	chr3:183711782:G:A	2.63889e-54	-2.41859	-2.06657	1.76829e-25	-2.53142	-2.02398
183711912	chr3:183711912:C:T	3.21175e-53	-8.17673e-10	-1.98611	2.6956e-24	-8.17673e-10	-1.8312
183711966	chr3:183711966:C:T	3.61845e-53	-8.17673e-10	-1.86689	3.08636e-24	-8.17673e-10	-1.69583
183712689	chr3:183712689:C:T	8.39391e-53	-1.02542	-1.73e-09	1.28711e-23	-0.267831	-1.73e-09
183712859	chr3:183712859:C:T	2.48673e-52	0.0606245	-1.73e-09	9.49647e-24	-0.571899	-1.73e-09
183713076	chr3:183713076:C:T	6.66339e-53	-8.17673e-10	-1.2563	4.37479e-24	-8.17673e-10	-1.34696
183713439	chr3:183713439:T:G	3.04581e-53	-8.17673e-10	-2.03916	2.39626e-24	-8.17673e-10	-1.94891
183713556	chr3:183713556:C:T	2.81371e-53	-8.17673e-10	-2.11842	2.00543e-24	-8.17673e-10	-2.12696
183713965	chr3:183713965:C:T	3.51713e-53	-1.88358	-0.0117075	4.87424e-24	-1.09301	-0.145849
183714129	chr3:183714129:A:T	3.8997e-53	-1.84279	0.0507589	5.53663e-24	-1.02972	-0.081717
183714206	chr3:183714206:T:G	3.43157e-53	-8.17673e-10	-1.91991	2.96938e-24	-8.17673e-10	-1.73446
183714264	chr3:183714264:C:T	3.02992e-53	-8.17673e-10	-2.0444	2.0893e-24	-8.17673e-10	-2.08599
183714537	chr3:183714537:T:C	9.7319e-53	-0.877522	-1.73e-09	8.98302e-24	-0.627483	-1.73e-09
183714748	chr3:183714748:T:C	2.79914e-53	-8.17673e-10	-2.12362	2.00873e-24	-8.17673e-10	-2.12532
183714785	chr3:183714785:C:T	2.87223e-53	-8.17673e-10	-2.09784	2.00537e-24	-8.17673e-10	-2.12699
183714835	chr3:183714835:C:T	3.39898e-53	-8.17673e-10	-1.92946	2.83981e-24	-8.17673e-10	-1.77908
183714972	chr3:183714972:A:G	6.3114e-53	-1.31057	-1.73e-09	1.3489e-23	-0.220947	-1.73e-09
183715195	chr3:183715195:C:T	3.5047e-54	-2.40136	-1.80005	1.78975e-25	-2.5383	-2.00503
183715565	chr3:183715565:G:A	3.16022e-53	-8.17673e-10	-2.00229	2.11486e-24	-8.17673e-10	-2.07383
183716251	chr3:183716251:G:A	3.32908e-53	-8.17673e-10	-1.95024	2.19506e-24	-8.17673e-10	-2.03661
183716254	chr3:183716254:C:T	3.32299e-53	-8.17673e-10	-1.95207	2.51397e-24	-8.17673e-10	-1.90096
183716455	chr3:183716455:G:A	2.33645e-54	-2.48479	-2.12209	1.9886e-25	-2.33909	-2.09888
183716748	chr3:183716748:C:T	3.22771e-53	-8.17673e-10	-1.98116	2.434e-24	-8.17673e-10	-1.93328
183717250	chr3:183717250:A:G	3.62619e-53	-8.17673e-10	-1.86475	3.15425e-24	-8.17673e-10	-1.67407
183717395	chr3:183717395:T:C	3.27735e-53	-8.17673e-10	-1.9659	2.23302e-24	-8.17673e-10	-2.01946
183717809	chr3:183717809:G:A	3.08166e-53	-8.17673e-10	-2.02746	2.11654e-24	-8.17673e-10	-2.07304
183717966	chr3:183717966:C:T	2.02253e-53	-1.34511	-1.10347	1.12534e-24	-1.91591	-0.788823
183717999	chr3:183717999:A:C	4.29967e-52	-8.17673e-10	0.608192	6.11017e-23	-8.17673e-10	1.28972
183718300	chr3:183718300:A:T	1.67176e-51	-8.17673e-10	1.96612	1.09234e-22	-8.17673e-10	1.87068
183718354	chr3:183718354:G:T	5.3059e-52	-8.17673e-10	0.818474	2.11421e-24	-8.17673e-10	-2.07414
183718985	chr3:183718985:A:G	2.79632e-54	-2.38348	-2.04373	1.61839e-25	-2.52525	-2.11872
183718996	chr3:183718996:A:G	3.95192e-53	-8.17673e-10	-1.77873	2.49312e-24	-8.17673e-10	-1.90928
183719276	chr3:183719276:C:T	3.37991e-53	-8.17673e-10	-1.93508	2.33419e-24	-8.17673e-10	-1.97515
183719579	chr3:183719579:T:A	9.12772e-53	-8.17673e-10	-0.941614	7.14641e-24	-8.17673e-10	-0.856209
183719655	chr3:183719655:T:G	3.8821e-53	-8.17673e-10	-1.79655	2.45919e-24	-8.17673e-10	-1.92299
183719917	chr3:183719917:T:C	3.41024e-53	-8.17673e-10	-1.92615	2.59974e-24	-8.17673e-10	-1.86741
183720524	chr3:183720524:T:C	1.17149e-52	-8.17673e-10	-0.692068	1.14813e-23	-8.17673e-10	-0.382101
183720989	chr3:183720989:T:C	1.95517e-53	-2.48246	-1.73e-09	1.34234e-24	-2.52841	-1.73e-09
183721309	chr3:183721309:C:T	3.94358e-53	-8.17673e-10	-1.78084	2.49109e-24	-8.17673e-10	-1.9101
183721566	chr3:183721566:A:G	3.43258e-53	-8.17673e-10	-1.91962	2.96966e-24	-8.17673e-10	-1.73437
183721857	chr3:183721857:T:C	3.00877e-53	-8.17673e-10	-2.0514	2.35104e-24	-8.17673e-10	-1.96796
183721864	chr3:183721864:T:C	1.73778e-52	-0.29774	-1.73e-09	1.71025e-24	-2.28618	-1.73e-09
183722525	chr3:183722525:G:A	1.93711e-53	-2.49173	-1.73e-09	1.33214e-24	-2.53603	-1.73e-09
183722606	chr3:183722606:T:G	2.96973e-54	-2.33638	-2.03066	1.6497e-25	-2.50942	-2.11539
183722730	chr3:183722730:G:T	3.55577e-53	-8.17673e-10	-1.88436	3.06318e-24	-8.17673e-10	-1.70337
183722903	chr3:183722903:C:T	2.85111e-53	-8.17673e-10	-2.10522	2.00859e-24	-8.17673e-10	-2.12539
183722910	chr3:183722910:T:C	2.81433e-54	-2.35195	-2.06885	1.62563e-25	-2.51442	-2.12509
183723051	chr3:183723051:C:T	3.43145e-53	-8.17673e-10	-1.91995	2.87677e-24	-8.17673e-10	-1.76615
183723495	chr3:183723495:T:C	3.83175e-53	-8.17673e-10	-1.80961	2.43293e-24	-8.17673e-10	-1.93372
183723804	chr3:183723804:C:T	3.46055e-53	-8.17673e-10	-1.9115	2.39814e-24	-8.17673e-10	-1.94813
183724191	chr3:183724191:G:A	2.83106e-54	-2.36419	-2.05068	1.62522e-25	-2.51903	-2.12073
183724431	chr3:183724431:A:G	2.84058e-54	-2.37115	-2.04036	1.62628e-25	-2.52155	-2.11756
183724517	chr3:183724517:G:A	4.97126e-53	-8.17673e-10	-1.54926	4.805e-24	-8.17673e-10	-1.25316
183724713	chr3:183724713:A:G	2.8641e-53	-8.17673e-10	-2.10068	2.17763e-24	-8.17673e-10	-2.04458
183724931	chr3:183724931:C:T	8.93815e-52	-8.17673e-10	1.33998	6.09446e-23	-8.17673e-10	1.28715
183725153	chr3:183725153:A:G	4.28098e-53	-8.17673e-10	-1.69875	2.64449e-24	-8.17673e-10	-1.85034
183725256	chr3:183725256:C:T	4.62826e-53	-8.17673e-10	-1.62075	4.2288e-24	-8.17673e-10	-1.3809
183725494	chr3:183725494:ATG:A	3.121e-54	-2.48342	-1.83394	2.40321e-25	-2.54588	-1.70271
183725615	chr3:183725615:A:G	5.41404e-53	-1.00757	-0.456363	1.05282e-23	-0.000129591	-0.468633
183725672	chr3:183725672:A:G	2.23714e-54	-2.52589	-2.12443	1.62809e-25	-2.52541	-2.11258
183725766	chr3:183725766:G:A	3.75311e-54	-2.28848	-1.84445	9.23828e-25	-1.42114	-1.48091
183725846	chr3:183725846:C:T	8.07879e-53	-0.514554	-0.549135	5.84151e-23	1.61024	-0.365484
183726034	chr3:183726034:C:T	3.72594e-53	-8.17673e-10	-1.83761	3.32579e-24	-8.17673e-10	-1.62111
183726055	chr3:183726055:G:T	3.88333e-53	-8.17673e-10	-1.79624	2.43283e-24	-8.17673e-10	-1.93376
183726081	chr3:183726081:G:A	2.27399e-54	-2.54608	-2.0879	2.25266e-25	-2.41832	-1.89497
183726146	chr3:183726146:G:A	3.42609e-53	-8.17673e-10	-1.92151	2.30011e-24	-8.17673e-10	-1.98986
183726213	chr3:183726213:C:T	2.25894e-53	-2.33803	-1.73e-09	2.2618e-24	-2.00666	-1.73e-09
183726386	chr3:183726386:T:G	4.06503e-53	-8.17673e-10	-1.75051	2.53879e-24	-8.17673e-10	-1.89113
183726492	chr3:183726492:T:G	3.15751e-53	-8.17673e-10	-2.00315	2.14669e-24	-8.17673e-10	-2.05889
183726659	chr3:183726659:C:A	3.14385e-54	-2.54406	-1.76601	1.99464e-25	-2.40925	-2.02569
183726727	chr3:183726727:T:A	3.74525e-53	-8.17673e-10	-1.83244	3.29746e-24	-8.17673e-10	-1.62967
183726732	chr3:183726732:A:G	1.59449e-53	-0.586019	-2.10036	1.49194e-24	-0.435781	-1.98696
183726740	chr3:183726740:A:G	1.58324e-53	-0.57456	-2.1189	1.45431e-24	-0.422298	-2.02599
183726945	chr3:183726945:A:G	2.02749e-53	-0.319488	-2.12664	1.4303e-24	-0.472548	-1.99239
183726999	chr3:183726999:C:T	4.07056e-53	-8.17673e-10	-1.74915	2.54102e-24	-8.17673e-10	-1.89025
183727141	chr3:183727141:A:G	4.06349e-53	-8.17673e-10	-1.75089	2.5376e-24	-8.17673e-10	-1.8916
183728246	chr3:183728246:T:C	2.78926e-53	-0.11251	-2.01465	2.52916e-24	-0.157948	-1.73699
183728995	chr3:183728995:G:A	6.25486e-53	0.629335	-1.94891	3.05161e-24	0.393785	-2.10093
183729319	chr3:183729319:C:T	3.31419e-53	-8.17673e-10	-1.95472	2.75451e-24	-8.17673e-10	-1.80958
183729367	chr3:183729367:T:C	6.62743e-53	-1.26171	-1.73e-09	1.51349e-23	-0.105813	-1.73e-09
183729804	chr3:183729804:C:T	2.95929e-53	-8.17673e-10	-2.06798	2.1595e-24	-8.17673e-10	-2.05294
183729878	chr3:183729878:C:T	4.89319e-53	-8.17673e-10	-1.56509	4.19668e-24	-8.17673e-10	-1.38853
183730035	chr3:183730035:T:C	8.69894e-53	-8.17673e-10	-0.989729	6.78439e-24	-8.17673e-10	-0.908195
183730564	chr3:183730564:G:C	5.1834e-54	-1.68312	-2.12694	1.6452e-25	-2.54184	-2.0857
183730723	chr3:183730723:C:T	3.91516e-53	-8.17673e-10	-1.78808	2.46699e-24	-8.17673e-10	-1.91982
183731182	chr3:183731182:C:G	5.33621e-53	-1.47841	-1.73e-09	1.08723e-23	-0.436598	-1.73e-09
183732236	chr3:183732236:A:G	1.65458e-53	-0.555652	-2.09373	9.42979e-24	1.46576	-2.0447
183732317	chr3:183732317:G:A	2.50544e-53	-0.176918	-2.05755	1.97662e-24	-0.27503	-1.8664
183732346	chr3:183732346:G:A	2.6579e-53	-0.130929	-2.04447	2.12374e-24	-0.228885	-1.84076
183732696	chr3:183732696:A:T	3.0149e-53	-8.17673e-10	-2.04936	2.03907e-24	-8.17673e-10	-2.11033
183733036	chr3:183733036:A:T	5.37464e-53	-1.47124	-1.73e-09	1.09584e-23	-0.428716	-1.73e-09
183733117	chr3:183733117:C:T	3.22204e-53	-8.17673e-10	-1.98291	2.15752e-24	-8.17673e-10	-2.05386
183733219	chr3:183733219:A:G	2.91556e-53	-8.17673e-10	-2.08287	2.11948e-24	-8.17673e-10	-2.07165
183733534	chr3:183733534:C:T	3.26517e-53	-8.17673e-10	-1.96962	2.17791e-24	-8.17673e-10	-2.04445
183733999	chr3:183733999:C:T	3.93926e-53	-8.17673e-10	-1.78194	2.47866e-24	-8.17673e-10	-1.9151
183734096	chr3:183734096:A:G	4.69265e-53	-8.17673e-10	-1.60693	2.74264e-24	-8.17673e-10	-1.8139
183734226	chr3:183734226:C:T	5.94422e-53	-0.618997	-0.751514	3.66053e-23	1.35148	-0.57411
183734337	chr3:183734337:G:A	2.47483e-53	-0.1306	-2.11616	1.44941e-24	-0.367258	-2.0844
183734373	chr3:183734373:G:A	2.48058e-53	-0.183459	-2.06098	1.95107e-24	-0.282504	-1.87194
183734427	chr3:183734427:A:G	2.68368e-53	-0.117645	-2.0481	2.1353e-24	-0.217107	-1.8471
183734488	chr3:183734488:G:A	2.98815e-53	-8.17673e-10	-2.05828	2.17823e-24	-8.17673e-10	-2.04431
183734825	chr3:183734825:A:T	3.93983e-53	-8.17673e-10	-1.78179	2.47827e-24	-8.17673e-10	-1.91526
183735097	chr3:183735097:A:G	3.12729e-53	-8.17673e-10	-2.01276	2.10439e-24	-8.17673e-10	-2.07879
183736026	chr3:183736026:A:G	2.62826e-53	-0.11664	-2.06997	2.04152e-24	-0.218995	-1.89013
183736306	chr3:183736306:T:G	3.2402e-53	-8.17673e-10	-1.97729	2.40727e-24	-8.17673e-10	-1.94432
183736427	chr3:183736427:G:T	9.8945e-53	-8.17673e-10	-0.860951	7.90553e-24	-8.17673e-10	-0.755257
183736593	chr3:183736593:A:G	3.10462e-53	-8.17673e-10	-2.02004	2.3056e-24	-8.17673e-10	-1.98748
183736978	chr3:183736978:C:T	4.8001e-53	0.234854	-1.81915	4.18081e-24	0.0758238	-1.46814
183737040	chr3:183737040:T:C	2.79032e-53	-8.17673e-10	-2.12678	2.00726e-24	-8.17673e-10	-2.12605
183737097	chr3:183737097:T:C	3.78162e-53	-8.17673e-10	-1.82278	2.40667e-24	-8.17673e-10	-1.94458
183737365	chr3:183737365:A:G	3.46013e-53	0.0200047	-1.93163	3.19421e-24	0.0111185	-1.6726
183737537	chr3:183737537:T:C	2.52916e-54	-2.4144	-2.11323	3.68244e-25	-1.69985	-2.12198
183738502	chr3:183738502:C:T	2.80614e-53	-8.17673e-10	-2.12112	2.03614e-24	-8.17673e-10	-2.11176
183738861	chr3:183738861:A:T	2.80078e-53	-8.17673e-10	-2.12303	2.00598e-24	-8.17673e-10	-2.12669
183740451	chr3:183740451:A:G	2.80839e-53	-8.17673e-10	-2.12032	2.00559e-24	-8.17673e-10	-2.12688
183740602	chr3:183740602:G:C	2.8757e-53	-8.17673e-10	-2.09663	2.04932e-24	-8.17673e-10	-2.10531
183741300	chr3:183741300:TTAA:T	1.48001e-52	-8.17673e-10	-0.458294	1.25226e-23	-8.17673e-10	-0.295287
183741636	chr3:183741636:G:A	1.13012e-53	-1.11283	-1.91778	2.22434e-24	-0.403553	-1.61981
183741659	chr3:183741659:G:C	2.88388e-53	-8.17673e-10	-2.0938	2.09325e-24	-8.17673e-10	-2.0841
183741697	chr3:183741697:A:G	3.51765e-53	-8.17673e-10	-1.89514	2.27128e-24	-8.17673e-10	-2.00248
183742314	chr3:183742314:G:A	1.91452e-53	-0.758809	-1.74466	3.77487e-24	-0.306504	-1.18795
183742427	chr3:183742427:C:T	1.07064e-52	-8.17673e-10	-0.782086	8.5457e-24	-8.17673e-10	-0.677391
183742683	chr3:183742683:AACTT:A	8.94e-53	-0.237837	-0.724557	5.51879e-23	2.2016	-1.01367
183742907	chr3:183742907:T:C	1.09789e-52	-8.17673e-10	-0.756959	6.39191e-24	-8.17673e-10	-0.967786
183743236	chr3:183743236:T:C	3.56772e-53	-8.17673e-10	-1.881	2.29506e-24	-8.17673e-10	-1.99206
183743873	chr3:183743873:C:T	2.78405e-52	0.17356	-1.73e-09	2.31563e-23	0.319446	-1.73e-09
183744035	chr3:183744035:G:C	2.235e-54	-2.53716	-2.11411	3.36097e-25	-2.09644	-1.81674
183744309	chr3:183744309:G:T	1.17146e-53	-1.09675	-1.89793	2.36445e-24	-0.380645	-1.58163
183744543	chr3:183744543:T:C	1.46366e-53	-0.697331	-2.07466	2.19879e-24	-0.231183	-1.80373
183744564	chr3:183744564:G:C	2.52251e-54	-2.46704	-2.06322	6.6777e-25	-2.503	-0.723631
183745239	chr3:183745239:A:G	2.24437e-53	-2.34451	-1.73e-09	1.59438e-24	-2.35633	-1.73e-09
183745515	chr3:183745515:G:T	2.79167e-53	-8.17673e-10	-2.12629	2.01406e-24	-8.17673e-10	-2.12267
183745669	chr3:183745669:C:T	3.46563e-53	-8.17673e-10	-1.91004	2.27667e-24	-8.17673e-10	-2.0001
183745896	chr3:183745896:A:G	3.18623e-53	-8.17673e-10	-1.99409	2.1429e-24	-8.17673e-10	-2.06066
183747069	chr3:183747069:C:T	3.36602e-53	-8.17673e-10	-1.9392	2.22921e-24	-8.17673e-10	-2.02117
183747828	chr3:183747828:G:A	4.35698e-53	-8.17673e-10	-1.68115	3.00952e-24	-8.17673e-10	-1.72104
183747904	chr3:183747904:C:T	2.79029e-53	-8.17673e-10	-2.12678	2.0193e-24	-8.17673e-10	-2.12007
183748451	chr3:183748451:T:C	1.77883e-53	-0.568773	-2.0082	2.90332e-24	-0.0944491	-1.66251
183748924	chr3:183748924:A:G	2.48094e-54	-2.46684	-2.08003	6.13994e-25	-2.50373	-0.806864
183749003	chr3:183749003:C:T	3.44486e-53	-8.17673e-10	-1.91605	2.31711e-24	-8.17673e-10	-1.9825
183749093	chr3:183749093:C:T	2.8019e-53	-8.17673e-10	-2.12263	2.0064e-24	-8.17673e-10	-2.12648
183749210	chr3:183749210:T:C	9.98088e-53	-8.17673e-10	-0.852259	7.97191e-24	-8.17673e-10	-0.746895
183749277	chr3:183749277:A:C	2.91379e-53	-8.17673e-10	-2.08348	2.03188e-24	-8.17673e-10	-2.11386
183750304	chr3:183750304:C:T	2.53026e-53	-2.22461	-1.73e-09	5.18348e-24	-1.17734	-1.73e-09
183750510	chr3:183750510:C:T	2.79075e-53	-8.17673e-10	-2.12662	2.04098e-24	-8.17673e-10	-2.10939
183750943	chr3:183750943:T:G	2.97224e-53	-8.17673e-10	-2.06362	2.04513e-24	-8.17673e-10	-2.10736
183751003	chr3:183751003:G:A	3.98908e-53	-1.04806	-0.721312	9.89171e-24	-0.335723	-0.195399
183751052	chr3:183751052:C:T	1.33646e-53	-0.752231	-2.11067	1.82929e-24	-0.301269	-1.91762
183751121	chr3:183751121:A:G	2.81815e-53	-8.17673e-10	-2.11685	2.01204e-24	-8.17673e-10	-2.12367
183751931	chr3:183751931:T:C	4.49357e-53	-8.17673e-10	-1.65028	3.22216e-24	-8.17673e-10	-1.65277
183751988	chr3:183751988:C:T	3.74784e-54	-2.25624	-1.87809	8.41506e-25	-1.42061	-1.57477
183753216	chr3:183753216:A:G	3.23315e-53	-8.17673e-10	-1.97947	2.55118e-24	-8.17673e-10	-1.88626
183753294	chr3:183753294:T:A	1.38118e-53	-0.747729	-2.08226	2.01081e-24	-0.306286	-1.818
183754581	chr3:183754581:T:C	3.3615e-53	-8.17673e-10	-1.94054	2.22677e-24	-8.17673e-10	-2.02227
183754612	chr3:183754612:A:G	4.27641e-53	-8.17673e-10	-1.69982	2.61455e-24	-8.17673e-10	-1.86173
183754648	chr3:183754648:A:G	3.2392e-53	-8.17673e-10	-1.9776	2.5573e-24	-8.17673e-10	-1.88387
183754933	chr3:183754933:T:G	2.42818e-53	-2.26579	-1.73e-09	1.77349e-24	-2.24987	-1.73e-09
183755156	chr3:183755156:C:T	3.39995e-53	-8.17673e-10	-1.92917	2.775e-24	-8.17673e-10	-1.80217
183755242	chr3:183755242:C:G	2.79514e-53	-8.17673e-10	-2.12505	2.00855e-24	-8.17673e-10	-2.1254
183755407	chr3:183755407:G:A	3.53895e-53	-8.17673e-10	-1.8891	2.28174e-24	-8.17673e-10	-1.99788
183755415	chr3:183755415:T:C	1.40527e-53	-0.741856	-2.07084	2.07968e-24	-0.299024	-1.79158
183755486	chr3:183755486:G:A	2.93293e-53	-8.17673e-10	-2.07693	2.02497e-24	-8.17673e-10	-2.11726
183755599	chr3:183755599:C:T	3.60478e-53	-8.17673e-10	-1.87067	2.31444e-24	-8.17673e-10	-1.98365
183756038	chr3:183756038:A:G	1.81936e-52	-8.17673e-10	-0.25186	8.20046e-24	-8.17673e-10	-0.718628
183756293	chr3:183756293:C:T	3.22068e-53	-8.17673e-10	-1.98334	2.40341e-24	-8.17673e-10	-1.94593
183756350	chr3:183756350:C:T	3.23464e-53	-8.17673e-10	-1.97901	2.55268e-24	-8.17673e-10	-1.88567
183756988	chr3:183756988:G:A	3.58833e-53	-8.17673e-10	-1.87524	2.30655e-24	-8.17673e-10	-1.98707
183757170	chr3:183757170:C:T	3.33498e-53	-8.17673e-10	-1.94846	2.218e-24	-8.17673e-10	-2.02622
183757462	chr3:183757462:T:TGTATTTTTA	2.80451e-53	-8.17673e-10	-2.1217	2.00713e-24	-8.17673e-10	-2.12611
183757571	chr3:183757571:C:T	1.19484e-53	-1.04626	-1.92866	2.33906e-24	-0.335657	-1.63741
183757742	chr3:183757742:A:G	3.36577e-53	-8.17673e-10	-1.93927	2.229e-24	-8.17673e-10	-2.02127
183758332	chr3:183758332:G:A	3.56266e-53	-8.17673e-10	-1.88242	2.29444e-24	-8.17673e-10	-1.99233
183758481	chr3:183758481:G:A	7.89846e-53	-8.17673e-10	-1.08626	4.50173e-24	-8.17673e-10	-1.31836
183758910	chr3:183758910:C:A	2.93767e-53	-8.17673e-10	-2.07531	2.03276e-24	-8.17673e-10	-2.11342
183759210	chr3:183759210:C:T	6.77926e-53	-8.17673e-10	-1.23906	6.51311e-24	-8.17673e-10	-0.949001
183759338	chr3:183759338:A:G	1.57095e-53	-0.767771	-1.93348	2.70403e-24	-0.195573	-1.6325
183759692	chr3:183759692:C:T	2.46084e-54	-2.4906	-2.06441	6.81366e-25	-2.48552	-0.720952
183759776	chr3:183759776:G:A	2.84509e-53	-8.17673e-10	-2.10734	2.00999e-24	-8.17673e-10	-2.12469
183759877	chr3:183759877:A:G	1.56895e-53	-0.741836	-1.96069	2.67076e-24	-0.164415	-1.67604
183759987	chr3:183759987:A:T	3.08568e-53	-8.17673e-10	-2.02616	2.05861e-24	-8.17673e-10	-2.10079
183760004	chr3:183760004:C:T	3.22975e-53	-8.17673e-10	-1.98052	2.16109e-24	-8.17673e-10	-2.0522
183760696	chr3:183760696:T:G	8.59758e-53	-1.00145	-1.73e-09	6.47494e-24	-0.95488	-1.73e-09
183761029	chr3:183761029:C:T	1.85593e-52	-0.231958	-1.73e-09	5.28573e-24	-1.15781	-1.73e-09
183761165	chr3:183761165:A:G	2.87691e-53	-8.17673e-10	-2.09621	2.0538e-24	-8.17673e-10	-2.10313
183761384	chr3:183761384:G:A	3.57734e-53	-8.17673e-10	-1.87831	2.30129e-24	-8.17673e-10	-1.98935
183761665	chr3:183761665:A:G	2.47309e-53	-2.24746	-1.73e-09	1.36441e-24	-2.5121	-1.73e-09
183762219	chr3:183762219:A:G	3.18918e-53	-8.17673e-10	-1.99317	2.37736e-24	-8.17673e-10	-1.95683
183762320	chr3:183762320:ATGT:A	1.18497e-53	-1.06907	-1.91414	2.3277e-24	-0.364139	-1.6138
183762407	chr3:183762407:T:C	1.26068e-53	-0.80907	-2.11221	1.68106e-24	-0.378798	-1.9246
183762451	chr3:183762451:G:A	2.78984e-53	-8.17673e-10	-2.12695	2.01673e-24	-8.17673e-10	-2.12134
183763005	chr3:183763005:C:T	4.04713e-53	-1.75492	-1.73e-09	3.50202e-24	-1.56948	-1.73e-09
183763115	chr3:183763115:A:G	3.58637e-53	-8.17673e-10	-1.87579	2.30531e-24	-8.17673e-10	-1.9876
183763364	chr3:183763364:A:C	2.79012e-53	-8.17673e-10	-2.12685	2.06476e-24	-8.17673e-10	-2.09781
183763458	chr3:183763458:A:G	2.18914e-54	-2.54518	-2.12683	3.31481e-25	-2.0437	-1.8833
183763646	chr3:183763646:C:T	1.1863e-53	-1.03511	-1.94698	2.22845e-24	-0.326711	-1.6948
183764088	chr3:183764088:A:G	1.96765e-53	-0.535905	-1.94018	3.46845e-24	0.0642153	-1.64333
183764113	chr3:183764113:C:T	6.98012e-53	-8.17673e-10	-1.20986	6.61205e-24	-8.17673e-10	-0.933924
183764256	chr3:183764256:A:T	4.57721e-53	-8.17673e-10	-1.63184	3.29362e-24	-8.17673e-10	-1.63083
183764493	chr3:183764493:CAGAT:C	3.32444e-53	-8.17673e-10	-1.95163	2.32135e-24	-8.17673e-10	-1.98067
183764743	chr3:183764743:G:A	3.63902e-53	-8.17673e-10	-1.86122	2.49498e-24	-8.17673e-10	-1.90854
183765017	chr3:183765017:G:A	5.98867e-53	-8.17673e-10	-1.36306	5.63123e-24	-8.17673e-10	-1.09449
183765821	chr3:183765821:C:T	1.92787e-53	-0.779058	-1.71746	4.99722e-24	0.036731	-1.25067
183766289	chr3:183766289:A:G	2.8863e-53	-8.17673e-10	-2.09295	2.01641e-24	-8.17673e-10	-2.1215
183766542	chr3:183766542:T:C	2.89662e-53	-8.17673e-10	-2.08939	2.05416e-24	-8.17673e-10	-2.10295
183767025	chr3:183767025:T:A	1.79228e-53	-0.802315	-1.76713	4.51192e-24	0.00457991	-1.32068
183767064	chr3:183767064:A:G	3.97524e-53	-8.17673e-10	-1.77284	2.77248e-24	-8.17673e-10	-1.80308
183767769	chr3:183767769:G:A	7.35002e-53	-8.17673e-10	-1.15823	7.58889e-24	-8.17673e-10	-0.796134
183768120	chr3:183768120:C:G	4.28786e-53	-8.17673e-10	-1.69714	3.8816e-24	-8.17673e-10	-1.46657
183768383	chr3:183768383:T:C	5.19787e-53	-8.17673e-10	-1.50468	2.98306e-24	-8.17673e-10	-1.72987
183768408	chr3:183768408:G:A	3.93972e-53	-0.683108	-1.09871	1.40974e-24	-1.27702	-1.20239
183768512	chr3:183768512:T:C	1.04953e-53	-1.15173	-1.95286	1.20052e-24	-0.513577	-2.12648
183768599	chr3:183768599:G:A	5.18658e-53	-8.17673e-10	-1.50686	2.97719e-24	-8.17673e-10	-1.73184
183768897	chr3:183768897:A:G	5.45463e-53	-8.17673e-10	-1.45647	3.1778e-24	-8.17673e-10	-1.66663
183768904	chr3:183768904:G:A	3.14356e-53	-8.17673e-10	-2.00757	2.11381e-24	-8.17673e-10	-2.07433
183768926	chr3:183768926:C:T	4.40894e-54	-1.86503	-2.10685	9.00343e-25	-0.800981	-2.12682
183769508	chr3:183769508:A:G	1.26776e-52	-8.17673e-10	-0.613094	8.9987e-24	-8.17673e-10	-0.625738
183769605	chr3:183769605:A:G	1.00493e-53	-1.16827	-1.97974	1.17789e-24	-0.532135	-2.12696
183770355	chr3:183770355:G:C	5.34818e-53	-8.17673e-10	-1.47617	3.1116e-24	-8.17673e-10	-1.68768
183770481	chr3:183770481:T:TA	1.24807e-52	-8.17673e-10	-0.628749	8.85252e-24	-8.17673e-10	-0.642116
183770674	chr3:183770674:C:T	5.29362e-53	-8.17673e-10	-1.48643	3.04198e-24	-8.17673e-10	-1.71031
183770722	chr3:183770722:G:C	5.20155e-53	-8.17673e-10	-1.50397	3.04215e-24	-8.17673e-10	-1.71025
183771094	chr3:183771094:G:A	1.03071e-53	-1.1518	-1.97089	9.99829e-24	1.4247	-1.94511
183771201	chr3:183771201:T:C	3.53967e-53	-8.17673e-10	-1.8889	2.75889e-24	-8.17673e-10	-1.80799
183771205	chr3:183771205:T:C	2.8829e-53	-8.17673e-10	-2.09414	2.07357e-24	-8.17673e-10	-2.09355
183772659	chr3:183772659:A:C	6.22848e-53	-8.17673e-10	-1.3238	3.63604e-24	-8.17673e-10	-1.53192
183772724	chr3:183772724:T:C	5.85986e-53	-8.17673e-10	-1.38481	3.3468e-24	-8.17673e-10	-1.61481
183772798	chr3:183772798:C:T	3.14737e-53	-8.17673e-10	-2.00636	2.1156e-24	-8.17673e-10	-2.07348
183773111	chr3:183773111:G:C	5.45975e-53	-8.17673e-10	-1.45553	3.16445e-24	-8.17673e-10	-1.67084
183773257	chr3:183773257:C:T	5.88593e-54	-1.55711	-2.12584	2.75454e-25	-2.02041	-2.09175
183773367	chr3:183773367:T:C	1.29824e-53	-0.968052	-1.92387	2.8128e-24	-0.174501	-1.61414
183773463	chr3:183773463:A:G	2.84133e-53	-8.17673e-10	-2.10866	2.07835e-24	-8.17673e-10	-2.09125
183773552	chr3:183773552:T:C	9.5108e-54	-1.25127	-1.95182	2.23324e-24	-0.347854	-1.67151
183773932	chr3:183773932:T:C	9.83607e-54	-1.49663	-1.67283	7.69811e-24	0.835653	-1.6175
183774027	chr3:183774027:G:A	4.19934e-53	-8.17673e-10	-1.718	2.5908e-24	-8.17673e-10	-1.87085
183774696	chr3:183774696:C:T	3.37269e-53	-8.17673e-10	-1.93722	2.04877e-24	-8.17673e-10	-2.10558
183774780	chr3:183774780:C:T	5.30716e-53	-8.17673e-10	-1.48387	3.08568e-24	-8.17673e-10	-1.69605
183774797	chr3:183774797:A:G	5.34362e-53	-8.17673e-10	-1.47703	3.10301e-24	-8.17673e-10	-1.69045
183774829	chr3:183774829:G:A	1.10391e-53	-1.39808	-1.65599	9.31106e-24	1.00889	-1.60051
183775200	chr3:183775200:G:A	1.12884e-53	-0.964552	-2.06719	2.20772e-24	-0.174162	-1.8567
183775373	chr3:183775373:G:A	2.98822e-52	-8.17673e-10	0.244334	1.39283e-23	-8.17673e-10	-0.188893
183775432	chr3:183775432:CT:C	3.31499e-53	-8.17673e-10	-1.95448	2.23661e-24	-8.17673e-10	-2.01786
183776203	chr3:183776203:G:A	9.23976e-54	-1.23844	-1.99356	8.45404e-24	1.28179	-1.96996
183776580	chr3:183776580:T:C	4.44011e-53	-1.66225	-1.73e-09	2.02618e-24	-2.11667	-1.73e-09
183776667	chr3:183776667:G:A	9.11315e-54	-1.26223	-1.98356	2.1059e-24	-0.357464	-1.72061
183777766	chr3:183777766:G:C	3.70891e-53	-8.17673e-10	-1.84219	2.27006e-24	-8.17673e-10	-2.00301
183778067	chr3:183778067:G:A	2.61175e-52	-8.17673e-10	0.109676	1.43935e-23	-8.17673e-10	-0.156039
183778223	chr3:183778223:A:C	4.19915e-54	-2.4392	-1.58143	2.24082e-25	-2.53072	-1.78784
183778450	chr3:183778450:C:A	2.88685e-53	-8.17673e-10	-2.09276	2.04659e-24	-8.17673e-10	-2.10665
183779116	chr3:183779116:G:A	7.20542e-54	-1.41974	-2.06094	1.47668e-24	-0.573461	-1.85956
183779328	chr3:183779328:T:C	7.05319e-54	-1.4807	-2.02134	4.94869e-24	0.894959	-2.11865
183779479	chr3:183779479:G:A	1.11575e-52	-8.17673e-10	-0.740818	7.92687e-24	-8.17673e-10	-0.752561
183779590	chr3:183779590:G:A	1.40577e-52	-8.17673e-10	-0.509758	6.32032e-24	-8.17673e-10	-0.979049
183779718	chr3:183779718:A:G	2.41038e-53	-1.37788	-0.895272	6.53849e-24	-0.528855	-0.416258
183779731	chr3:183779731:C:T	2.36653e-54	-2.47113	-2.12296	1.65858e-25	-2.49476	-2.12468
183779737	chr3:183779737:C:T	2.8449e-53	-8.17673e-10	-2.1074	2.07986e-24	-8.17673e-10	-2.09052
183779886	chr3:183779886:C:T	2.87075e-53	-8.17673e-10	-2.09836	2.03773e-24	-8.17673e-10	-2.11098
183779986	chr3:183779986:G:A	1.99059e-53	-2.4645	-1.73e-09	1.31886e-24	-2.54605	-1.73e-09
183780049	chr3:183780049:A:C	1.88406e-53	-2.5195	-1.73e-09	1.33037e-24	-2.53736	-1.73e-09
183780758	chr3:183780758:A:G	1.97066e-52	-8.17673e-10	-0.171975	1.12397e-23	-8.17673e-10	-0.403367
183781735	chr3:183781735:G:A	7.76749e-53	-8.17673e-10	-1.10298	7.43475e-24	-8.17673e-10	-0.816654
183781916	chr3:183781916:T:A	5.89109e-54	-1.71764	-1.96444	3.22451e-24	0.460319	-2.11236
183781984	chr3:183781984:A:G	7.75838e-54	-1.41407	-1.99267	1.83347e-24	-0.485879	-1.73073
183782841	chr3:183782841:C:CT	6.09674e-53	-8.17673e-10	-1.34518	3.71924e-24	-8.17673e-10	-1.5093
183782914	chr3:183782914:G:C	7.41434e-54	-1.33412	-2.11797	1.15099e-24	-0.621901	-2.0603
183783539	chr3:183783539:T:G	4.88519e-53	-8.17673e-10	-1.56672	2.88729e-24	-8.17673e-10	-1.7625
183784368	chr3:183784368:G:A	3.08513e-53	-8.17673e-10	-2.02634	2.07306e-24	-8.17673e-10	-2.09379
183784771	chr3:183784771:T:C	1.0716e-53	-0.962376	-2.12141	5.85497e-24	0.886364	-1.94189
183784778	chr3:183784778:A:T	2.83732e-53	-8.17673e-10	-2.11007	2.07669e-24	-8.17673e-10	-2.09204
183785229	chr3:183785229:A:G	2.08731e-53	-0.301482	-2.11557	8.98474e-24	1.41172	-2.03902
183785414	chr3:183785414:G:A	1.02592e-53	-1.4306	-1.69674	8.25575e-24	0.936067	-1.64798
183785467	chr3:183785467:C:T	3.34535e-53	-8.17673e-10	-1.94536	2.32076e-24	-8.17673e-10	-1.98093
183785560	chr3:183785560:G:T	2.39445e-54	-2.45587	-2.12649	1.67636e-25	-2.48181	-2.12697
183785846	chr3:183785846:C:T	2.39342e-54	-2.45633	-2.12646	1.67553e-25	-2.48231	-2.12697
183785935	chr3:183785935:A:G	1.7847e-52	-8.17673e-10	-0.271094	1.02822e-23	-8.17673e-10	-0.492403
183786059	chr3:183786059:G:A	3.84944e-54	-2.10329	-2.0043	1.66246e-25	-2.51472	-2.10239
183786375	chr3:183786375:A:G	2.97415e-53	-8.17673e-10	-2.06297	2.04709e-24	-8.17673e-10	-2.1064
183787111	chr3:183787111:T:C	3.7609e-54	-2.09619	-2.03466	1.64549e-25	-2.51233	-2.11504
183787115	chr3:183787115:C:T	3.36627e-53	-8.17673e-10	-1.93912	2.87049e-24	-8.17673e-10	-1.76834
183787191	chr3:183787191:G:T	1.78262e-52	-8.17673e-10	-0.272262	1.02721e-23	-8.17673e-10	-0.493389
183787528	chr3:183787528:G:A	5.83619e-53	-8.17673e-10	-1.38885	5.63101e-24	-8.17673e-10	-1.09453
183787565	chr3:183787565:T:C	3.71241e-54	-2.10961	-2.03422	1.63909e-25	-2.51638	-2.11488
183787863	chr3:183787863:C:T	5.88506e-54	-1.58409	-2.09901	1.17035e-24	-0.786014	-1.8795
183787909	chr3:183787909:A:G	3.09838e-53	-8.17673e-10	-2.02205	2.07753e-24	-8.17673e-10	-2.09164
183788584	chr3:183788584:A:G	3.14499e-53	-8.17673e-10	-2.00712	2.11697e-24	-8.17673e-10	-2.07283
183788656	chr3:183788656:A:G	4.93879e-54	-1.75773	-2.10067	2.60133e-25	-2.14017	-2.02921
183788925	chr3:183788925:T:A	3.6885e-53	-8.17673e-10	-1.84771	2.23401e-24	-8.17673e-10	-2.01902
183789082	chr3:183789082:C:T	6.08602e-53	-8.17673e-10	-1.34694	3.91299e-24	-8.17673e-10	-1.45852
183789365	chr3:183789365:T:TA	2.422e-53	-2.26834	-1.73e-09	2.9387e-24	-1.74485	-1.73e-09
183789845	chr3:183789845:G:C	5.99175e-54	-1.53823	-2.1269	9.96018e-25	-0.836361	-1.99045
183790073	chr3:183790073:A:G	1.85101e-53	-2.5372	-1.73e-09	1.41872e-24	-2.47306	-1.73e-09
183790398	chr3:183790398:G:T	8.63745e-54	-1.17787	-2.12154	1.45792e-24	-0.545936	-1.89987
183790400	chr3:183790400:AGATGTTTGTTCAATGAAGTG:A	9.22521e-54	-1.11465	-2.11892	1.59451e-24	-0.471669	-1.88458
183790802	chr3:183790802:A:G	4.43966e-54	-1.84305	-2.12188	1.82318e-25	-2.41906	-2.10576
183790926	chr3:183790926:G:A	3.23059e-53	-8.17673e-10	-1.98027	2.47792e-24	-8.17673e-10	-1.9154
183791353	chr3:183791353:A:G	4.46502e-53	-8.17673e-10	-1.65666	3.53094e-24	-8.17673e-10	-1.56125
183791380	chr3:183791380:A:G	5.84783e-54	-1.57652	-2.11292	1.12704e-24	-0.771819	-1.9314
183791782	chr3:183791782:C:G	1.9469e-53	-1.74336	-0.743331	8.29935e-25	-2.08792	-0.921312
183791927	chr3:183791927:G:C	1.73232e-52	-8.17673e-10	-0.300882	1.00016e-23	-8.17673e-10	-0.520075
183792319	chr3:183792319:C:T	2.80801e-53	-8.17673e-10	-2.12045	2.007e-24	-8.17673e-10	-2.12618
183792994	chr3:183792994:T:A	6.6614e-54	-1.44316	-2.11602	1.27516e-24	-0.705332	-1.87441
183793358	chr3:183793358:C:A	3.39808e-53	-8.17673e-10	-1.92972	2.63538e-24	-8.17673e-10	-1.85379
183793782	chr3:183793782:C:T	6.26979e-54	-1.5197	-2.10007	9.67421e-25	-0.82797	-2.02797
183795187	chr3:183795187:AAAAG:A	3.0693e-53	-8.17673e-10	-2.03148	2.0684e-24	-8.17673e-10	-2.09604
183795202	chr3:183795202:T:A	1.3217e-53	-0.747789	-2.12623	6.64756e-24	1.04408	-1.97265
183795595	chr3:183795595:T:C	3.22494e-53	-8.17673e-10	-1.98201	2.05045e-24	-8.17673e-10	-2.10476
183796329	chr3:183796329:G:A	3.34147e-53	-8.17673e-10	-1.94652	2.58283e-24	-8.17673e-10	-1.87393
183796726	chr3:183796726:C:T	2.3968e-53	-2.27879	-1.73e-09	4.36749e-24	-1.34863	-1.73e-09
183797085	chr3:183797085:A:G	4.76284e-53	-0.712028	-0.880059	1.72342e-24	-1.29248	-0.986028
183797481	chr3:183797481:G:A	2.27197e-54	-2.51489	-2.11997	4.88645e-25	-2.51073	-1.02821
183797526	chr3:183797526:A:G	8.86271e-54	-1.3	-1.97367	1.86791e-24	-0.70687	-1.49113
183797966	chr3:183797966:C:T	2.9822e-53	-8.17673e-10	-2.06027	2.03679e-24	-8.17673e-10	-2.11144
183798069	chr3:183798069:G:A	3.00983e-53	-8.17673e-10	-2.05105	2.04131e-24	-8.17673e-10	-2.10923
183798285	chr3:183798285:T:TA	2.76633e-53	-2.13541	-1.73e-09	1.49613e-24	-2.41994	-1.73e-09
183798393	chr3:183798393:A:G	2.44753e-54	-2.53222	-2.02822	1.72877e-25	-2.45861	-2.11938
183799247	chr3:183799247:A:G	3.5841e-53	-8.17673e-10	-1.87642	2.19595e-24	-8.17673e-10	-2.0362
183799408	chr3:183799408:G:A	5.84418e-52	0.915101	-1.73e-09	5.4229e-22	3.47298	-1.73e-09
183799869	chr3:183799869:G:A	2.83159e-54	-2.48279	-1.93189	8.97437e-25	-1.71184	-1.21919
183799893	chr3:183799893:C:T	1.819e-52	-8.17673e-10	-0.252057	1.04227e-23	-8.17673e-10	-0.478832
183800085	chr3:183800085:G:A	3.31423e-53	-8.17673e-10	-1.9547	2.51777e-24	-8.17673e-10	-1.89945
183800211	chr3:183800211:A:G	1.0793e-53	-1.36334	-1.71329	2.4556e-24	-0.555172	-1.36927
183800610	chr3:183800610:G:A	3.58474e-53	-8.17673e-10	-1.87624	2.19614e-24	-8.17673e-10	-2.03612
183800759	chr3:183800759:A:C	4.19932e-53	-8.17673e-10	-1.71801	3.68261e-24	-8.17673e-10	-1.5192
183800901	chr3:183800901:C:T	3.79545e-53	-8.17673e-10	-1.81913	2.99654e-24	-8.17673e-10	-1.72536
183801713	chr3:183801713:G:A	2.79092e-53	-8.17673e-10	-2.12656	2.03753e-24	-8.17673e-10	-2.11108
183801878	chr3:183801878:C:T	1.71617e-52	-0.310249	-1.73e-09	5.32665e-24	-1.1501	-1.73e-09
183801899	chr3:183801899:C:T	3.70616e-53	-8.17673e-10	-1.84293	2.84324e-24	-8.17673e-10	-1.77788
183802119	chr3:183802119:C:T	3.00441e-53	-8.17673e-10	-2.05285	2.04333e-24	-8.17673e-10	-2.10824
183802264	chr3:183802264:G:A	3.58474e-53	-8.17673e-10	-1.87624	2.19614e-24	-8.17673e-10	-2.03612
183802324	chr3:183802324:G:A	8.86191e-52	1.45065	-0.119229	4.7676e-22	3.14877	0.19542
183802327	chr3:183802327:C:T	2.80753e-53	-8.17673e-10	-2.12062	6.97748e-24	-8.17673e-10	-0.88013
183802375	chr3:183802375:C:T	2.83564e-53	-8.17673e-10	-2.11066	2.00895e-24	-8.17673e-10	-2.12521
183802398	chr3:183802398:G:A	5.82437e-53	-8.17673e-10	-1.39088	3.71215e-24	-8.17673e-10	-1.51121
183803060	chr3:183803060:C:T	2.06291e-53	-2.42881	-1.73e-09	1.38057e-24	-2.50032	-1.73e-09
183803345	chr3:183803345:A:G	8.8556e-54	-1.26486	-2.00961	1.73458e-24	-0.659675	-1.61238
183803472	chr3:183803472:A:G	2.99939e-53	-8.17673e-10	-2.05452	2.04162e-24	-8.17673e-10	-2.10908
183803815	chr3:183803815:T:G	8.2679e-52	1.4479	-0.185867	4.38356e-22	3.14391	0.116306
183804151	chr3:183804151:C:T	3.26962e-53	-1.96826	-1.73e-09	7.59336e-24	-0.795545	-1.73e-09
183804443	chr3:183804443:A:G	6.73237e-54	-1.44189	-2.1067	5.12758e-24	0.938467	-2.12665
183804714	chr3:183804714:G:A	2.33025e-54	-2.52148	-2.08806	3.25722e-25	-2.50521	-1.43932
183804755	chr3:183804755:A:G	2.39067e-54	-2.52147	-2.06247	1.68354e-25	-2.47797	-2.12653
183804861	chr3:183804861:C:T	3.62339e-53	-8.17673e-10	-1.86552	2.29288e-24	-8.17673e-10	-1.99301
183805122	chr3:183805122:G:A	3.66942e-53	-8.17673e-10	-1.8529	2.81127e-24	-8.17673e-10	-1.78918
183805141	chr3:183805141:C:T	9.48558e-54	-1.08654	-2.1192	1.64372e-24	-0.435405	-1.89045
183805233	chr3:183805233:G:A	5.94114e-54	-1.61198	-2.06164	1.27249e-24	-0.820905	-1.76094
183805417	chr3:183805417:A:G	6.63396e-54	-1.47932	-2.084	1.4402e-24	-0.6413	-1.81674
183805483	chr3:183805483:A:G	5.75009e-53	-1.40372	-1.73e-09	2.38097e-24	-1.95531	-1.73e-09
183805805	chr3:183805805:C:G	3.81536e-53	-8.17673e-10	-1.81389	2.2889e-24	-8.17673e-10	-1.99475
183805880	chr3:183805880:C:T	2.68192e-54	-2.34452	-2.12446	1.92254e-25	-2.34717	-2.12458
183806405	chr3:183806405:T:C	6.01422e-54	-1.56784	-2.09354	1.23403e-24	-0.762091	-1.85044
183806561	chr3:183806561:C:G	6.17871e-54	-1.56023	-2.07417	1.32995e-24	-0.745809	-1.79187
183806591	chr3:183806591:A:G	8.17757e-54	-1.2373	-2.11682	1.3877e-24	-0.62173	-1.87344
183806706	chr3:183806706:C:T	3.05212e-53	-8.17673e-10	-2.03709	2.06171e-24	-8.17673e-10	-2.09928
183807126	chr3:183807126:G:C	3.77195e-53	-8.17673e-10	-1.82534	2.26685e-24	-8.17673e-10	-2.00443
183807253	chr3:183807253:G:A	3.62928e-53	-8.17673e-10	-1.8639	2.21391e-24	-8.17673e-10	-2.02806
183807333	chr3:183807333:A:G	6.50507e-54	-1.5066	-2.07633	1.41895e-24	-0.675451	-1.79745
183807444	chr3:183807444:C:T	2.97539e-53	-8.17673e-10	-2.06255	2.03372e-24	-8.17673e-10	-2.11295
183807626	chr3:183807626:A:G	6.4278e-54	-1.51752	-2.07736	1.39484e-24	-0.689962	-1.80007
183807731	chr3:183807731:G:A	6.43403e-54	-1.51768	-2.07624	1.39981e-24	-0.689545	-1.79694
183808210	chr3:183808210:G:A	3.69355e-53	-8.17673e-10	-1.84634	2.8273e-24	-8.17673e-10	-1.7835
183808583	chr3:183808583:C:T	3.58474e-53	-8.17673e-10	-1.87624	2.19614e-24	-8.17673e-10	-2.03612
183808630	chr3:183808630:T:C	8.95178e-54	-1.26537	-1.99829	1.78558e-24	-0.654832	-1.58825
183808777	chr3:183808777:AC:A	5.55428e-54	-1.6282	-2.11274	1.05173e-24	-0.84448	-1.9279
183809830	chr3:183809830:T:C	5.47741e-54	-1.6281	-2.12678	9.10664e-25	-0.945122	-1.97128
183810400	chr3:183810400:A:G	3.42771e-53	-8.17673e-10	-1.92104	2.13157e-24	-8.17673e-10	-2.06596
183810626	chr3:183810626:C:T	3.98997e-53	-8.17673e-10	-1.76915	2.34871e-24	-8.17673e-10	-1.96895
183810654	chr3:183810654:C:T	7.77336e-54	-1.29916	-2.10566	1.4216e-24	-0.568853	-1.90218
183810738	chr3:183810738:C:T	4.81365e-53	-1.58147	-1.73e-09	6.93527e-24	-0.886199	-1.73e-09
183810822	chr3:183810822:C:T	3.66103e-53	-8.17673e-10	-1.85519	2.22264e-24	-8.17673e-10	-2.02412
183810879	chr3:183810879:C:T	2.78971e-53	-8.17673e-10	-2.12699	2.01032e-24	-8.17673e-10	-2.12452
183811488	chr3:183811488:T:C	3.51839e-53	-8.17673e-10	-1.89493	2.1659e-24	-8.17673e-10	-2.04998
183811815	chr3:183811815:G:A	3.45838e-53	-8.17673e-10	-1.91213	2.14091e-24	-8.17673e-10	-2.06159
183812317	chr3:183812317:G:A	3.46383e-53	-8.17673e-10	-1.91056	2.63328e-24	-8.17673e-10	-1.85459
183812343	chr3:183812343:A:G	3.7267e-53	-8.17673e-10	-1.83741	2.24169e-24	-8.17673e-10	-2.01559
183813190	chr3:183813190:G:A	9.36906e-54	-1.23042	-1.98769	2.18107e-24	-0.310982	-1.73202
183813198	chr3:183813198:A:G	6.10043e-54	-1.5296	-2.11755	1.18144e-24	-0.707003	-1.94908
183813423	chr3:183813423:G:A	4.61878e-53	-8.17673e-10	-1.6228	4.26772e-24	-8.17673e-10	-1.37174
183813498	chr3:183813498:G:A	9.68237e-54	-1.19673	-1.98848	2.27122e-24	-0.268634	-1.73387
183814101	chr3:183814101:T:C	1.06528e-53	-0.962878	-2.12681	1.7515e-24	-0.288054	-1.97429
183814339	chr3:183814339:A:AAAC	2.90932e-53	-8.17673e-10	-2.08501	2.03405e-24	-8.17673e-10	-2.11279
183814846	chr3:183814846:C:T	2.58086e-54	-2.54522	-1.96217	5.91494e-25	-2.1014	-1.24652
183815245	chr3:183815245:T:C	7.97875e-53	-8.17673e-10	-1.07615	4.82557e-24	-8.17673e-10	-1.24889
183815588	chr3:183815588:C:T	2.79715e-54	-2.49871	-1.9282	2.12164e-25	-2.25101	-2.12221
183816176	chr3:183816176:T:C	9.22427e-54	-1.22643	-2.00724	1.80425e-24	-0.613058	-1.61962
183816382	chr3:183816382:C:T	8.40336e-54	-1.29057	-2.03631	1.84606e-24	-0.395849	-1.81392
183816699	chr3:183816699:G:C	7.91737e-54	-1.27506	-2.1114	1.29363e-24	-0.666835	-1.89853
183816706	chr3:183816706:G:T	6.26575e-54	-1.52931	-2.09111	1.24333e-24	-0.709193	-1.89583
183816750	chr3:183816750:T:C	9.17685e-54	-1.2244	-2.01443	2.10405e-24	-0.308049	-1.77091
183817125	chr3:183817125:A:G	5.7825e-54	-1.58348	-2.1172	1.07951e-24	-0.795659	-1.95065
183817188	chr3:183817188:G:A	1.26198e-53	-0.858259	-2.06199	2.53489e-24	-0.0670053	-1.82566
183817975	chr3:183817975:A:G	3.94578e-54	-1.9684	-2.11447	5.98829e-25	-1.2628	-2.07279
183817988	chr3:183817988:G:A	3.87553e-53	-8.17673e-10	-1.79825	3.01325e-24	-8.17673e-10	-1.7198
183818136	chr3:183818136:G:A	2.85828e-53	-8.17673e-10	-2.10271	2.31062e-24	-8.17673e-10	-1.9853
183818197	chr3:183818197:A:G	2.79084e-53	-8.17673e-10	-2.12659	6.09642e-24	-8.17673e-10	-1.01512
183818275	chr3:183818275:T:C	5.22075e-54	-1.67729	-2.12558	3.88284e-24	0.658426	-2.12468
183818893	chr3:183818893:G:A	2.01394e-53	-2.45284	-1.73e-09	1.32482e-24	-2.54154	-1.73e-09
183818937	chr3:183818937:T:G	2.8284e-53	-8.17673e-10	-2.11322	2.09721e-24	-8.17673e-10	-2.08221
183819186	chr3:183819186:A:G	4.14078e-53	-8.17673e-10	-1.73205	2.53348e-24	-8.17673e-10	-1.89323
183819258	chr3:183819258:A:G	9.04649e-54	-1.14514	-2.108	2.25396e-25	-2.18964	-2.12308
183819583	chr3:183819583:G:A	1.85238e-53	-2.53646	-1.73e-09	1.61269e-24	-2.34492	-1.73e-09
183819638	chr3:183819638:GA:G	3.2651e-53	-8.17673e-10	-1.96964	2.03401e-24	-8.17673e-10	-2.11281
183819910	chr3:183819910:C:A	2.97577e-53	-0.324108	-1.73832	1.47103e-24	-1.06169	-1.37516
183820500	chr3:183820500:TA:T	2.79666e-53	-8.17673e-10	-2.1245	2.01514e-24	-8.17673e-10	-2.12213
183820626	chr3:183820626:A:G	1.86022e-53	-2.53224	-1.73e-09	2.42248e-24	-1.93803	-1.73e-09
183820727	chr3:183820727:G:A	2.83151e-53	-8.17673e-10	-2.11212	2.04005e-24	-8.17673e-10	-2.10985
183821147	chr3:183821147:G:A	2.81546e-53	-8.17673e-10	-2.11781	2.03569e-24	-8.17673e-10	-2.11198
183821296	chr3:183821296:G:T	2.81308e-53	-8.17673e-10	-2.11865	2.03323e-24	-8.17673e-10	-2.1132
183821306	chr3:183821306:C:T	3.02178e-53	-8.17673e-10	-2.04709	2.42711e-24	-8.17673e-10	-1.93612
183821470	chr3:183821470:C:T	2.85851e-53	-8.17673e-10	-2.10263	2.08515e-24	-8.17673e-10	-2.08798
183821555	chr3:183821555:T:C	2.84429e-53	-8.17673e-10	-2.10762	2.06289e-24	-8.17673e-10	-2.09871
183821633	chr3:183821633:C:T	7.2659e-53	-8.17673e-10	-1.16974	4.68795e-24	-8.17673e-10	-1.27782
183821776	chr3:183821776:T:C	2.83631e-53	-8.17673e-10	-2.11043	2.05667e-24	-8.17673e-10	-2.10173
183821942	chr3:183821942:T:A	2.81635e-53	-8.17673e-10	-2.11749	2.04006e-24	-8.17673e-10	-2.10984
183821979	chr3:183821979:A:T	2.85092e-53	-8.17673e-10	-2.10529	2.03704e-24	-8.17673e-10	-2.11132
183822599	chr3:183822599:T:C	4.17957e-53	-0.103032	-1.61969	8.31583e-24	1.2526	-1.95726
183822697	chr3:183822697:T:A	7.99607e-53	1.02108	-2.09506	3.50511e-24	0.440358	-2.00896
183822768	chr3:183822768:G:A	3.33002e-53	-8.17673e-10	-1.94995	2.1711e-24	-8.17673e-10	-2.04758
183824527	chr3:183824527:T:A	3.24046e-53	-8.17673e-10	-1.97721	3.12628e-24	-8.17673e-10	-1.68298
183824938	chr3:183824938:A:T	1.00074e-52	1.21515	-2.06476	6.02273e-24	0.645243	-1.67252
183824939	chr3:183824939:G:T	9.85538e-53	1.19984	-2.06476	5.94194e-24	0.631738	-1.67252
183825244	chr3:183825244:C:T	4.65457e-53	-8.17673e-10	-1.61508	3.66852e-24	-8.17673e-10	-1.52303
183825503	chr3:183825503:G:A	7.02104e-53	0.805641	-2.00966	3.57537e-24	0.281212	-1.82996
183825698	chr3:183825698:C:T	3.37725e-53	-8.17673e-10	-1.93587	2.17586e-24	-8.17673e-10	-2.0454
183825812	chr3:183825812:T:A	3.50966e-53	-8.17673e-10	-1.89741	2.16434e-24	-8.17673e-10	-2.0507
183826314	chr3:183826314:T:C	1.8173e-52	1.86051	-2.1135	6.69898e-24	0.977203	-1.89807
183826383	chr3:183826383:C:T	2.93322e-53	-8.17673e-10	-2.07683	2.10402e-24	-8.17673e-10	-2.07897
183826819	chr3:183826819:G:A	3.40763e-54	-2.29635	-1.93314	2.28375e-25	-2.52843	-1.77115
183826984	chr3:183826984:T:C	1.78715e-50	3.40764	0.927806	6.83798e-22	2.70789	0.996956
183827287	chr3:183827287:AC:A	3.04874e-53	-8.17673e-10	-2.0382	2.01049e-24	-8.17673e-10	-2.12444
183827494	chr3:183827494:A:G	4.52437e-54	-2.31785	-1.62819	4.11809e-25	-2.5178	-1.19222
183827755	chr3:183827755:G:C	3.42636e-53	-8.17673e-10	-1.92143	2.58651e-24	-8.17673e-10	-1.87251
183827933	chr3:183827933:AC:A	8.73828e-53	-0.985217	-1.73e-09	3.10239e-24	-1.69064	-1.73e-09
183827962	chr3:183827962:G:A	4.62777e-54	-2.29403	-1.62941	3.53938e-25	-2.52641	-1.33504
183828295	chr3:183828295:A:C	7.04401e-53	0.851075	-2.05183	3.48488e-24	0.205722	-1.78011
183828315	chr3:183828315:T:C	2.97714e-54	-2.25276	-2.11179	1.79483e-25	-2.5355	-2.00499
183828316	chr3:183828316:C:A	2.93834e-54	-2.26336	-2.11431	1.78528e-25	-2.53339	-2.01244
183828336	chr3:183828336:C:T	3.97099e-54	-2.37206	-1.70444	3.4459e-25	-2.49676	-1.39146
183828359	chr3:183828359:CAG:C	1.84374e-53	-2.54113	-1.73e-09	1.38046e-24	-2.50041	-1.73e-09
183828669	chr3:183828669:G:A	2.79036e-53	-8.17673e-10	-2.12676	2.00663e-24	-8.17673e-10	-2.12636
183828740	chr3:183828740:C:T	3.20714e-53	-8.17673e-10	-1.98755	2.46963e-24	-8.17673e-10	-1.91875
183829177	chr3:183829177:C:T	1.0886e-52	0.697732	-1.46318	8.33378e-23	1.89639	-0.296306
183829201	chr3:183829201:G:A	2.81044e-53	-8.17673e-10	-2.11959	2.0353e-24	-8.17673e-10	-2.11218
183829627	chr3:183829627:C:T	4.75797e-53	-8.17673e-10	-1.59311	3.00423e-24	-8.17673e-10	-1.7228
183829937	chr3:183829937:A:G	6.73395e-53	-8.17673e-10	-1.24577	6.15681e-24	-8.17673e-10	-1.00526
183830086	chr3:183830086:C:A	3.38516e-53	-8.17673e-10	-1.93353	2.62971e-24	-8.17673e-10	-1.85594
183831426	chr3:183831426:C:T	3.15907e-53	-8.17673e-10	-2.00265	2.38099e-24	-8.17673e-10	-1.9553
183831754	chr3:183831754:T:G	2.09027e-53	-2.41564	-1.73e-09	1.89983e-24	-2.18105	-1.73e-09
183832000	chr3:183832000:T:C	3.39233e-54	-2.34296	-1.89104	2.57435e-25	-2.50959	-1.67022
183832025	chr3:183832025:A:T	2.99283e-53	-8.17673e-10	-2.05671	2.2462e-24	-8.17673e-10	-2.01358
183832180	chr3:183832180:G:A	2.94407e-53	-8.17673e-10	-2.07314	6.28064e-24	-8.17673e-10	-0.985347
183832288	chr3:183832288:G:A	2.81133e-53	-8.17673e-10	-2.11927	2.10385e-24	-8.17673e-10	-2.07905
183832617	chr3:183832617:A:C	3.19948e-53	-8.17673e-10	-1.98994	2.86822e-24	-8.17673e-10	-1.76913
183832811	chr3:183832811:T:A	1.27139e-53	-1.22827	-1.68456	1.59114e-24	-0.715312	-1.64306
183832991	chr3:183832991:C:T	1.20137e-52	-0.666882	-1.73e-09	4.55305e-24	-1.30702	-1.73e-09
183833016	chr3:183833016:T:C	3.01386e-53	-8.17673e-10	-2.04971	2.24458e-24	-8.17673e-10	-2.0143
183833131	chr3:183833131:C:T	2.1244e-53	-0.50575	-1.89369	2.3579e-25	-2.23635	-2.03128
183833189	chr3:183833189:T:C	3.50483e-54	-2.35752	-1.84386	2.97303e-25	-2.5118	-1.52403
183833335	chr3:183833335:C:T	6.85011e-53	0.460481	-1.68915	4.87173e-23	1.78773	-0.724516
183833875	chr3:183833875:T:A	2.03525e-53	-2.44231	-1.73e-09	1.31968e-24	-2.54543	-1.73e-09
183834311	chr3:183834311:G:T	2.5815e-54	-2.40162	-2.10552	1.67831e-25	-2.50721	-2.10041
183834355	chr3:183834355:A:G	5.00665e-53	-8.17673e-10	-1.54216	3.23804e-24	-8.17673e-10	-1.64785
183835595	chr3:183835595:G:A	3.33239e-53	-8.17673e-10	-1.94924	2.51652e-24	-8.17673e-10	-1.89994
183835684	chr3:183835684:T:C	2.42753e-54	-2.50724	-2.0614	2.08273e-25	-2.39931	-1.99241
183835752	chr3:183835752:A:G	6.40135e-53	0.825518	-2.12194	2.75724e-24	0.163066	-1.97165
183835908	chr3:183835908:G:A	4.69149e-54	-2.31149	-1.59828	4.41209e-25	-2.52388	-1.11718
183836131	chr3:183836131:T:C	4.79314e-53	-0.0626237	-1.52312	3.69404e-23	1.16698	-0.380498
183836382	chr3:183836382:A:G	6.94176e-53	0.443205	-1.65858	5.36197e-23	1.77805	-0.618951
183837286	chr3:183837286:T:G	4.85885e-54	-1.79263	-2.08208	3.01136e-25	-1.89956	-2.12345
183837297	chr3:183837297:CAT:C	2.92683e-53	-8.17673e-10	-2.07901	6.08801e-24	-8.17673e-10	-1.0165
183837564	chr3:183837564:C:T	2.21845e-53	-2.35612	-1.73e-09	1.3199e-24	-2.54527	-1.73e-09
183837655	chr3:183837655:C:T	3.49526e-54	-2.52257	-1.68154	2.06351e-25	-2.42065	-1.98034
183838241	chr3:183838241:A:G	3.01958e-54	-2.25879	-2.09161	5.27193e-25	-1.46811	-1.9949
183838450	chr3:183838450:G:C	2.8127e-53	-8.17673e-10	-2.11878	2.00893e-24	-8.17673e-10	-2.12522
183838763	chr3:183838763:T:C	2.86919e-53	-8.17673e-10	-2.0989	6.40708e-24	-8.17673e-10	-0.965415
183838938	chr3:183838938:T:C	8.68631e-53	-0.991182	-1.73e-09	8.32579e-24	-0.703461	-1.73e-09
183839114	chr3:183839114:G:A	9.081e-54	-1.15221	-2.09713	7.50199e-25	-0.987071	-2.12317
183840183	chr3:183840183:T:C	2.79248e-53	-8.17673e-10	-2.126	4.31149e-24	-8.17673e-10	-1.36153
183840278	chr3:183840278:G:A	2.91742e-53	-8.17673e-10	-2.08223	2.06311e-24	-8.17673e-10	-2.09861
183840745	chr3:183840745:G:A	2.91809e-53	-8.17673e-10	-2.082	7.06974e-24	-8.17673e-10	-0.866995
183841031	chr3:183841031:C:T	2.79766e-53	-8.17673e-10	-2.12415	2.05168e-24	-8.17673e-10	-2.10416
183841146	chr3:183841146:T:C	2.79056e-53	-8.17673e-10	-2.12669	4.20643e-24	-8.17673e-10	-1.3862
183841156	chr3:183841156:C:A	2.9928e-53	-8.17673e-10	-2.05672	2.18586e-24	-8.17673e-10	-2.04081
183841297	chr3:183841297:G:T	1.61497e-52	-0.371028	-1.73e-09	1.6381e-23	-0.0266965	-1.73e-09
183841442	chr3:183841442:T:C	2.87386e-53	-8.17673e-10	-2.09727	6.51158e-24	-8.17673e-10	-0.949237
183842323	chr3:183842323:C:T	3.72409e-53	-8.17673e-10	-1.83811	2.91626e-24	-8.17673e-10	-1.75252
183842407	chr3:183842407:A:G	6.39826e-54	-1.48623	-2.11326	4.8265e-25	-1.56535	-1.98593
183842504	chr3:183842504:A:T	6.15375e-54	-1.52356	-2.11489	4.63821e-25	-1.61099	-1.98009
183843153	chr3:183843153:G:A	3.08613e-53	-8.17673e-10	-2.02601	2.10396e-24	-8.17673e-10	-2.079
183843553	chr3:183843553:G:A	6.65176e-53	-1.25805	-1.73e-09	4.64292e-24	-1.28747	-1.73e-09
183843708	chr3:183843708:G:A	6.8347e-54	-1.40768	-2.12582	5.85261e-25	-1.49213	-1.86639
183843908	chr3:183843908:G:A	2.79128e-53	-8.17673e-10	-2.12643	2.01243e-24	-8.17673e-10	-2.12348
183844443	chr3:183844443:G:A	2.88223e-53	-8.17673e-10	-2.09437	2.28295e-24	-8.17673e-10	-1.99735
183844740	chr3:183844740:T:C	5.77136e-54	-1.58067	-2.12194	4.48548e-25	-1.64628	-1.97828
183844874	chr3:183844874:A:G	1.68776e-53	-0.770491	-1.85904	1.72008e-24	-0.454237	-1.82621
183845137	chr3:183845137:G:A	6.72973e-54	-2.5438	-1.00518	1.01088e-24	-2.3468	-0.465198
183845541	chr3:183845541:C:A	9.93459e-54	-1.81768	-1.34182	2.97389e-24	-0.73157	-1.00138
183846019	chr3:183846019:T:C	5.11647e-53	-8.17673e-10	-1.52047	3.32234e-24	-8.17673e-10	-1.62215
183846087	chr3:183846087:A:G	1.54317e-53	-1.09746	-1.62163	2.3828e-24	0.00368631	-1.95823
183846449	chr3:183846449:C:T	5.63997e-54	-2.04005	-1.68559	3.37207e-24	-0.409326	-1.19796
183846606	chr3:183846606:T:C	2.9032e-53	-8.17673e-10	-2.08712	2.12244e-24	-8.17673e-10	-2.07025
183846770	chr3:183846770:TA:T	1.79636e-53	-0.708544	-1.85862	1.83873e-24	-0.388035	-1.82571
183847297	chr3:183847297:G:A	2.91187e-53	-8.17673e-10	-2.08414	2.16795e-24	-8.17673e-10	-2.04904
183847534	chr3:183847534:A:G	3.32348e-53	-8.17673e-10	-1.95192	2.59245e-24	-8.17673e-10	-1.87022
183847567	chr3:183847567:A:G	2.79225e-53	-8.17673e-10	-2.12608	2.03822e-24	-8.17673e-10	-2.11074
183847655	chr3:183847655:A:C	3.05834e-53	-2.03506	-1.73e-09	1.04438e-23	-0.476811	-1.73e-09
183847771	chr3:183847771:G:A	6.70971e-54	-1.84132	-1.71064	1.93237e-24	-0.770579	-1.39349
183847889	chr3:183847889:T:C	2.90911e-53	-8.17673e-10	-2.08508	2.01267e-24	-8.17673e-10	-2.12335
183848488	chr3:183848488:G:A	1.68946e-52	-0.325936	-1.73e-09	1.63462e-23	-0.0288248	-1.73e-09
183848602	chr3:183848602:C:G	2.93938e-53	-2.07473	-1.73e-09	6.11445e-24	-1.01216	-1.73e-09
183848718	chr3:183848718:C:T	1.84628e-53	-2.53976	-1.73e-09	1.52472e-24	-2.40101	-1.73e-09
183848797	chr3:183848797:C:T	2.7898e-53	-8.17673e-10	-2.12696	2.00887e-24	-8.17673e-10	-2.12525
183849037	chr3:183849037:T:A	8.16703e-54	-1.83088	-1.52453	2.67526e-24	-0.739873	-1.0989
183849154	chr3:183849154:A:G	3.08574e-53	-0.667292	-1.35885	4.36008e-24	0.444099	-1.79443
183849601	chr3:183849601:G:A	6.84243e-54	-1.42213	-2.11024	6.24984e-25	-1.52372	-1.76913
183849670	chr3:183849670:CAG:C	2.81301e-53	-8.17673e-10	-2.11868	2.08723e-24	-8.17673e-10	-2.08698
183850042	chr3:183850042:C:A	2.84148e-53	-8.17673e-10	-2.10861	2.09321e-24	-8.17673e-10	-2.08412
183850793	chr3:183850793:C:T	4.85422e-54	-1.77259	-2.10307	3.84304e-25	-1.79411	-1.98503
183850906	chr3:183850906:C:T	2.55858e-53	-2.21348	-1.73e-09	4.2546e-24	-1.37482	-1.73e-09
183850907	chr3:183850907:A:G	2.79721e-53	-8.17673e-10	-2.12431	2.05987e-24	-8.17673e-10	-2.10018
183851113	chr3:183851113:T:C	3.33362e-53	-8.17673e-10	-1.94887	2.30683e-24	-8.17673e-10	-1.98694
183851484	chr3:183851484:A:C	4.04434e-53	-0.745408	-1.0102	4.93114e-24	0.363234	-1.59048
183851689	chr3:183851689:T:C	3.72804e-53	-8.17673e-10	-1.83705	2.91938e-24	-8.17673e-10	-1.75145
183851701	chr3:183851701:C:T	1.21044e-53	-1.85343	-1.10852	4.21716e-24	-0.784198	-0.599458
183851760	chr3:183851760:A:G	6.99627e-54	-1.38321	-2.12693	5.76349e-25	-1.47963	-1.89424
183851761	chr3:183851761:C:T	2.06688e-53	-1.29491	-1.13198	4.44014e-24	-0.303735	-1.0284
183851902	chr3:183851902:G:A	3.72409e-53	-8.17673e-10	-1.83811	2.91626e-24	-8.17673e-10	-1.75252
183852498	chr3:183852498:G:C	8.61752e-54	-2.53778	-0.763943	1.39142e-24	-2.31025	-0.182246
183852946	chr3:183852946:G:A	1.2367e-53	-1.83407	-1.10642	3.77042e-24	-0.773458	-0.722174
183853236	chr3:183853236:A:G	1.35048e-53	-1.8292	-1.02327	4.16052e-24	-0.771914	-0.625266
183853289	chr3:183853289:CA:C	1.25099e-53	-2.52874	-0.400254	2.00547e-24	-2.27454	0.1476
183853356	chr3:183853356:G:A	2.81915e-53	-8.17673e-10	-2.11649	2.06725e-24	-8.17673e-10	-2.0966
183853830	chr3:183853830:G:A	1.82416e-53	-0.683704	-1.86811	1.87298e-24	-0.359926	-1.83536
183853875	chr3:183853875:C:T	3.06394e-53	-0.77087	-1.26236	4.0631e-24	0.311862	-1.73273
183854004	chr3:183854004:C:T	6.71812e-54	-1.43232	-2.11838	5.96317e-25	-1.5302	-1.8096
183854563	chr3:183854563:T:C	4.69554e-54	-2.18374	-1.72517	3.42279e-25	-2.08722	-1.80772
183854681	chr3:183854681:A:T	6.95065e-54	-2.18556	-1.33112	3.98855e-24	-0.751259	-0.688132
183854699	chr3:183854699:G:C	3.59032e-54	-2.2016	-1.97567	1.57729e-24	-0.781691	-1.58542
183855002	chr3:183855002:C:T	5.42644e-54	-2.443	-1.32124	6.49681e-25	-2.46481	-0.78928
183855447	chr3:183855447:C:T	7.37054e-54	-2.54273	-0.91529	1.01967e-24	-2.34839	-0.454951
183855477	chr3:183855477:T:C	2.82831e-53	-8.17673e-10	-2.11325	2.07857e-24	-8.17673e-10	-2.09114
183855750	chr3:183855750:A:G	2.33246e-53	-1.1701	-1.13591	2.48385e-24	-0.231632	-1.68137
183855785	chr3:183855785:C:T	1.84834e-53	-2.53864	-1.73e-09	6.88191e-24	-0.893922	-1.73e-09
183856048	chr3:183856048:G:A	1.13392e-53	-2.52948	-0.497769	1.80366e-24	-2.27607	0.0430662
183856341	chr3:183856341:G:A	2.9028e-53	-8.17673e-10	-2.08726	2.01368e-24	-8.17673e-10	-2.12286
183856679	chr3:183856679:T:C	7.71464e-54	-2.11546	-1.29693	4.96103e-24	-0.580967	-0.640238
183856760	chr3:183856760:G:C	4.97669e-54	-2.43637	-1.41439	4.27999e-25	-2.43997	-1.23148
183856920	chr3:183856920:T:C	7.22427e-54	-2.05727	-1.4208	4.64634e-24	-0.454911	-0.831828
183857139	chr3:183857139:G:A	5.94619e-54	-1.54592	-2.12684	4.78698e-25	-1.62602	-1.93348
183857248	chr3:183857248:AAAAC:A	3.22059e-53	-8.17673e-10	-1.98336	2.08948e-24	-8.17673e-10	-2.0859
183857384	chr3:183857384:C:T	2.96429e-53	-8.17673e-10	-2.06629	2.08428e-24	-8.17673e-10	-2.08839
183857547	chr3:183857547:C:T	3.90503e-53	-8.17673e-10	-1.79067	3.05771e-24	-8.17673e-10	-1.70515
183857982	chr3:183857982:G:A	7.81932e-54	-2.08449	-1.31443	5.33972e-25	-2.00742	-1.44281
183858058	chr3:183858058:T:C	2.98291e-53	-8.17673e-10	-2.06003	2.00934e-24	-8.17673e-10	-2.12501
183858359	chr3:183858359:G:C	1.66322e-53	-0.763814	-1.88036	1.70398e-24	-0.441434	-1.84842
183858803	chr3:183858803:G:A	2.97204e-53	-8.17673e-10	-2.06368	7.89473e-24	-8.17673e-10	-0.756624
183858812	chr3:183858812:C:T	5.35419e-54	-1.65175	-2.12589	4.2142e-25	-1.73093	-1.95602
183859033	chr3:183859033:G:A	4.62711e-54	-1.83611	-2.08748	3.77701e-25	-1.85925	-1.93722
183859194	chr3:183859194:G:A	3.55928e-53	-8.17673e-10	-1.88337	2.6184e-24	-8.17673e-10	-1.86026
183860053	chr3:183860053:A:G	2.00473e-53	-0.603101	-1.85432	2.07735e-24	-0.270871	-1.82086
183860116	chr3:183860116:G:A	6.44278e-54	-1.46623	-2.12632	5.21785e-25	-1.56039	-1.91292
183860901	chr3:183860901:A:T	8.059e-54	-1.82321	-1.54551	2.63208e-24	-0.720841	-1.1342
183860959	chr3:183860959:G:A	2.41772e-54	-2.45726	-2.11543	1.73378e-25	-2.50364	-2.07146
183861015	chr3:183861015:C:T	2.80236e-53	-8.17673e-10	-2.12247	2.07242e-24	-8.17673e-10	-2.0941
183861830	chr3:183861830:T:C	2.81009e-53	-8.17673e-10	-2.11971	2.0888e-24	-8.17673e-10	-2.08623
183861971	chr3:183861971:T:C	2.71556e-53	-0.83325	-1.32068	3.50607e-24	0.231969	-1.80029
183862435	chr3:183862435:GAAGGTACTT:G	2.96984e-53	-8.17673e-10	-2.06442	7.79711e-24	-8.17673e-10	-0.769066
183862881	chr3:183862881:G:A	2.81123e-53	-8.17673e-10	-2.11931	2.05201e-24	-8.17673e-10	-2.104
183862970	chr3:183862970:T:C	2.91303e-53	-8.17673e-10	-2.08374	7.07432e-24	-8.17673e-10	-0.866348
183863243	chr3:183863243:A:G	3.85134e-53	-8.17673e-10	-1.80451	3.02735e-24	-8.17673e-10	-1.71513
183863514	chr3:183863514:C:T	3.05212e-53	-0.800136	-1.23696	3.86166e-24	0.273867	-1.74559
183864136	chr3:183864136:T:C	1.9867e-53	-2.46645	-1.73e-09	1.36217e-24	-2.51374	-1.73e-09
183864323	chr3:183864323:C:T	3.95116e-54	-2.14764	-1.93387	1.98732e-24	-0.634798	-1.50123
183864708	chr3:183864708:A:G	3.0455e-53	-0.833555	-1.20571	3.7673e-24	0.235894	-1.73235
183865293	chr3:183865293:G:C	3.0986e-53	-8.17673e-10	-2.02198	2.64265e-24	-8.17673e-10	-1.85104
183865312	chr3:183865312:A:G	2.79298e-53	-8.17673e-10	-2.12582	2.01606e-24	-8.17673e-10	-2.12167
183865684	chr3:183865684:T:C	2.7904e-53	-8.17673e-10	-2.12675	2.01133e-24	-8.17673e-10	-2.12402
183865685	chr3:183865685:T:TA	2.94035e-53	-8.17673e-10	-2.0744	2.15222e-24	-8.17673e-10	-2.05632
183866351	chr3:183866351:T:C	2.8342e-53	-8.17673e-10	-2.11117	2.07909e-24	-8.17673e-10	-2.09089
183866961	chr3:183866961:C:T	9.24059e-54	-1.58759	-1.64432	3.29089e-24	-0.359101	-1.27256
183867121	chr3:183867121:C:T	1.11753e-52	-0.739228	-1.73e-09	3.43283e-24	-1.58943	-1.73e-09
183867126	chr3:183867126:G:A	6.65014e-54	-2.16139	-1.39949	4.43086e-25	-2.09706	-1.53975
183867472	chr3:183867472:G:A	4.16984e-54	-1.91865	-2.10899	3.2669e-25	-1.9548	-1.98676
183867578	chr3:183867578:C:T	6.04778e-54	-2.07632	-1.5795	3.51331e-24	-0.50203	-1.06423
183867753	chr3:183867753:T:C	1.59224e-52	1.13341	-1.51862	4.82356e-23	2.97245	-1.91917
183868095	chr3:183868095:A:G	1.00237e-53	-1.59145	-1.55912	3.6091e-24	-0.382923	-1.15644
183868217	chr3:183868217:C:T	1.40374e-52	1.12255	-1.63375	3.70364e-23	2.77388	-1.9848
183868514	chr3:183868514:G:A	5.79384e-54	-2.08923	-1.60949	3.24529e-24	-0.551408	-1.09421
183868520	chr3:183868520:C:T	2.85836e-53	-8.17673e-10	-2.10268	2.1188e-24	-8.17673e-10	-2.07197
183868601	chr3:183868601:G:A	2.96204e-53	-8.17673e-10	-2.06705	7.7008e-24	-8.17673e-10	-0.781495
183868672	chr3:183868672:G:T	1.15857e-53	-2.03853	-0.967212	8.10523e-25	-1.92597	-1.10692
183869151	chr3:183869151:C:G	2.8133e-53	-8.17673e-10	-2.11857	2.00569e-24	-8.17673e-10	-2.12683
183869296	chr3:183869296:TC:T	4.38867e-54	-2.52785	-1.44864	6.43562e-25	-2.25768	-1.00588
183869355	chr3:183869355:C:T	2.79993e-53	-8.17673e-10	-2.12334	2.0357e-24	-8.17673e-10	-2.11198
183869394	chr3:183869394:T:C	2.83405e-53	-8.17673e-10	-2.11122	2.10278e-24	-8.17673e-10	-2.07956
183869584	chr3:183869584:T:C	5.09094e-54	-2.12967	-1.69839	3.72325e-25	-2.02766	-1.78314
183869610	chr3:183869610:T:TAA	2.93705e-53	-8.17673e-10	-2.07553	2.37035e-24	-8.17673e-10	-1.95978
183870326	chr3:183870326:C:G	2.80834e-53	-8.17673e-10	-2.12034	2.04573e-24	-8.17673e-10	-2.10706
183870572	chr3:183870572:C:T	3.13602e-53	-8.17673e-10	-2.00998	2.69937e-24	-8.17673e-10	-1.8298
183871048	chr3:183871048:T:C	3.39447e-53	-8.17673e-10	-1.93078	2.30621e-24	-8.17673e-10	-1.98721
183871382	chr3:183871382:A:G	5.28254e-54	-2.11733	-1.67378	3.86721e-25	-2.01027	-1.7626
183872063	chr3:183872063:G:A	3.02022e-53	-8.17673e-10	-2.0476	8.43905e-24	-8.17673e-10	-0.689949
183872101	chr3:183872101:G:A	1.66202e-52	0.951963	-1.29428	3.58743e-23	2.55429	-1.79709
183873226	chr3:183873226:C:T	2.85508e-53	-0.113313	-1.99052	3.47605e-24	0.180539	-1.75746
183873243	chr3:183873243:C:T	3.08802e-53	-0.0965661	-1.92883	3.85454e-24	0.206947	-1.68051
183873494	chr3:183873494:A:G	3.50627e-54	-2.18039	-2.02058	3.37108e-25	-1.78987	-2.1203
183873569	chr3:183873569:A:G	2.96721e-53	-8.17673e-10	-2.06531	2.00542e-24	-8.17673e-10	-2.12697
183873590	chr3:183873590:G:A	2.79192e-53	-8.17673e-10	-2.1262	2.00577e-24	-8.17673e-10	-2.12679
183874281	chr3:183874281:T:C	1.95194e-53	-0.84661	-1.63749	3.0776e-24	0.250828	-1.9495
183874332	chr3:183874332:A:G	5.58492e-54	-2.11088	-1.62457	3.1773e-24	-0.570586	-1.0962
183874507	chr3:183874507:C:T	7.67608e-53	-8.17673e-10	-1.11482	6.54987e-24	-8.17673e-10	-0.943373
183874639	chr3:183874639:C:T	2.89847e-53	-8.17673e-10	-2.08875	2.01064e-24	-8.17673e-10	-2.12437
183874644	chr3:183874644:G:A	3.03225e-53	0.0425622	-2.08619	3.44232e-24	0.338995	-1.92567
183874657	chr3:183874657:T:C	3.76495e-54	-2.18078	-1.949	3.47961e-25	-1.79358	-2.0849
183874779	chr3:183874779:G:T	3.15074e-54	-2.23725	-2.07063	3.07171e-25	-1.87637	-2.1268
183875266	chr3:183875266:T:A	2.91613e-53	-8.17673e-10	-2.08267	7.12981e-24	-8.17673e-10	-0.858535
183875429	chr3:183875429:A:G	3.95128e-53	-8.17673e-10	-1.77889	3.09915e-24	-8.17673e-10	-1.69169
183875561	chr3:183875561:T:G	3.67449e-53	-8.17673e-10	-1.85152	2.85682e-24	-8.17673e-10	-1.77311
183875656	chr3:183875656:A:G	2.79179e-53	-8.17673e-10	-2.12625	2.01715e-24	-8.17673e-10	-2.12113
183875668	chr3:183875668:T:C	1.24144e-53	-0.856458	-2.0802	2.08679e-24	0.014642	-2.10183
183875893	chr3:183875893:C:A	2.78972e-53	-8.17673e-10	-2.12699	2.00962e-24	-8.17673e-10	-2.12488
183875982	chr3:183875982:C:T	3.91822e-51	2.81788	-1.73e-09	7.40841e-21	6.08755	-1.73e-09
183876051	chr3:183876051:A:G	3.31456e-54	-2.23888	-2.01831	3.08429e-25	-1.88149	-2.1176
183876284	chr3:183876284:C:T	2.84804e-53	-8.17673e-10	-2.1063	2.10542e-24	-8.17673e-10	-2.0783
183876426	chr3:183876426:C:T	2.44441e-53	-0.855719	-1.40341	3.73699e-24	0.231613	-1.73615
183876481	chr3:183876481:A:G	1.99857e-53	-1.24942	-1.21108	2.91562e-24	-0.221118	-1.53162
183876898	chr3:183876898:G:T	1.83463e-53	-2.54609	-1.73e-09	1.41424e-24	-2.47622	-1.73e-09
183877006	chr3:183877006:G:A	7.29412e-53	-8.17673e-10	-1.16586	3.13166e-24	-8.17673e-10	-1.68125
183877258	chr3:183877258:C:T	2.86096e-53	-8.17673e-10	-2.10177	2.01929e-24	-8.17673e-10	-2.12007
183877464	chr3:183877464:T:C	2.88751e-53	-8.17673e-10	-2.09254	2.10676e-24	-8.17673e-10	-2.07767
183877527	chr3:183877527:G:T	2.82714e-53	-8.17673e-10	-2.11366	2.06726e-24	-8.17673e-10	-2.09659
183877637	chr3:183877637:C:T	2.0266e-53	-0.646031	-1.80054	2.11532e-24	-0.314524	-1.75909
183878081	chr3:183878081:G:A	3.57642e-53	-8.17673e-10	-1.87857	2.40215e-24	-8.17673e-10	-1.94646
183878147	chr3:183878147:C:T	8.53479e-53	-8.17673e-10	-1.00878	3.49227e-24	-8.17673e-10	-1.57227
183878222	chr3:183878222:C:T	2.13907e-53	-0.580446	-1.81211	2.23822e-24	-0.244483	-1.77265
183878396	chr3:183878396:T:C	2.61648e-54	-2.4194	-2.07428	1.70506e-25	-2.47291	-2.11889
183878495	chr3:183878495:A:C	3.8366e-53	-8.17673e-10	-1.80834	2.65436e-24	-8.17673e-10	-1.84662
183878574	chr3:183878574:G:C	1.76053e-53	-1.38429	-1.20303	3.80801e-24	-0.398358	-1.08735
183878599	chr3:183878599:G:A	2.00859e-53	-0.671798	-1.7837	2.09642e-24	-0.341259	-1.74133
183879646	chr3:183879646:T:C	2.83022e-53	-8.17673e-10	-2.11258	2.07226e-24	-8.17673e-10	-2.09418
183879683	chr3:183879683:A:AT	4.87016e-54	-1.80956	-2.06282	4.08832e-25	-1.83564	-1.88163
183879943	chr3:183879943:C:G	2.17514e-53	-0.612789	-1.76305	2.27398e-24	-0.284438	-1.71685
183880210	chr3:183880210:A:C	4.70299e-54	-1.79268	-2.11464	3.70232e-25	-1.81333	-2.00312
183880618	chr3:183880618:T:C	4.74124e-54	-1.80784	-2.09137	3.85287e-25	-1.83425	-1.94233
183881162	chr3:183881162:C:G	9.37366e-53	-0.915027	-1.73e-09	3.26712e-24	-1.63891	-1.73e-09
183881368	chr3:183881368:C:T	3.50936e-53	-8.17673e-10	-1.8975	2.65462e-24	-8.17673e-10	-1.84652
183882724	chr3:183882724:A:G	3.93071e-54	-2.15288	-1.93382	1.9307e-24	-0.657268	-1.50767
183883192	chr3:183883192:C:A	3.2858e-53	-8.17673e-10	-1.96332	2.25462e-24	-8.17673e-10	-2.00984
183883317	chr3:183883317:G:A	8.01198e-53	0.602188	-1.67418	2.18686e-23	2.19561	-1.93337
183883537	chr3:183883537:T:C	1.07653e-53	-2.03331	-1.04587	7.40042e-24	-0.397759	-0.423523
183883710	chr3:183883710:T:C	4.73582e-54	-1.80597	-2.09439	3.86292e-25	-1.82864	-1.94534
183883927	chr3:183883927:C:A	3.07792e-54	-2.52299	-1.80827	2.11347e-25	-2.2724	-2.10468
183884399	chr3:183884399:T:G	2.94919e-53	-1.01356	-1.05784	4.10946e-24	0.0461816	-1.45571
183884421	chr3:183884421:AAC:A	2.81042e-53	-8.17673e-10	-2.1196	2.04351e-24	-8.17673e-10	-2.10815
183884463	chr3:183884463:C:T	4.52124e-54	-1.82685	-2.11988	3.54378e-25	-1.84269	-2.01752
183884529	chr3:183884529:G:A	4.43704e-54	-2.17145	-1.79407	3.29052e-25	-2.0654	-1.86896
183885037	chr3:183885037:A:G	5.24315e-54	-2.18916	-1.60944	4.11793e-25	-2.0909	-1.61915
183885043	chr3:183885043:C:G	4.36533e-54	-2.19445	-1.78737	3.23867e-25	-2.08693	-1.86332
183885155	chr3:183885155:C:T	3.33201e-54	-2.16731	-2.08463	2.96081e-25	-2.12068	-1.91926
183885256	chr3:183885256:C:T	2.82217e-53	-8.17673e-10	-2.11542	8.39625e-24	-8.17673e-10	-0.695034
183885304	chr3:183885304:C:T	2.9572e-53	-8.17673e-10	-2.06869	2.05241e-24	-8.17673e-10	-2.10381
183885465	chr3:183885465:A:T	3.29309e-54	-2.54393	-1.71976	4.92614e-25	-2.33637	-1.19448
183885556	chr3:183885556:C:T	4.16652e-54	-2.1675	-1.86094	1.99059e-24	-0.690559	-1.44383
183885702	chr3:183885702:C:T	3.217e-53	-8.17673e-10	-1.98448	2.2331e-24	-8.17673e-10	-2.01943
183886132	chr3:183886132:T:G	5.54547e-54	-2.13611	-1.60642	4.38543e-25	-2.03104	-1.61608
183886155	chr3:183886155:C:T	3.52615e-54	-2.2298	-1.9655	1.52807e-24	-0.835075	-1.56374
183886275	chr3:183886275:C:T	2.7922e-53	-8.17673e-10	-2.1261	2.11063e-24	-8.17673e-10	-2.07583
183886599	chr3:183886599:G:A	3.29664e-54	-2.14811	-2.1145	2.77743e-25	-2.0901	-2.01377
183886935	chr3:183886935:A:G	1.38285e-53	-1.51087	-1.31792	2.08428e-24	-0.452179	-1.63621
183887218	chr3:183887218:C:T	2.80845e-53	-8.17673e-10	-2.1203	2.07007e-24	-8.17673e-10	-2.09524
183887381	chr3:183887381:G:A	1.7607e-53	-0.814018	-1.7732	1.79833e-24	-0.505868	-1.73009
183887881	chr3:183887881:C:A	1.96892e-53	-2.47544	-1.73e-09	1.17906e-23	-0.355518	-1.73e-09
183887896	chr3:183887896:C:A	1.96103e-53	-2.47946	-1.73e-09	1.15212e-23	-0.378634	-1.73e-09
183888263	chr3:183888263:A:G	2.86685e-53	-8.17673e-10	-2.09972	6.38195e-24	-8.17673e-10	-0.969345
183888569	chr3:183888569:T:G	3.75586e-54	-2.44566	-1.68654	2.73608e-25	-2.07209	-2.04679
183889038	chr3:183889038:C:T	2.94252e-54	-2.25246	-2.12379	2.39264e-25	-2.20757	-2.04543
183889073	chr3:183889073:G:A	3.41767e-53	-8.17673e-10	-1.92397	3.01084e-24	-8.17673e-10	-1.7206
183889215	chr3:183889215:T:A	3.43055e-54	-2.46537	-1.75742	2.5387e-25	-2.10834	-2.08541
183889218	chr3:183889218:T:A	7.34706e-54	-1.33735	-2.12387	8.4761e-25	-0.95928	-2.02887
183889573	chr3:183889573:C:A	3.59269e-54	-2.54183	-1.63478	5.58959e-25	-2.31951	-1.08498
183889815	chr3:183889815:G:T	3.08186e-53	-8.17673e-10	-2.0274	2.00837e-24	-8.17673e-10	-2.1255
183889873	chr3:183889873:C:T	3.20444e-54	-2.47967	-1.8113	2.42186e-25	-2.14321	-2.09766
183889893	chr3:183889893:T:TG	3.5296e-53	-8.17673e-10	-1.89175	2.29961e-24	-8.17673e-10	-1.99008
183889962	chr3:183889962:C:T	3.83979e-53	-8.17673e-10	-1.80751	3.52344e-24	-8.17673e-10	-1.56338
183889972	chr3:183889972:A:T	2.87789e-54	-2.27219	-2.12627	2.31495e-25	-2.22497	-2.06104
183890001	chr3:183890001:G:A	2.96324e-53	-8.17673e-10	-2.06665	2.22509e-24	-8.17673e-10	-2.02302
183890168	chr3:183890168:G:A	2.7961e-53	-8.17673e-10	-2.1247	2.00785e-24	-8.17673e-10	-2.12576
183890473	chr3:183890473:AC:A	3.77139e-53	-8.17673e-10	-1.82549	3.04253e-24	-8.17673e-10	-1.71013
183890528	chr3:183890528:G:A	9.05254e-54	-1.1485	-2.10397	9.01732e-25	-0.863521	-2.06274
183890586	chr3:183890586:G:T	3.8628e-53	-8.17673e-10	-1.80154	2.30919e-24	-8.17673e-10	-1.98592
183890789	chr3:183890789:T:C	2.84547e-53	-8.17673e-10	-2.1072	2.03546e-24	-8.17673e-10	-2.11209
183891273	chr3:183891273:A:G	4.05445e-54	-2.48788	-1.56782	2.64001e-25	-2.17117	-1.98345
183891371	chr3:183891371:TA:T	4.72079e-54	-2.13976	-1.76377	3.49293e-25	-2.02454	-1.85012
183891592	chr3:183891592:C:T	2.95185e-54	-2.43666	-1.93642	1.59051e-25	-2.53954	-2.12181
183891880	chr3:183891880:TA:T	2.80221e-53	-8.17673e-10	-2.12252	4.08634e-24	-8.17673e-10	-1.41517
183891885	chr3:183891885:T:A	2.69468e-54	-2.34324	-2.12099	2.49025e-25	-2.10405	-2.10897
183891947	chr3:183891947:C:T	7.90145e-53	-1.08588	-1.73e-09	7.18353e-24	-0.851029	-1.73e-09
183892298	chr3:183892298:T:C	1.01949e-53	-2.02621	-1.10741	7.84811e-24	-1.13279	0.370242
183892331	chr3:183892331:C:T	3.28135e-54	-2.17628	-2.09098	2.87677e-25	-2.12098	-1.94776
183892795	chr3:183892795:G:A	3.26234e-53	-8.17673e-10	-1.97048	2.25911e-24	-8.17673e-10	-2.00785
183893102	chr3:183893102:G:A	2.84407e-53	-8.17673e-10	-2.10769	6.19404e-24	-8.17673e-10	-0.999232
183893263	chr3:183893263:C:T	4.52531e-54	-2.10251	-1.84332	3.69562e-25	-2.50676	-1.31149
183893748	chr3:183893748:G:A	3.04037e-53	-8.17673e-10	-2.04095	2.28663e-24	-8.17673e-10	-1.99574
183894118	chr3:183894118:G:C	4.29556e-53	-8.17673e-10	-1.69535	4.10709e-24	-8.17673e-10	-1.41011
183894183	chr3:183894183:G:A	4.3855e-54	-2.20074	-1.77647	1.83168e-24	-0.756732	-1.46086
183894493	chr3:183894493:T:C	1.82869e-53	-1.69143	-0.857899	2.32467e-24	-0.701889	-1.27735
183894668	chr3:183894668:C:T	3.09888e-54	-2.2017	-2.12278	2.5886e-25	-2.1639	-2.01039
183894802	chr3:183894802:T:A	3.20608e-53	-8.17673e-10	-1.98788	2.29456e-24	-8.17673e-10	-1.99228
183894865	chr3:183894865:A:T	2.70356e-53	-0.75843	-1.39993	3.31174e-23	0.80939	-0.132149
183895130	chr3:183895130:G:C	3.20223e-53	-8.17673e-10	-1.98908	2.29164e-24	-8.17673e-10	-1.99355
183895376	chr3:183895376:C:T	3.77273e-53	-8.17673e-10	-1.82513	3.90274e-24	-8.17673e-10	-1.46114
183895718	chr3:183895718:G:A	3.01629e-53	-8.17673e-10	-2.0489	2.26235e-24	-8.17673e-10	-2.00642
183896237	chr3:183896237:C:G	2.80718e-53	-8.17673e-10	-2.12075	2.01136e-24	-8.17673e-10	-2.12401
183896252	chr3:183896252:G:T	3.00515e-53	-8.17673e-10	-2.0526	2.21774e-24	-8.17673e-10	-2.02633
183896465	chr3:183896465:T:C	3.35766e-54	-2.11869	-2.12558	2.78647e-25	-2.06635	-2.03428
183896770	chr3:183896770:G:A	2.82517e-53	-8.17673e-10	-2.11436	2.08856e-24	-8.17673e-10	-2.08634
183897426	chr3:183897426:T:C	3.21872e-54	-2.1777	-2.10884	2.42282e-25	-2.12646	-2.11402
183897484	chr3:183897484:T:C	5.22492e-54	-1.68515	-2.11693	9.47054e-25	-1.33425	-1.54297
183897573	chr3:183897573:T:C	1.28161e-53	-1.71002	-1.19479	2.94694e-24	-0.688124	-1.05393
183897586	chr3:183897586:G:A	8.8775e-53	-8.17673e-10	-0.96941	3.63105e-24	-8.17673e-10	-1.5333
183897825	chr3:183897825:G:A	2.62992e-51	2.41919	-1.73e-09	2.77054e-24	-1.80378	-1.73e-09
183898308	chr3:183898308:A:C	3.18599e-54	-2.1846	-2.11215	2.66964e-25	-2.13367	-2.00979
183898453	chr3:183898453:G:T	2.87001e-53	-1.17036	-0.928254	2.91333e-24	-0.959861	-0.793662
183898579	chr3:183898579:C:T	2.37482e-53	-2.28801	-1.73e-09	6.35004e-24	-0.974358	-1.73e-09
183898633	chr3:183898633:T:C	5.01502e-54	-2.1475	-1.69558	3.81739e-25	-2.06332	-1.72252
183898827	chr3:183898827:A:G	1.05922e-52	-0.79281	-1.73e-09	3.21551e-24	-1.65483	-1.73e-09
183899098	chr3:183899098:TTAAAAAAAAAA:T	6.41749e-54	-1.50801	-2.08848	6.49147e-25	-1.21063	-2.04429
183899256	chr3:183899256:G:A	7.44991e-54	-1.37248	-2.07484	7.39957e-25	-1.06195	-2.06203
183899451	chr3:183899451:T:C	2.94331e-53	-1.59585	-0.477543	4.00718e-24	-0.564525	-0.870206
183899730	chr3:183899730:T:C	3.48308e-53	-8.17673e-10	-1.90501	2.65271e-24	-8.17673e-10	-1.84724
183899811	chr3:183899811:AC:A	3.41738e-53	-8.17673e-10	-1.92406	2.35919e-24	-8.17673e-10	-1.9645
183899862	chr3:183899862:T:C	3.63408e-53	-8.17673e-10	-1.86258	2.23298e-24	-8.17673e-10	-2.01948
183899917	chr3:183899917:G:C	2.24405e-54	-2.53082	-2.11641	1.87658e-25	-2.5459	-1.95005
183900355	chr3:183900355:C:T	3.09252e-54	-2.54542	-1.78111	1.58196e-25	-2.54064	-2.1261
183900430	chr3:183900430:G:A	3.60598e-53	-8.17673e-10	-1.87034	2.51786e-24	-8.17673e-10	-1.89941
183900494	chr3:183900494:C:T	3.56617e-53	-8.17673e-10	-1.88144	3.34658e-24	-8.17673e-10	-1.61488
183900752	chr3:183900752:G:A	2.80566e-53	-8.17673e-10	-2.12129	4.70376e-24	-8.17673e-10	-1.27446
183900919	chr3:183900919:T:C	5.70933e-54	-1.77503	-1.93838	9.60342e-25	-0.835584	-2.0277
183900930	chr3:183900930:C:T	6.67409e-53	-8.17673e-10	-1.2547	5.25257e-24	-8.17673e-10	-1.1641
183901022	chr3:183901022:G:A	2.85411e-54	-2.5457	-1.86106	1.57607e-25	-2.54586	-2.1246
183901087	chr3:183901087:C:T	3.54059e-53	-8.17673e-10	-1.88864	2.97281e-24	-8.17673e-10	-1.73331
183901257	chr3:183901257:G:T	3.64947e-52	0.444237	-1.73e-09	4.73709e-23	1.03519	-1.73e-09
183901310	chr3:183901310:C:G	3.29139e-53	-8.17673e-10	-1.96162	2.38535e-24	-8.17673e-10	-1.95347
183901389	chr3:183901389:C:A	1.06549e-53	-1.11345	-1.97605	1.05234e-24	-0.834216	-1.93759
183901856	chr3:183901856:T:C	4.18637e-53	-8.17673e-10	-1.7211	4.02441e-24	-8.17673e-10	-1.43044
183901861	chr3:183901861:G:A	5.63806e-54	-2.5208	-1.20518	4.94211e-25	-2.54611	-0.981506
183901878	chr3:183901878:C:T	2.98302e-54	-2.25652	-2.10606	2.16218e-25	-2.23293	-2.12135
183901931	chr3:183901931:A:T	5.89053e-54	-1.80078	-1.88138	9.50565e-25	-0.880952	-1.99257
183902017	chr3:183902017:A:G	3.08076e-54	-2.23324	-2.0971	1.08812e-24	-0.743166	-1.9952
183902145	chr3:183902145:G:A	3.63796e-54	-2.42166	-1.74243	2.20694e-25	-2.21153	-2.12226
183902250	chr3:183902250:G:T	3.57166e-53	-8.17673e-10	-1.8799	2.16876e-24	-8.17673e-10	-2.04867
183902626	chr3:183902626:C:T	2.94242e-54	-2.2674	-2.10888	2.14479e-25	-2.24243	-2.11993
183902898	chr3:183902898:A:G	2.92212e-53	-8.17673e-10	-2.08062	2.54654e-24	-8.17673e-10	-1.88808
183902981	chr3:183902981:A:G	2.87923e-54	-2.54595	-1.85204	1.57723e-25	-2.54476	-2.12498
183903183	chr3:183903183:C:T	2.86528e-54	-2.54525	-1.8576	1.58429e-25	-2.54057	-2.1247
183903200	chr3:183903200:A:G	3.16696e-54	-2.21728	-2.08546	2.23974e-25	-2.1922	-2.12685
183903225	chr3:183903225:C:T	2.78033e-53	-2.13036	-1.73e-09	1.43426e-24	-2.46217	-1.73e-09
183903356	chr3:183903356:A:G	3.07772e-54	-2.22506	-2.10627	2.2349e-25	-2.19947	-2.12174
183903376	chr3:183903376:A:G	2.97683e-54	-2.54273	-1.82193	1.5889e-25	-2.53559	-2.12677
183903763	chr3:183903763:C:T	7.7401e-53	-8.17673e-10	-1.10652	6.12939e-24	-8.17673e-10	-1.00972
183904203	chr3:183904203:C:T	2.37833e-54	-2.51717	-2.07195	1.84332e-25	-2.50135	-2.01248
183904758	chr3:183904758:G:A	3.40278e-53	-8.17673e-10	-1.92834	3.06549e-24	-8.17673e-10	-1.70261
183904778	chr3:183904778:G:A	3.91342e-54	-2.0745	-2.01661	1.39739e-24	-0.374346	-2.11386
183905156	chr3:183905156:A:G	3.08126e-52	0.274993	-1.73e-09	8.25978e-24	-0.711421	-1.73e-09
183905607	chr3:183905607:G:A	2.39966e-54	-2.54513	-2.03505	1.67607e-25	-2.54554	-2.06341
183905633	chr3:183905633:G:A	5.0974e-54	-2.03087	-1.79591	3.47271e-25	-2.00384	-1.87663
183905990	chr3:183905990:A:G	3.30274e-54	-2.36914	-1.89162	8.85768e-25	-1.33753	-1.60659
183906340	chr3:183906340:A:G	2.79178e-53	-8.17673e-10	-2.12625	2.03353e-24	-8.17673e-10	-2.11304
183906659	chr3:183906659:T:G	6.63233e-54	-1.66096	-1.9026	1.24387e-24	-0.638802	-1.96579
183906953	chr3:183906953:G:A	3.32111e-53	-8.17673e-10	-1.95263	2.15654e-24	-8.17673e-10	-2.05431
183907019	chr3:183907019:T:C	5.95462e-53	-8.17673e-10	-1.36876	2.88358e-24	-8.17673e-10	-1.76379
183907022	chr3:183907022:G:A	5.55391e-53	-8.17673e-10	-1.43843	2.74698e-24	-8.17673e-10	-1.81232
183907160	chr3:183907160:A:T	2.97969e-54	-2.46295	-1.90074	2.45513e-25	-2.14485	-2.08238
183907170	chr3:183907170:C:T	1.79869e-52	-0.263286	-1.73e-09	1.35623e-23	-0.215522	-1.73e-09
183907176	chr3:183907176:T:C	2.95883e-53	-2.06814	-1.73e-09	3.54018e-24	-1.55864	-1.73e-09
183907268	chr3:183907268:C:T	1.86971e-53	-2.52715	-1.73e-09	1.16317e-23	-0.369089	-1.73e-09
183907575	chr3:183907575:T:C	6.83087e-54	-1.45438	-2.07968	1.46073e-24	-0.337271	-2.10661
183908087	chr3:183908087:C:T	2.60809e-53	-2.19431	-1.73e-09	1.39679e-24	-2.48864	-1.73e-09
183908151	chr3:183908151:G:A	2.1223e-53	-2.40043	-1.73e-09	1.39242e-24	-2.49177	-1.73e-09
183908322	chr3:183908322:C:T	2.60206e-54	-2.38147	-2.11774	2.66949e-25	-2.32309	-1.82043
183908706	chr3:183908706:C:T	2.711e-53	-0.0672465	-2.08837	2.67236e-24	0.231326	-2.07118
183909013	chr3:183909013:C:T	2.43473e-54	-2.48207	-2.08361	2.01615e-25	-2.44283	-1.98139
183909063	chr3:183909063:C:T	9.44086e-53	-8.17673e-10	-0.907883	9.443e-24	-8.17673e-10	-0.577545
183909174	chr3:183909174:G:A	1.1841e-53	-0.85709	-2.12685	1.15049e-23	1.73344	-2.11349
183909301	chr3:183909301:G:A	5.43275e-52	2.83375	-1.99165	1.27211e-20	8.75343	-2.12523
183910033	chr3:183910033:A:C	2.90131e-53	-8.17673e-10	-2.08777	6.46989e-24	-8.17673e-10	-0.95566
183910483	chr3:183910483:C:T	1.85338e-53	-0.606603	-1.92932	1.70871e-24	-0.398985	-1.8881
183910498	chr3:183910498:TCTC:T	3.14954e-53	-8.17673e-10	-2.00567	2.60293e-24	-8.17673e-10	-1.86618
183910625	chr3:183910625:T:G	3.17849e-53	-8.17673e-10	-1.99652	2.27445e-24	-8.17673e-10	-2.00108
183910721	chr3:183910721:C:G	1.24978e-53	-0.880827	-2.04913	1.13493e-24	-0.673529	-2.02272
183910797	chr3:183910797:C:T	2.26168e-54	-2.54609	-2.09332	1.62472e-25	-2.53874	-2.10133
183911907	chr3:183911907:CTCTCTT:C	2.81964e-53	-8.17673e-10	-2.11632	2.12677e-24	-8.17673e-10	-2.06821
183912447	chr3:183912447:G:A	2.6331e-54	-2.39816	-2.08919	2.38157e-25	-2.16631	-2.09133
183912585	chr3:183912585:G:A	2.79207e-53	-8.17673e-10	-2.12615	2.01855e-24	-8.17673e-10	-2.12044
183912611	chr3:183912611:T:C	6.68519e-53	0.456895	-1.70993	7.85169e-22	5.49355	-1.65047
183912664	chr3:183912664:A:T	4.58047e-53	-8.17673e-10	-1.63113	2.45656e-24	-8.17673e-10	-1.92406
183912796	chr3:183912796:A:G	6.06359e-53	0.316336	-1.66697	7.11433e-22	5.35049	-1.60603
183912828	chr3:183912828:G:A	2.77646e-53	-2.13175	-1.73e-09	8.4798e-24	-0.685132	-1.73e-09
183913063	chr3:183913063:G:A	4.55393e-53	-8.17673e-10	-1.63694	2.74382e-24	-8.17673e-10	-1.81347
183913171	chr3:183913171:T:C	2.47086e-54	-2.54505	-2.00589	1.61675e-25	-2.53444	-2.11055
183913445	chr3:183913445:T:C	5.40973e-52	1.58862	-0.750762	4.00415e-21	6.76857	-1.2963
183913574	chr3:183913574:T:C	1.94797e-52	1.88204	-2.0656	3.73034e-21	7.52802	-2.12658
183913635	chr3:183913635:C:T	2.79382e-53	-8.17673e-10	-2.12552	2.01025e-24	-8.17673e-10	-2.12456
183913636	chr3:183913636:T:C	1.83697e-52	1.82707	-2.0693	3.4485e-21	7.44905	-2.12618
183913705	chr3:183913705:C:T	1.47203e-52	1.62376	-2.08747	2.57256e-21	7.15115	-2.12132
183913735	chr3:183913735:G:A	2.9419e-54	-2.25036	-2.1261	4.40157e-25	-2.10772	-1.53572
183914070	chr3:183914070:C:T	2.84503e-53	-8.17673e-10	-2.10736	2.0119e-24	-8.17673e-10	-2.12374
183914075	chr3:183914075:T:G	2.90741e-53	-8.17673e-10	-2.08567	5.93528e-24	-8.17673e-10	-1.04191
183914261	chr3:183914261:G:T	2.54581e-54	-2.41463	-2.10643	5.71771e-25	-1.35372	-2.02812
183914421	chr3:183914421:C:G	2.87182e-53	-8.17673e-10	-2.09798	2.00583e-24	-8.17673e-10	-2.12676
183914454	chr3:183914454:T:G	1.01576e-53	-1.30123	-1.83606	3.04888e-24	-0.802812	-0.905233
183915081	chr3:183915081:A:C	3.09894e-53	-8.17673e-10	-2.02187	8.26606e-24	-8.17673e-10	-0.710661
183915344	chr3:183915344:G:GA	3.23079e-53	-8.17673e-10	-1.9802	5.66365e-24	-8.17673e-10	-1.08875
183915476	chr3:183915476:ACT:A	3.72046e-53	-1.83908	-1.73e-09	4.56624e-24	-1.30413	-1.73e-09
183915641	chr3:183915641:G:A	2.91356e-53	-8.17673e-10	-2.08355	2.01838e-24	-8.17673e-10	-2.12052
183916065	chr3:183916065:C:T	2.00764e-53	-2.45597	-1.73e-09	1.70525e-24	-2.28911	-1.73e-09
183916123	chr3:183916123:T:C	3.40578e-54	-2.24166	-1.98838	1.13869e-24	-1.09095	-1.60199
183916728	chr3:183916728:C:T	3.2064e-52	1.77207	-1.45727	1.28559e-21	5.36117	-1.02502
183916730	chr3:183916730:T:C	1.21717e-53	-1.61754	-1.33886	2.33683e-24	-0.332684	-1.64134
183916987	chr3:183916987:C:T	3.76409e-53	-8.17673e-10	-1.82742	3.56817e-24	-8.17673e-10	-1.55077
183917008	chr3:183917008:G:A	2.82837e-53	-8.17673e-10	-2.11323	2.07599e-24	-8.17673e-10	-2.09238
183917091	chr3:183917091:T:C	1.91921e-51	1.40625	0.697903	3.05073e-20	7.00718	0.495723
183917338	chr3:183917338:G:A	2.91452e-53	-8.17673e-10	-2.08323	4.33396e-24	-8.17673e-10	-1.35634
183917604	chr3:183917604:T:G	2.81338e-53	-8.17673e-10	-2.11854	2.0576e-24	-8.17673e-10	-2.10128
183917700	chr3:183917700:C:T	1.78383e-51	0.769657	1.26135	1.19818e-21	3.81875	0.44699
183917710	chr3:183917710:T:A	1.17744e-51	0.48532	1.13026	3.06864e-21	3.51997	1.6862
183917869	chr3:183917869:C:T	2.07351e-53	-2.42369	-1.73e-09	2.97075e-24	-1.73401	-1.73e-09
183917879	chr3:183917879:T:TG	2.79665e-53	-8.17673e-10	-2.12451	2.03253e-24	-8.17673e-10	-2.11354
183917886	chr3:183917886:T:C	3.03833e-54	-2.35346	-1.99074	9.39771e-25	-1.1673	-1.71764
183917929	chr3:183917929:AG:A	2.70115e-54	-2.38907	-2.07277	5.68829e-25	-1.26278	-2.12422
183917980	chr3:183917980:C:T	7.29181e-52	0.191916	0.94449	2.29685e-21	3.22478	1.69169
183917992	chr3:183917992:C:T	2.10795e-53	-2.40721	-1.73e-09	3.34374e-24	-1.61573	-1.73e-09
183918017	chr3:183918017:C:T	4.13759e-54	-1.9552	-2.0802	4.03122e-25	-2.08409	-1.64725
183918027	chr3:183918027:A:G	2.19782e-51	1.31412	0.925588	3.22775e-20	6.85059	0.708715
183918209	chr3:183918209:A:G	1.98627e-51	1.35531	0.783187	2.93962e-20	6.90577	0.560037
183918315	chr3:183918315:T:C	4.06805e-53	-8.17673e-10	-1.74977	3.82322e-24	-8.17673e-10	-1.48173
183918407	chr3:183918407:T:C	6.86358e-52	0.148282	0.927602	2.118e-21	3.1686	1.66681
183918485	chr3:183918485:T:A	2.20769e-51	1.41064	0.833549	3.3718e-20	6.99851	0.604455
183918517	chr3:183918517:C:T	2.80531e-53	-8.17673e-10	-2.12142	2.04224e-24	-8.17673e-10	-2.10877
183918580	chr3:183918580:C:T	2.44717e-54	-2.48548	-2.0751	4.28868e-25	-1.55595	-2.11348
183918609	chr3:183918609:A:C	4.17221e-53	-8.17673e-10	-1.72449	3.94728e-24	-8.17673e-10	-1.44979
183918624	chr3:183918624:T:G	4.0819e-53	-8.17673e-10	-1.74637	3.83584e-24	-8.17673e-10	-1.47843
183918839	chr3:183918839:G:A	2.80725e-53	-8.17673e-10	-2.12072	2.01912e-24	-8.17673e-10	-2.12016
183918868	chr3:183918868:C:G	4.06271e-53	-8.17673e-10	-1.75108	3.78278e-24	-8.17673e-10	-1.49236
183919245	chr3:183919245:A:C	2.80644e-53	-8.17673e-10	-2.12101	2.0957e-24	-8.17673e-10	-2.08293
183919448	chr3:183919448:C:T	3.99339e-54	-2.43847	-1.63241	2.85226e-25	-2.49338	-1.58392
183919463	chr3:183919463:C:T	1.5663e-52	0.704644	-1.10627	1.56271e-21	5.82993	-1.29858
183919934	chr3:183919934:T:G	2.4208e-54	-2.48286	-2.08855	4.36752e-25	-1.5461	-2.10511
183920057	chr3:183920057:T:C	1.20066e-52	0.303456	-0.970934	1.07773e-22	3.32477	-1.46757
183920196	chr3:183920196:G:C	1.24403e-51	1.6706	-1.73e-09	2.08501e-23	0.21454	-1.73e-09
183920278	chr3:183920278:G:T	2.96681e-53	-8.17673e-10	-2.06544	2.02686e-24	-8.17673e-10	-2.11633
183920718	chr3:183920718:C:T	6.1421e-52	0.0845775	0.880245	1.87813e-21	3.09717	1.61804
183920719	chr3:183920719:G:A	2.99708e-53	-8.17673e-10	-2.05529	5.12189e-24	-8.17673e-10	-1.1893
183921535	chr3:183921535:C:T	2.99671e-54	-2.40594	-1.95206	2.20958e-25	-2.47009	-1.86251
183921998	chr3:183921998:G:A	8.96898e-52	1.34343	-1.73e-09	4.72618e-23	1.03288	-1.73e-09
183922017	chr3:183922017:C:T	2.98539e-53	-8.17673e-10	-2.0592	2.04266e-24	-8.17673e-10	-2.10856
183922018	chr3:183922018:G:A	3.46544e-53	-8.17673e-10	-1.91009	2.12918e-24	-8.17673e-10	-2.06708
183922099	chr3:183922099:C:T	2.15892e-53	-0.573273	-1.81005	2.09313e-24	-0.308438	-1.77572
183922146	chr3:183922146:C:T	3.20336e-53	-8.17673e-10	-1.98873	2.33533e-24	-8.17673e-10	-1.97467
183922230	chr3:183922230:G:T	3.43702e-54	-2.38498	-1.83593	6.34337e-25	-1.26653	-2.01146
183922303	chr3:183922303:C:T	2.80286e-53	-8.17673e-10	-2.12229	2.04086e-24	-8.17673e-10	-2.10945
183922596	chr3:183922596:T:C	2.14668e-53	-2.38901	-1.73e-09	1.41871e-24	-2.47307	-1.73e-09
183922841	chr3:183922841:C:T	3.0002e-53	-8.17673e-10	-2.05425	2.19323e-24	-8.17673e-10	-2.03744
183922990	chr3:183922990:C:T	2.34327e-53	-2.30138	-1.73e-09	5.81183e-24	-1.06292	-1.73e-09
183923549	chr3:183923549:G:A	3.42379e-54	-2.38673	-1.83804	6.31418e-25	-1.27052	-2.01209
183923879	chr3:183923879:G:A	2.88785e-54	-2.37406	-2.02094	5.97953e-25	-1.23584	-2.10122
183924256	chr3:183924256:G:A	4.40774e-53	-1.66957	-1.73e-09	5.68164e-24	-1.08558	-1.73e-09
183924315	chr3:183924315:C:T	2.21479e-53	-2.35777	-1.73e-09	1.4865e-24	-2.4264	-1.73e-09
183924364	chr3:183924364:G:C	1.16086e-52	0.123006	-0.824186	1.06933e-22	3.07581	-1.22643
183924515	chr3:183924515:G:A	2.75897e-54	-2.39604	-2.04462	5.52526e-25	-1.30054	-2.11553
183924963	chr3:183924963:A:G	3.21273e-52	-0.232461	0.549238	1.34272e-21	2.65341	1.72623
183925012	chr3:183925012:A:T	1.07352e-52	-0.779399	-1.73e-09	8.75398e-24	-0.65331	-1.73e-09
183925091	chr3:183925091:G:A	1.37238e-51	1.38792	0.380868	1.6921e-20	6.9083	0.0051881
183925467	chr3:183925467:C:T	3.88677e-53	-8.17673e-10	-1.79535	3.63978e-24	-8.17673e-10	-1.5309
183925797	chr3:183925797:T:C	4.36158e-52	2.13001	-1.50752	1.98276e-21	5.85537	-1.08594
183926375	chr3:183926375:A:C	1.34292e-51	1.05706	0.690028	1.25997e-20	6.28808	0.330525
183926861	chr3:183926861:A:G	2.97421e-53	-8.17673e-10	-2.06295	2.21943e-24	-8.17673e-10	-2.02557
183926913	chr3:183926913:C:T	2.48654e-54	-2.44484	-2.09978	4.71875e-25	-1.44742	-2.12644
183926935	chr3:183926935:C:T	2.81038e-53	-8.17673e-10	-2.11961	2.12163e-24	-8.17673e-10	-2.07064
183927065	chr3:183927065:T:C	2.79303e-53	-8.17673e-10	-2.1258	2.01315e-24	-8.17673e-10	-2.12312
183927874	chr3:183927874:C:T	3.19759e-52	-0.223063	0.535116	1.34572e-21	2.6671	1.71477
183928135	chr3:183928135:A:T	3.16883e-52	-0.212458	0.515475	1.26866e-21	2.66975	1.65315
183928434	chr3:183928434:A:G	3.31882e-52	-0.27433	0.623595	1.35091e-21	2.58724	1.79848
183928489	chr3:183928489:C:T	3.85084e-53	-8.17673e-10	-1.80464	3.59456e-24	-8.17673e-10	-1.5434
183929293	chr3:183929293:T:C	1.83294e-53	-2.29598	-0.251025	2.26847e-24	-2.39891	0.395196
183929705	chr3:183929705:C:G	2.67103e-54	-2.39042	-2.08263	5.64375e-25	-1.27209	-2.12277
183929913	chr3:183929913:C:T	2.82918e-53	-8.17673e-10	-2.11294	2.0091e-24	-8.17673e-10	-2.12513
183930297	chr3:183930297:C:T	2.17323e-53	-2.37672	-1.73e-09	4.84526e-24	-1.24482	-1.73e-09
183930465	chr3:183930465:A:C	2.80634e-53	-8.17673e-10	-2.12105	2.11104e-24	-8.17673e-10	-2.07564
183930619	chr3:183930619:T:C	2.86987e-53	-8.17673e-10	-2.09866	2.08175e-24	-8.17673e-10	-2.08961
183931070	chr3:183931070:C:T	2.92691e-54	-2.38895	-1.99262	5.8395e-25	-1.26795	-2.09281
183932082	chr3:183932082:A:G	9.17551e-52	3.32072	-1.95453	2.27264e-20	9.31982	-2.11135
183932542	chr3:183932542:T:C	1.75947e-51	1.41185	0.605399	2.71767e-20	7.00923	0.37807
183932599	chr3:183932599:G:T	4.14894e-52	2.0715	-1.49899	1.85988e-21	5.7778	-1.07236
183933154	chr3:183933154:C:T	1.92341e-53	-2.49883	-1.73e-09	1.66558e-23	-0.0100616	-1.73e-09
183933562	chr3:183933562:G:A	7.41478e-53	-8.17673e-10	-1.14946	4.59731e-24	-8.17673e-10	-1.29735
183933795	chr3:183933795:A:G	3.37243e-53	-8.17673e-10	-1.9373	2.4255e-24	-8.17673e-10	-1.93678
183933951	chr3:183933951:C:T	2.78973e-53	-8.17673e-10	-2.12698	2.05544e-24	-8.17673e-10	-2.10233
183934649	chr3:183934649:C:T	2.80594e-53	-8.17673e-10	-2.12119	2.0268e-24	-8.17673e-10	-2.11636
183934650	chr3:183934650:G:A	3.48057e-53	-8.17673e-10	-1.90573	2.30811e-24	-8.17673e-10	-1.98639
183934948	chr3:183934948:G:A	1.82834e-51	1.3284	0.727254	2.30598e-20	6.84789	0.375135
183935039	chr3:183935039:C:T	2.79713e-53	-8.17673e-10	-2.12434	2.09375e-24	-8.17673e-10	-2.08386
183935144	chr3:183935144:G:C	9.03654e-52	2.81634	-1.46541	3.65366e-20	8.76124	-1.07799
183935219	chr3:183935219:C:T	4.05036e-53	-8.17673e-10	-1.75413	3.04707e-24	-8.17673e-10	-1.70864
183935253	chr3:183935253:A:T	1.9266e-53	-2.49717	-1.73e-09	1.32728e-24	-2.53969	-1.73e-09
183935263	chr3:183935263:C:T	8.72565e-53	-8.17673e-10	-0.986664	4.36191e-24	-8.17673e-10	-1.34991
183935371	chr3:183935371:G:A	4.37238e-54	-1.87025	-2.10995	4.31901e-25	-1.5417	-2.12068
183935466	chr3:183935466:C:T	7.98158e-52	2.30304	-1.07625	2.74905e-21	5.83695	-0.740759
183935590	chr3:183935590:G:A	3.8363e-53	-1.80842	-1.73e-09	2.12525e-24	-2.06893	-1.73e-09
183935930	chr3:183935930:A:G	9.23968e-52	3.34004	-1.96688	2.28766e-20	9.33122	-2.11617
183936081	chr3:183936081:A:G	1.80019e-51	1.42607	0.614065	2.77416e-20	7.02432	0.383546
183936267	chr3:183936267:G:A	3.35144e-53	-8.17673e-10	-1.94354	2.33714e-24	-8.17673e-10	-1.97389
183937064	chr3:183937064:C:T	2.79893e-53	-8.17673e-10	-2.12369	2.02007e-24	-8.17673e-10	-2.11969
183937638	chr3:183937638:G:A	2.1312e-53	-2.39625	-1.73e-09	1.41197e-24	-2.47784	-1.73e-09
183937642	chr3:183937642:C:G	2.94281e-53	-8.17673e-10	-2.07357	2.18767e-24	-8.17673e-10	-2.03998
183938208	chr3:183938208:T:C	3.99486e-54	-2.04932	-2.02118	4.34653e-25	-2.16942	-1.4866
183938321	chr3:183938321:C:T	1.74732e-53	-2.24895	-0.345895	2.1432e-24	-2.3635	0.30298
183938577	chr3:183938577:G:A	1.6961e-53	-2.24253	-0.382071	2.06557e-24	-2.3615	0.264081
183938886	chr3:183938886:T:C	2.79906e-53	-8.17673e-10	-2.12365	2.02022e-24	-8.17673e-10	-2.11961
183939531	chr3:183939531:T:C	2.79204e-53	-8.17673e-10	-2.12616	2.01223e-24	-8.17673e-10	-2.12358
183939823	chr3:183939823:T:G	5.23546e-53	-8.17673e-10	-1.49748	3.70647e-24	-8.17673e-10	-1.51274
183939849	chr3:183939849:C:T	2.25876e-54	-2.54546	-2.09524	1.85621e-25	-2.39281	-2.11406
183939982	chr3:183939982:C:T	2.98512e-53	-8.17673e-10	-2.05929	2.22435e-24	-8.17673e-10	-2.02335
183940031	chr3:183940031:C:CTAAT	3.47209e-53	-8.17673e-10	-1.90817	2.61209e-24	-8.17673e-10	-1.86267
183940075	chr3:183940075:C:T	2.88426e-53	-8.17673e-10	-2.09366	2.09488e-24	-8.17673e-10	-2.08332
183941675	chr3:183941675:A:T	5.30838e-52	0.509714	0.309227	5.86597e-21	5.74833	0.105769
183941703	chr3:183941703:G:A	2.81667e-53	-8.17673e-10	-2.11737	2.01091e-24	-8.17673e-10	-2.12423
183941889	chr3:183941889:G:A	1.83959e-53	-2.12667	-0.416716	2.23744e-24	-2.24996	0.232468
183942293	chr3:183942293:C:T	2.85387e-54	-2.33829	-2.06855	7.601e-25	-1.10914	-1.98799
183942797	chr3:183942797:G:A	1.66828e-53	-2.1568	-0.484342	2.00512e-24	-2.27568	0.148566
183943236	chr3:183943236:T:G	2.96038e-53	-8.17673e-10	-2.06761	4.77741e-24	-8.17673e-10	-1.25892
183943546	chr3:183943546:C:T	3.05071e-54	-2.33616	-2.00398	6.91898e-25	-1.08368	-2.10745
183943790	chr3:183943790:T:C	3.03359e-54	-2.32635	-2.01942	7.05979e-25	-1.05779	-2.1132
183944133	chr3:183944133:C:T	2.83393e-53	-8.17673e-10	-2.11127	2.00561e-24	-8.17673e-10	-2.12687
183944467	chr3:183944467:T:A	2.84413e-53	-8.17673e-10	-2.10767	2.00639e-24	-8.17673e-10	-2.12648
183944507	chr3:183944507:T:C	3.11192e-54	-2.31634	-2.00393	7.3139e-25	-1.02816	-2.10747
183944735	chr3:183944735:C:A	5.80908e-54	-2.45341	-1.24268	8.23781e-25	-2.5001	-0.516565
183945579	chr3:183945579:A:G	2.86582e-53	-8.17673e-10	-2.10008	2.30022e-24	-8.17673e-10	-1.98982
183945718	chr3:183945718:T:C	1.78003e-53	-2.12502	-0.451282	2.13313e-24	-2.25015	0.18492
183945813	chr3:183945813:G:A	2.79593e-53	-8.17673e-10	-2.12477	2.00872e-24	-8.17673e-10	-2.12532
183946251	chr3:183946251:T:C	1.10099e-52	-8.17673e-10	-0.754137	6.34034e-24	-8.17673e-10	-0.975886
183946700	chr3:183946700:C:T	1.79622e-53	-2.11487	-0.45238	2.15719e-24	-2.24041	0.186403
183946890	chr3:183946890:T:G	5.76556e-54	-2.45818	-1.24543	8.24618e-25	-2.49647	-0.519181
183946985	chr3:183946985:A:G	2.81383e-53	-8.17673e-10	-2.11838	2.28946e-24	-8.17673e-10	-1.9945
183947085	chr3:183947085:C:T	4.67235e-54	-2.36528	-1.54857	1.35001e-24	-1.37865	-1.14406
183947199	chr3:183947199:C:T	3.11533e-53	-8.17673e-10	-2.01659	2.0677e-24	-8.17673e-10	-2.09638
183947274	chr3:183947274:G:C	5.95889e-53	-0.283838	-1.08421	2.06316e-23	1.01472	-0.81071
183947831	chr3:183947831:T:C	2.82859e-53	-8.17673e-10	-2.11315	2.00752e-24	-8.17673e-10	-2.12592
183947954	chr3:183947954:A:G	2.93914e-54	-2.33126	-2.04614	7.98306e-25	-1.08988	-1.95821
183948061	chr3:183948061:A:C	2.7948e-53	-8.17673e-10	-2.12517	2.02538e-24	-8.17673e-10	-2.11706
183948091	chr3:183948091:C:G	2.88841e-53	-8.17673e-10	-2.09222	2.1388e-24	-8.17673e-10	-2.06257
183948310	chr3:183948310:C:T	2.79945e-53	-8.17673e-10	-2.12351	2.03774e-24	-8.17673e-10	-2.11098
183948365	chr3:183948365:A:G	3.15029e-53	-8.17673e-10	-2.00544	2.43641e-24	-8.17673e-10	-1.93229
183948901	chr3:183948901:AC:A	1.02049e-52	-8.17673e-10	-0.830064	5.82931e-24	-8.17673e-10	-1.05992
183949074	chr3:183949074:G:A	1.52434e-52	1.06715	-1.49593	4.41204e-22	4.34598	-1.07929
183950350	chr3:183950350:C:A	2.83631e-53	-8.17673e-10	-2.11043	2.00578e-24	-8.17673e-10	-2.12679
183952207	chr3:183952207:C:T	2.79141e-53	-8.17673e-10	-2.12638	2.01121e-24	-8.17673e-10	-2.12408
183952593	chr3:183952593:G:A	2.45958e-53	-2.25294	-1.73e-09	7.96602e-24	-0.747634	-1.73e-09
183952845	chr3:183952845:C:T	4.50927e-52	1.91346	-1.25767	2.23816e-21	5.65558	-0.764994
183952884	chr3:183952884:C:A	2.52819e-52	2.06954	-1.99238	9.38386e-22	5.86755	-1.84621
183953420	chr3:183953420:T:C	3.00233e-53	-8.17673e-10	-2.05354	2.03176e-24	-8.17673e-10	-2.11392
183953514	chr3:183953514:C:A	5.3168e-53	-8.17673e-10	-1.48206	5.33833e-24	-8.17673e-10	-1.14791
183953552	chr3:183953552:G:T	4.50454e-52	1.99052	-1.33578	2.23479e-21	5.75131	-0.862223
183953814	chr3:183953814:C:T	2.83874e-53	-8.17673e-10	-2.10957	2.00597e-24	-8.17673e-10	-2.12669
183953940	chr3:183953940:C:G	2.8464e-53	-8.17673e-10	-2.10688	2.00688e-24	-8.17673e-10	-2.12624
183953960	chr3:183953960:T:G	2.87314e-53	-8.17673e-10	-2.09753	2.0123e-24	-8.17673e-10	-2.12354
183953968	chr3:183953968:G:A	3.53643e-53	-8.17673e-10	-1.88981	2.53842e-24	-8.17673e-10	-1.89128
183953979	chr3:183953979:G:C	2.84611e-53	-8.17673e-10	-2.10698	2.00684e-24	-8.17673e-10	-2.12626
183954395	chr3:183954395:T:C	2.78976e-53	-8.17673e-10	-2.12698	2.00544e-24	-8.17673e-10	-2.12696
183954483	chr3:183954483:C:T	3.39319e-53	-8.17673e-10	-1.93116	2.66838e-24	-8.17673e-10	-1.84135
183954492	chr3:183954492:G:A	1.755e-53	-2.15798	-0.432486	2.12754e-24	-2.27684	0.208984
183954695	chr3:183954695:T:C	2.4099e-53	-2.27334	-1.73e-09	7.84313e-24	-0.763181	-1.73e-09
183955300	chr3:183955300:T:C	3.18644e-53	-8.17673e-10	-1.99402	2.09209e-24	-8.17673e-10	-2.08465
183958167	chr3:183958167:C:T	2.82083e-53	-8.17673e-10	-2.1159	2.00959e-24	-8.17673e-10	-2.12489
183958605	chr3:183958605:A:C	5.4571e-53	-8.17673e-10	-1.45601	3.85457e-24	-8.17673e-10	-1.47356
183959713	chr3:183959713:A:C	2.50012e-53	-0.516923	-1.71967	2.60495e-24	-0.197935	-1.66747
183960554	chr3:183960554:C:G	6.74064e-52	0.640448	0.417362	7.75897e-21	5.94556	0.188223
183960607	chr3:183960607:C:G	3.78803e-54	-1.99997	-2.1237	1.62727e-24	-0.247108	-2.08881
183960815	chr3:183960815:A:G	2.80334e-53	-8.17673e-10	-2.12212	2.09801e-24	-8.17673e-10	-2.08183
183960981	chr3:183960981:TTCTC:T	1.06197e-52	-0.790221	-1.73e-09	1.32462e-24	-2.5417	-1.73e-09
183961744	chr3:183961744:A:G	6.69193e-52	0.769432	0.281125	7.69603e-21	6.15052	-0.0248815
183961849	chr3:183961849:G:A	2.79039e-53	-8.17673e-10	-2.12675	2.00565e-24	-8.17673e-10	-2.12685
183961904	chr3:183961904:C:T	2.54859e-53	-1.95758	-0.259809	3.05759e-24	-2.10934	0.404149
183961966	chr3:183961966:G:C	2.8367e-52	2.07588	-1.88358	6.1908e-22	5.70804	-2.10262
183962138	chr3:183962138:C:T	1.86562e-52	-0.226752	-1.73e-09	3.80551e-23	0.816217	-1.73e-09
183962314	chr3:183962314:G:A	6.62251e-52	0.783361	0.256768	8.57652e-21	6.18346	0.0505047
183962321	chr3:183962321:C:T	2.91057e-53	-8.17673e-10	-2.08458	2.22745e-24	-8.17673e-10	-2.02196
183962368	chr3:183962368:G:A	2.8568e-53	-8.17673e-10	-2.10323	2.01556e-24	-8.17673e-10	-2.12192
183962539	chr3:183962539:T:C	2.79348e-53	-8.17673e-10	-2.12564	2.0247e-24	-8.17673e-10	-2.1174
183962832	chr3:183962832:G:A	2.88811e-53	-8.17673e-10	-2.09233	2.2566e-24	-8.17673e-10	-2.00896
183963316	chr3:183963316:A:G	2.82381e-53	-8.17673e-10	-2.11484	2.13887e-24	-8.17673e-10	-2.06254
183963655	chr3:183963655:A:G	2.86628e-53	-8.17673e-10	-2.09991	2.01072e-24	-8.17673e-10	-2.12433
183963697	chr3:183963697:AATTCCCCGCAGATGAACTGCCATGCTG:A	2.83919e-53	-8.17673e-10	-2.10941	2.29349e-24	-8.17673e-10	-1.99274
183964180	chr3:183964180:C:T	2.79657e-53	-8.17673e-10	-2.12454	2.22437e-24	-8.17673e-10	-2.02335
183964703	chr3:183964703:G:A	2.85663e-53	-8.17673e-10	-2.10329	2.00877e-24	-8.17673e-10	-2.12529
183964737	chr3:183964737:C:A	2.79323e-53	-8.17673e-10	-2.12573	2.0285e-24	-8.17673e-10	-2.11552
183964899	chr3:183964899:C:T	2.98902e-53	-8.17673e-10	-2.05799	2.22226e-24	-8.17673e-10	-2.0243
183965109	chr3:183965109:G:A	2.21336e-53	-1.99473	-0.363685	2.6196e-24	-2.14726	0.287466
183965172	chr3:183965172:G:A	3.89225e-54	-2.06162	-2.03491	1.67796e-24	-0.373127	-1.93211
183965581	chr3:183965581:T:C	3.24722e-53	-8.17673e-10	-1.97513	2.28257e-24	-8.17673e-10	-1.99752
183965657	chr3:183965657:C:T	2.7958e-53	-8.17673e-10	-2.12481	2.22533e-24	-8.17673e-10	-2.02291
183965660	chr3:183965660:A:G	3.38776e-53	-8.17673e-10	-1.93276	2.17034e-24	-8.17673e-10	-2.04794
183966092	chr3:183966092:C:T	2.79095e-53	-8.17673e-10	-2.12655	2.02145e-24	-8.17673e-10	-2.119
183966591	chr3:183966591:C:T	2.87392e-53	-8.17673e-10	-2.09725	2.27651e-24	-8.17673e-10	-2.00017
183966857	chr3:183966857:G:A	3.40155e-53	-8.17673e-10	-1.9287	2.1759e-24	-8.17673e-10	-2.04538
183967040	chr3:183967040:T:C	2.81912e-53	-8.17673e-10	-2.11651	2.13017e-24	-8.17673e-10	-2.06662
183967118	chr3:183967118:G:A	2.88862e-53	-8.17673e-10	-2.09215	2.26729e-24	-8.17673e-10	-2.00423
183967264	chr3:183967264:G:T	3.72809e-53	-8.17673e-10	-1.83703	2.59221e-24	-8.17673e-10	-1.87031
183967377	chr3:183967377:T:C	3.70072e-52	1.84402	-1.38584	1.70038e-21	5.54796	-0.932171
183967461	chr3:183967461:T:C	6.82139e-52	0.745406	0.324311	8.59499e-21	6.11942	0.116696
183967480	chr3:183967480:C:T	3.39075e-53	-8.17673e-10	-1.93188	2.17161e-24	-8.17673e-10	-2.04735
183967502	chr3:183967502:C:G	1.02064e-52	-8.17673e-10	-0.829912	3.94072e-24	-8.17673e-10	-1.45145
183967746	chr3:183967746:A:G	7.21114e-52	0.8312	0.294081	8.68632e-21	6.25793	-0.0112477
183967809	chr3:183967809:A:G	2.81676e-53	-8.17673e-10	-2.11734	2.13045e-24	-8.17673e-10	-2.06649
183968105	chr3:183968105:T:C	6.99456e-52	0.810659	0.284129	8.25621e-21	6.21645	-0.02055
183968129	chr3:183968129:T:TATC	2.22602e-53	-2.44329	0.0905778	1.85385e-24	-2.28492	0.0793663
183968401	chr3:183968401:C:T	9.97542e-54	-2.52339	-0.631999	1.46272e-24	-2.41846	-0.0240654
183968414	chr3:183968414:A:G	2.16223e-53	-2.38179	-1.73e-09	1.44082e-24	-2.45761	-1.73e-09
183969641	chr3:183969641:G:A	1.49079e-53	-1.97745	-0.776174	1.62078e-24	-2.1279	-0.212014
183970125	chr3:183970125:C:T	3.38776e-53	-8.17673e-10	-1.93276	2.17034e-24	-8.17673e-10	-2.04794
183970839	chr3:183970839:C:T	1.52305e-53	-2.03857	-0.693643	1.92357e-24	-2.1914	0.0227615
183970879	chr3:183970879:A:T	3.42003e-54	-2.47587	-1.75	2.66909e-25	-2.32214	-1.82152
183970954	chr3:183970954:G:A	1.8354e-53	-2.54567	-1.73e-09	1.39835e-24	-2.48752	-1.73e-09
183971544	chr3:183971544:C:G	3.38608e-53	-8.17673e-10	-1.93326	2.17344e-24	-8.17673e-10	-2.04651
183972201	chr3:183972201:G:A	2.2749e-53	-0.509901	-1.82109	2.35362e-24	-0.188631	-1.77823
183972204	chr3:183972204:C:T	2.79441e-53	-8.17673e-10	-2.12531	2.10678e-24	-8.17673e-10	-2.07766
183972455	chr3:183972455:G:A	4.98188e-54	-2.16177	-1.68794	2.20426e-24	-0.585188	-1.44724
183972578	chr3:183972578:C:A	2.82607e-53	-8.17673e-10	-2.11404	2.39665e-24	-8.17673e-10	-1.94875
183972653	chr3:183972653:T:G	2.79836e-53	-8.17673e-10	-2.1239	2.02489e-24	-8.17673e-10	-2.1173
183973040	chr3:183973040:T:C	5.49216e-53	-8.17673e-10	-1.44961	2.76659e-24	-8.17673e-10	-1.8052
183973124	chr3:183973124:G:A	2.80435e-53	-8.17673e-10	-2.12176	2.27048e-24	-8.17673e-10	-2.00283
183973157	chr3:183973157:C:T	6.33052e-52	3.0305	-2.03546	3.04341e-20	9.37037	-1.86987
183973455	chr3:183973455:A:G	2.31197e-53	-0.517513	-1.79732	2.39634e-24	-0.197446	-1.75143
183973663	chr3:183973663:A:G	2.55437e-53	-1.98202	-0.233105	3.09278e-24	-2.13629	0.44254
183973937	chr3:183973937:T:C	3.84006e-54	-2.09632	-2.0137	1.59346e-24	-0.454846	-1.90207
183974867	chr3:183974867:T:C	2.85514e-53	-8.17673e-10	-2.10381	2.32151e-24	-8.17673e-10	-1.9806
183974978	chr3:183974978:G:A	1.82755e-51	2.05522	-1.73e-09	2.91372e-21	5.15437	-1.73e-09
183975306	chr3:183975306:G:A	2.16969e-53	-2.37835	-1.73e-09	1.87334e-24	-2.1951	-1.73e-09
183975622	chr3:183975622:C:T	8.18525e-52	3.18935	-1.93736	2.44738e-20	9.39314	-2.1106
183976300	chr3:183976300:G:C	2.87122e-53	-8.17673e-10	-2.0982	2.01275e-24	-8.17673e-10	-2.12332
183976330	chr3:183976330:C:CT	2.85542e-53	-8.17673e-10	-2.10371	2.32061e-24	-8.17673e-10	-1.98099
183976427	chr3:183976427:T:A	3.71677e-52	1.85129	-1.38878	1.76301e-21	5.58657	-0.934608
183976631	chr3:183976631:T:C	2.79798e-53	-8.17673e-10	-2.12403	2.00746e-24	-8.17673e-10	-2.12595
183976814	chr3:183976814:A:G	2.99121e-52	1.59643	-1.3511	1.30171e-21	5.23291	-0.884293
183976891	chr3:183976891:C:T	3.67448e-53	-8.17673e-10	-1.85152	2.99451e-24	-8.17673e-10	-1.72604
183977030	chr3:183977030:G:C	2.78983e-53	-8.17673e-10	-2.12695	2.00551e-24	-8.17673e-10	-2.12692
183977491	chr3:183977491:C:T	8.19926e-53	-1.04889	-1.73e-09	4.16193e-24	-1.39684	-1.73e-09
183977720	chr3:183977720:G:A	1.83686e-53	-2.54487	-1.73e-09	1.38935e-24	-2.49398	-1.73e-09
183977779	chr3:183977779:G:A	2.79266e-53	-8.17673e-10	-2.12594	2.00762e-24	-8.17673e-10	-2.12587
183978024	chr3:183978024:AT:A	3.18082e-53	-8.17673e-10	-1.99579	2.47067e-24	-8.17673e-10	-1.91833
183978082	chr3:183978082:C:A	2.5546e-53	-2.02221	-0.192827	3.12878e-24	-2.16266	0.480483
183978100	chr3:183978100:A:G	2.82108e-53	-8.17673e-10	-2.11581	2.06002e-24	-8.17673e-10	-2.1001
183978214	chr3:183978214:T:A	2.85942e-53	-8.17673e-10	-2.10231	2.3062e-24	-8.17673e-10	-1.98722
183978289	chr3:183978289:C:A	2.44699e-53	-2.05878	-0.199295	2.99568e-24	-2.19474	0.469095
183978599	chr3:183978599:G:A	2.89195e-53	-8.17673e-10	-2.091	2.25353e-24	-8.17673e-10	-2.01032
183978614	chr3:183978614:A:G	5.87816e-52	0.55482	0.36608	4.90093e-21	5.74869	-0.0743278
183979202	chr3:183979202:G:A	4.64225e-53	-2.16124	0.543506	8.39585e-24	-2.3089	1.61382
183979523	chr3:183979523:C:T	1.70452e-52	-0.31706	-1.73e-09	3.41015e-23	0.706523	-1.73e-09
183979840	chr3:183979840:G:A	3.03991e-52	1.64899	-1.3875	1.34735e-21	5.31027	-0.927196
183979918	chr3:183979918:G:A	3.43052e-53	-8.17673e-10	-1.92022	2.71538e-24	-8.17673e-10	-1.82389
183980065	chr3:183980065:G:A	2.90015e-53	-8.17673e-10	-2.08817	2.02074e-24	-8.17673e-10	-2.11935
183980431	chr3:183980431:G:A	2.3183e-53	-2.03469	-0.277404	2.79705e-24	-2.17378	0.37953
183980553	chr3:183980553:C:T	3.36616e-52	1.72068	-1.35725	1.55102e-21	5.40949	-0.885643
183980720	chr3:183980720:T:G	3.47708e-53	-2.01698	0.110237	4.31059e-24	-2.16049	0.798744
183980804	chr3:183980804:T:C	3.69559e-52	0.24838	0.208415	2.52268e-21	5.22018	-0.209927
183980838	chr3:183980838:G:A	3.23956e-52	1.73603	-1.41094	1.45451e-21	5.41521	-0.9556
183980997	chr3:183980997:G:A	2.8013e-53	-8.17673e-10	-2.12285	2.3091e-24	-8.17673e-10	-1.98596
183981097	chr3:183981097:C:G	2.85372e-53	-8.17673e-10	-2.10431	2.04423e-24	-8.17673e-10	-2.1078
183981155	chr3:183981155:A:C	5.68797e-52	0.510953	0.377056	5.98379e-21	5.72941	0.144578
183981633	chr3:183981633:C:T	9.1553e-54	-2.52437	-0.716808	1.32661e-24	-2.42129	-0.118911
183981728	chr3:183981728:T:C	5.55115e-52	2.93632	-2.07266	2.55959e-20	9.26163	-1.93427
183981993	chr3:183981993:A:C	3.44907e-52	1.74617	-1.35841	1.60413e-21	5.44757	-0.890056
183982008	chr3:183982008:G:A	3.08001e-53	-8.17673e-10	-2.028	2.06304e-24	-8.17673e-10	-2.09864
183982102	chr3:183982102:T:A	2.81077e-53	-8.17673e-10	-2.11947	2.01445e-24	-8.17673e-10	-2.12247
183982423	chr3:183982423:C:T	7.88116e-52	3.17892	-1.96479	2.46058e-20	9.40625	-2.11833
183982764	chr3:183982764:C:T	3.63244e-53	-8.17673e-10	-1.86303	2.54757e-24	-8.17673e-10	-1.88768
183983140	chr3:183983140:A:G	6.91508e-52	0.791481	0.291878	7.99335e-21	6.18172	-0.0181687
183983359	chr3:183983359:G:C	6.01992e-52	0.686183	0.258546	7.30223e-21	6.02465	0.0484653
183983561	chr3:183983561:C:A	3.16424e-53	-8.17673e-10	-2.00102	2.81299e-24	-8.17673e-10	-1.78857
183984047	chr3:183984047:C:T	5.27422e-53	-8.17673e-10	-1.4901	3.29442e-24	-8.17673e-10	-1.63059
183984487	chr3:183984487:A:G	7.94963e-52	0.781944	0.440836	9.29307e-21	6.3214	-0.00719814
183985541	chr3:183985541:G:A	2.37431e-53	-2.28822	-1.73e-09	7.27796e-24	-0.837969	-1.73e-09
183986280	chr3:183986280:G:A	8.02215e-52	0.938383	0.293479	1.38528e-20	6.63021	0.0832102
183987050	chr3:183987050:C:T	2.80541e-53	-8.17673e-10	-2.12138	2.4848e-24	-8.17673e-10	-1.91263
183987396	chr3:183987396:G:A	5.83926e-52	2.90813	-1.99387	2.82302e-20	9.23197	-1.80664
183987452	chr3:183987452:C:G	2.84514e-53	-8.17673e-10	-2.10732	2.00672e-24	-8.17673e-10	-2.12632
183988842	chr3:183988842:A:C	8.00828e-52	0.632219	0.597912	6.91462e-21	5.89208	0.126498
183988893	chr3:183988893:C:T	3.22233e-53	-8.17673e-10	-1.98283	2.50942e-24	-8.17673e-10	-1.90277
183989569	chr3:183989569:A:G	2.7907e-53	-8.17673e-10	-2.12664	2.74195e-24	-8.17673e-10	-1.81415
183990096	chr3:183990096:C:G	3.25246e-53	-1.97352	-1.73e-09	2.96159e-24	-1.73709	-1.73e-09
183990617	chr3:183990617:A:G	7.8903e-52	3.28017	-2.06488	2.8979e-20	9.57599	-2.12448
183990651	chr3:183990651:T:C	7.31946e-52	0.724738	0.415453	6.9613e-21	6.07018	-0.0448788
183990780	chr3:183990780:ACAAAAGTGCATG:A	2.82849e-53	-8.17673e-10	-2.11319	2.38986e-24	-8.17673e-10	-1.95158
183991054	chr3:183991054:T:G	3.72255e-53	-8.17673e-10	-1.83852	2.82869e-24	-8.17673e-10	-1.78301
183991158	chr3:183991158:A:G	2.79518e-53	-8.17673e-10	-2.12503	2.02708e-24	-8.17673e-10	-2.11622
183991493	chr3:183991493:A:G	2.82663e-53	-8.17673e-10	-2.11384	2.14444e-24	-8.17673e-10	-2.05994
183991779	chr3:183991779:T:G	2.79e-53	-8.17673e-10	-2.12689	2.00557e-24	-8.17673e-10	-2.12689
183991870	chr3:183991870:T:C	2.90667e-53	-8.17673e-10	-2.08592	2.02151e-24	-8.17673e-10	-2.11897
183992125	chr3:183992125:T:G	4.75696e-53	-8.17673e-10	-1.59332	2.38925e-24	-8.17673e-10	-1.95184
183992265	chr3:183992265:A:T	6.8667e-52	0.698778	0.377561	6.34246e-21	6.01468	-0.0824777
183992600	chr3:183992600:A:G	2.83899e-53	-8.17673e-10	-2.10948	2.10391e-24	-8.17673e-10	-2.07902
183992692	chr3:183992692:A:G	6.04855e-52	0.702877	0.246596	5.68353e-21	5.99864	-0.176128
183992996	chr3:183992996:T:C	4.22224e-54	-2.01772	-1.99743	1.58548e-24	-0.279614	-2.08232
183993362	chr3:183993362:T:C	3.19392e-52	1.77343	-1.46252	1.44104e-21	5.47629	-1.02599
183993840	chr3:183993840:C:T	3.43495e-52	1.84301	-1.45935	1.59338e-21	5.57557	-1.02478
183993892	chr3:183993892:A:G	6.99762e-54	-2.51149	-0.99845	9.10385e-25	-2.39435	-0.52236
183993923	chr3:183993923:T:C	2.90761e-53	-8.17673e-10	-2.0856	2.00773e-24	-8.17673e-10	-2.12581
183994299	chr3:183994299:A:C	2.84588e-53	-8.17673e-10	-2.10706	2.00681e-24	-8.17673e-10	-2.12627
183994331	chr3:183994331:G:C	2.93602e-53	-8.17673e-10	-2.07588	2.03386e-24	-8.17673e-10	-2.11288
183994405	chr3:183994405:T:C	2.84385e-53	-8.17673e-10	-2.10777	2.00655e-24	-8.17673e-10	-2.1264
183994414	chr3:183994414:C:T	2.855e-53	-8.17673e-10	-2.10386	2.00901e-24	-8.17673e-10	-2.12518
183994471	chr3:183994471:G:A	5.00968e-53	-8.17673e-10	-1.54156	3.55511e-24	-8.17673e-10	-1.55443
183995754	chr3:183995754:C:T	3.01853e-53	-8.17673e-10	-2.04816	2.22197e-24	-8.17673e-10	-2.02442
183995802	chr3:183995802:G:C	5.59678e-53	-8.17673e-10	-1.43074	2.7838e-24	-8.17673e-10	-1.799
183995895	chr3:183995895:C:T	7.74855e-54	-2.49473	-0.913283	1.04314e-24	-2.3614	-0.419185
183995939	chr3:183995939:C:A	2.81195e-53	-8.17673e-10	-2.11905	2.4369e-24	-8.17673e-10	-1.93209
183996275	chr3:183996275:C:T	7.42166e-54	-2.50603	-0.945088	9.73646e-25	-2.38408	-0.46545
183996679	chr3:183996679:G:A	3.49318e-54	-2.0795	-2.1252	1.38674e-24	-0.401412	-2.09445
183998620	chr3:183998620:A:T	4.49942e-53	0.472812	-2.12179	1.17645e-24	-0.533704	-2.12662
183998821	chr3:183998821:G:T	5.31174e-51	3.57578	-0.453623	3.2165e-19	10.7048	-0.846437
183999415	chr3:183999415:T:C	2.94778e-53	-2.07188	-1.73e-09	5.49743e-24	-1.11854	-1.73e-09
183999998	chr3:183999998:A:C	2.89279e-53	-0.405903	-1.68481	3.23116e-24	-0.0159665	-1.63401
184000087	chr3:184000087:G:A	2.79123e-53	-8.17673e-10	-2.12645	2.0405e-24	-8.17673e-10	-2.10962
184000097	chr3:184000097:A:T	3.64393e-54	-2.43356	-1.7289	2.93106e-25	-2.24919	-1.80085
184000187	chr3:184000187:C:T	2.80113e-53	-8.17673e-10	-2.12291	2.23035e-24	-8.17673e-10	-2.02066
184000188	chr3:184000188:G:A	2.84526e-53	-8.17673e-10	-2.10728	2.00671e-24	-8.17673e-10	-2.12632
184000546	chr3:184000546:G:A	3.13303e-53	-8.17673e-10	-2.01093	5.75456e-24	-8.17673e-10	-1.07283
184000591	chr3:184000591:A:G	3.41238e-53	0.0924219	-2.01794	3.77485e-24	0.452939	-1.9474
184001076	chr3:184001076:A:G	7.25277e-52	0.530141	0.600897	5.52602e-21	5.68882	0.105585
184001164	chr3:184001164:G:C	2.79542e-53	-8.17673e-10	-2.12495	2.02889e-24	-8.17673e-10	-2.11533
184001299	chr3:184001299:T:C	3.37752e-53	-8.17673e-10	-1.93579	2.66068e-24	-8.17673e-10	-1.84424
184001387	chr3:184001387:C:T	8.75574e-54	-2.51138	-0.774422	1.26987e-24	-2.39064	-0.193264
184001544	chr3:184001544:G:A	2.79628e-53	-8.17673e-10	-2.12464	2.02982e-24	-8.17673e-10	-2.11487
184002312	chr3:184002312:T:C	2.79488e-53	-8.17673e-10	-2.12514	2.02659e-24	-8.17673e-10	-2.11646
184002547	chr3:184002547:C:A	2.27969e-53	-2.32889	-1.73e-09	3.46518e-24	-1.58006	-1.73e-09
184002797	chr3:184002797:A:G	2.84514e-53	-8.17673e-10	-2.10732	2.00672e-24	-8.17673e-10	-2.12632
184002957	chr3:184002957:C:T	1.5503e-53	-2.40633	-0.308148	1.4881e-24	-2.22891	-0.196407
184003016	chr3:184003016:T:G	4.28916e-54	-2.00191	-1.99751	3.94932e-25	-1.72701	-2.02485
184003161	chr3:184003161:G:A	2.5173e-53	-0.343185	-1.88656	2.71823e-24	0.0328805	-1.85572
184003181	chr3:184003181:G:A	2.7264e-53	-0.349955	-1.79999	3.038e-24	0.0463506	-1.75797
184003303	chr3:184003303:C:T	2.03653e-53	-2.44169	-1.73e-09	3.1013e-24	-1.691	-1.73e-09
184004187	chr3:184004187:C:A	1.04477e-52	-8.17673e-10	-0.806545	4.12946e-24	-8.17673e-10	-1.40467
184004576	chr3:184004576:T:A	1.983e-52	1.30425	-1.46998	7.60972e-22	4.84537	-1.03359
184004629	chr3:184004629:T:C	1.50211e-51	2.27725	-0.418136	1.45207e-20	6.25315	0.507355
184004991	chr3:184004991:G:A	6.36283e-54	-1.92074	-1.6843	3.3719e-24	-0.0638657	-1.54348
184005136	chr3:184005136:T:C	3.90125e-53	-8.17673e-10	-1.79163	2.54411e-24	-8.17673e-10	-1.88904
184005233	chr3:184005233:C:T	3.22593e-54	-2.20662	-2.07767	2.74671e-25	-2.04532	-2.06968
184005287	chr3:184005287:A:G	4.55415e-53	-0.480122	-1.15677	2.91575e-22	4.1217	-1.26923
184005673	chr3:184005673:C:A	3.52768e-53	-8.17673e-10	-1.89229	7.88691e-24	-8.17673e-10	-0.757614
184006428	chr3:184006428:C:T	3.42887e-53	-8.17673e-10	-1.9207	2.60279e-24	-8.17673e-10	-1.86624
184007113	chr3:184007113:C:T	2.93747e-53	-8.17673e-10	-2.07538	2.00907e-24	-8.17673e-10	-2.12515
184007186	chr3:184007186:A:C	7.61023e-52	2.58303	-1.40388	5.60094e-21	6.73488	-0.927013
184007319	chr3:184007319:C:T	3.17779e-53	-8.17673e-10	-1.99674	2.45001e-24	-8.17673e-10	-1.92672
184007756	chr3:184007756:G:A	2.79726e-53	-8.17673e-10	-2.12429	2.00768e-24	-8.17673e-10	-2.12584
184007901	chr3:184007901:A:T	2.83925e-53	-8.17673e-10	-2.10939	2.05142e-24	-8.17673e-10	-2.10429
184007944	chr3:184007944:C:T	1.44452e-52	-8.17673e-10	-0.482571	7.92492e-24	-8.17673e-10	-0.752807
184008121	chr3:184008121:G:GT	9.29587e-52	1.42801	-0.0487875	1.87831e-20	7.20592	-0.188024
184008211	chr3:184008211:T:C	6.07042e-52	1.87772	-0.924637	1.19996e-20	7.89664	-1.32684
184008430	chr3:184008430:C:T	1.58626e-53	-0.643345	-2.04821	1.76764e-24	-0.240679	-2.0125
184008591	chr3:184008591:A:G	5.05658e-52	1.78245	-1.01211	1.04172e-20	7.76813	-1.33974
184008628	chr3:184008628:A:G	1.44038e-52	-8.17673e-10	-0.485439	7.90628e-24	-8.17673e-10	-0.755162
184008856	chr3:184008856:T:C	3.9755e-52	1.83382	-1.30402	7.79663e-21	7.81168	-1.67305
184009057	chr3:184009057:G:T	2.86565e-53	-8.17673e-10	-2.10014	2.22021e-24	-8.17673e-10	-2.02522
184009235	chr3:184009235:A:G	3.17197e-53	-8.17673e-10	-1.99858	2.44435e-24	-8.17673e-10	-1.92904
184009456	chr3:184009456:A:G	3.46832e-53	-8.17673e-10	-1.90926	2.74706e-24	-8.17673e-10	-1.81229
184009639	chr3:184009639:A:G	2.83572e-53	-8.17673e-10	-2.11063	2.00688e-24	-8.17673e-10	-2.12624
184010082	chr3:184010082:G:A	2.80413e-53	-8.17673e-10	-2.12184	2.14296e-24	-8.17673e-10	-2.06063
184010483	chr3:184010483:T:C	3.21594e-53	-8.17673e-10	-1.98481	2.48663e-24	-8.17673e-10	-1.91189
184010860	chr3:184010860:C:T	2.83929e-53	-8.17673e-10	-2.10938	2.00639e-24	-8.17673e-10	-2.12648
184011323	chr3:184011323:G:A	5.27766e-51	4.4455	-1.32977	8.46451e-19	11.7217	-0.895701
184011500	chr3:184011500:C:CA	5.19059e-52	1.82107	-1.02457	1.02951e-20	7.8223	-1.4057
184011698	chr3:184011698:A:G	5.98663e-53	-8.17673e-10	-1.3634	3.44071e-24	-8.17673e-10	-1.58714
184012303	chr3:184012303:T:C	2.99634e-53	-2.05554	-1.73e-09	1.24853e-23	-0.298264	-1.73e-09
184012313	chr3:184012313:T:C	8.19684e-53	-8.17673e-10	-1.04918	5.10905e-24	-8.17673e-10	-1.1918
184012328	chr3:184012328:G:A	3.90974e-53	-8.17673e-10	-1.78946	1.1247e-23	-8.17673e-10	-0.402722
184012507	chr3:184012507:C:T	4.69753e-51	4.37346	-1.37418	7.16926e-19	11.6043	-0.944374
184013107	chr3:184013107:C:T	6.8322e-53	-8.17673e-10	-1.23128	3.88908e-24	-8.17673e-10	-1.46465
184013412	chr3:184013412:C:T	1.55062e-53	-0.645521	-2.06876	1.72099e-24	-0.241711	-2.03821
184013538	chr3:184013538:G:C	3.3892e-53	-8.17673e-10	-1.93234	2.63624e-24	-8.17673e-10	-1.85347
184013574	chr3:184013574:C:G	5.08203e-52	1.69559	-0.920227	1.04627e-20	7.65535	-1.2226
184013606	chr3:184013606:G:A	3.13579e-53	-8.17673e-10	-2.01005	2.87079e-24	-8.17673e-10	-1.76823
184013682	chr3:184013682:G:A	5.51884e-54	-1.99752	-1.74983	2.76807e-24	-0.171896	-1.63277
184013959	chr3:184013959:G:A	2.98113e-53	-8.17673e-10	-2.06063	2.06148e-24	-8.17673e-10	-2.0994
184014018	chr3:184014018:G:A	6.8343e-53	-8.17673e-10	-1.23098	3.89027e-24	-8.17673e-10	-1.46434
184014421	chr3:184014421:C:T	6.73265e-53	-8.17673e-10	-1.24596	4.00121e-24	-8.17673e-10	-1.43622
184014665	chr3:184014665:C:T	2.83454e-53	-8.17673e-10	-2.11105	2.0071e-24	-8.17673e-10	-2.12613
184014697	chr3:184014697:A:G	1.43705e-52	-8.17673e-10	-0.487751	7.88656e-24	-8.17673e-10	-0.757658
184014946	chr3:184014946:T:G	3.23805e-53	-1.97796	-1.73e-09	1.48971e-23	-0.12165	-1.73e-09
184015253	chr3:184015253:C:T	3.41688e-53	-8.17673e-10	-1.9242	2.65453e-24	-8.17673e-10	-1.84655
184015346	chr3:184015346:C:T	2.79971e-53	-8.17673e-10	-2.12341	2.02462e-24	-8.17673e-10	-2.11744
184016993	chr3:184016993:G:C	4.97525e-53	-8.17673e-10	-1.54846	2.96263e-24	-8.17673e-10	-1.73674
184017035	chr3:184017035:T:G	2.92329e-53	-8.17673e-10	-2.08022	2.32597e-24	-8.17673e-10	-1.97868
184017498	chr3:184017498:C:G	3.34545e-51	1.32325	1.33659	6.45228e-20	7.15271	1.09925
184018063	chr3:184018063:C:G	2.22931e-52	-8.17673e-10	-0.0486516	1.15999e-23	-8.17673e-10	-0.371827
184018433	chr3:184018433:C:T	4.31528e-53	-8.17673e-10	-1.69077	2.70612e-24	-8.17673e-10	-1.8273
184018682	chr3:184018682:G:T	4.40214e-54	-2.36319	-1.61023	4.48394e-25	-2.15532	-1.46958
184019094	chr3:184019094:G:A	2.35842e-50	3.90005	0.712771	2.80081e-18	11.5883	0.434276
184019162	chr3:184019162:T:C	3.23627e-53	-8.17673e-10	-1.97851	2.16893e-24	-8.17673e-10	-2.04859
184019568	chr3:184019568:A:T	2.84264e-54	-2.3549	-2.05588	2.31562e-25	-2.20224	-2.08348
184019708	chr3:184019708:T:C	2.79437e-52	-8.17673e-10	0.177263	1.37811e-23	-8.17673e-10	-0.199524
184019710	chr3:184019710:A:G	6.97238e-52	2.65515	-1.56354	5.67145e-21	6.95528	-1.1349
184019879	chr3:184019879:C:T	4.47954e-52	2.21965	-1.57047	3.06053e-21	6.34105	-1.13753
184020456	chr3:184020456:G:A	3.26353e-53	-8.17673e-10	-1.97012	2.5104e-24	-8.17673e-10	-1.90238
184020688	chr3:184020688:C:T	4.00992e-54	-2.25094	-1.81581	2.55254e-25	-2.06432	-2.12399
184020791	chr3:184020791:G:A	4.18876e-52	2.16856	-1.5865	2.66477e-21	6.28449	-1.21944
184020838	chr3:184020838:T:A	3.58973e-51	1.25668	1.47364	7.60374e-20	7.1765	1.23966
184021712	chr3:184021712:A:G	4.37715e-53	-8.17673e-10	-1.67653	2.73405e-24	-8.17673e-10	-1.81703
184021771	chr3:184021771:A:G	3.46158e-54	-2.33339	-1.88039	2.23087e-25	-2.19772	-2.1253
184022135	chr3:184022135:A:C	6.31928e-53	-1.30933	-1.73e-09	5.08183e-24	-1.19715	-1.73e-09
184022337	chr3:184022337:A:T	5.89314e-53	-1.37914	-1.73e-09	3.7005e-24	-1.51435	-1.73e-09
184022435	chr3:184022435:A:C	5.86612e-53	-2.30252	0.918779	1.00171e-23	-2.06326	1.54473
184022562	chr3:184022562:G:A	3.01996e-50	3.92991	0.930156	3.66658e-18	11.6211	0.670836
184022851	chr3:184022851:C:T	3.62177e-53	-8.17673e-10	-1.86597	2.2766e-24	-8.17673e-10	-2.00013
184022884	chr3:184022884:A:G	1.66014e-53	-1.56339	-1.08264	8.28999e-24	-0.0564448	-0.651326
184023453	chr3:184023453:T:C	2.83169e-52	-8.17673e-10	0.190528	1.39777e-23	-8.17673e-10	-0.185357
184023950	chr3:184023950:C:A	4.11485e-54	-2.2128	-1.82812	2.68327e-25	-2.01331	-2.12506
184024247	chr3:184024247:G:GA	3.34454e-52	-8.17673e-10	0.356984	1.65648e-23	-8.17673e-10	-0.0155388
184024551	chr3:184024551:A:T	2.71608e-52	-8.17673e-10	0.148844	1.34557e-23	-8.17673e-10	-0.223414
184024644	chr3:184024644:T:G	2.81119e-53	-8.17673e-10	-2.11932	2.04835e-24	-8.17673e-10	-2.10578
184024817	chr3:184024817:C:T	2.75112e-52	-8.17673e-10	0.161662	1.487e-23	-8.17673e-10	-0.123476
184025206	chr3:184025206:A:G	3.00411e-53	-8.17673e-10	-2.05295	2.06491e-24	-8.17673e-10	-2.09773
184025390	chr3:184025390:G:A	7.90569e-54	-2.27287	-1.11506	9.01209e-25	-2.01767	-0.909163
184025567	chr3:184025567:C:T	8.60376e-53	-2.17306	1.17233	1.59485e-23	-1.87649	1.82304
184025859	chr3:184025859:A:G	5.3706e-50	4.15252	1.28325	7.13082e-18	12.0307	0.926371
184025990	chr3:184025990:G:A	5.32302e-52	2.48582	-1.66412	3.96097e-21	6.72315	-1.26173
184026346	chr3:184026346:G:C	2.01341e-53	-0.623973	-1.82913	5.21231e-24	0.520175	-1.69197
184026893	chr3:184026893:C:G	1.92359e-53	-2.49874	-1.73e-09	3.78321e-24	-1.49225	-1.73e-09
184027145	chr3:184027145:T:G	2.79017e-53	-8.17673e-10	-2.12683	2.00539e-24	-8.17673e-10	-2.12698
184027348	chr3:184027348:A:G	2.66582e-53	-0.860454	-1.31196	1.00846e-24	-1.3244	-1.49
184027849	chr3:184027849:C:A	3.93318e-54	-2.33853	-1.74753	2.30213e-25	-2.178	-2.11357
184028256	chr3:184028256:A:G	4.27072e-50	4.18183	1.02478	5.98702e-18	12.068	0.714268
184028283	chr3:184028283:A:G	3.30435e-53	-8.17673e-10	-1.95769	2.19566e-24	-8.17673e-10	-2.03634
184028450	chr3:184028450:C:T	2.79922e-53	-8.17673e-10	-2.12359	2.10751e-24	-8.17673e-10	-2.07731
184028574	chr3:184028574:T:C	3.99625e-54	-2.25427	-1.81589	2.50889e-25	-2.08686	-2.1187
184028867	chr3:184028867:C:G	2.79288e-53	-8.17673e-10	-2.12586	2.00656e-24	-8.17673e-10	-2.1264
184028974	chr3:184028974:C:T	4.15881e-53	-8.17673e-10	-1.7277	2.67963e-24	-8.17673e-10	-1.83714
184029007	chr3:184029007:A:G	4.12143e-53	-8.17673e-10	-1.73673	2.71019e-24	-8.17673e-10	-1.8258
184029193	chr3:184029193:G:A	4.99759e-54	-2.22646	-1.6201	2.82634e-25	-2.01545	-2.07097
184029212	chr3:184029212:T:C	4.44087e-54	-2.27608	-1.68859	2.61567e-25	-2.10429	-2.05959
184029246	chr3:184029246:G:A	5.01172e-53	-8.17673e-10	-1.54115	3.01118e-24	-8.17673e-10	-1.72049
184029478	chr3:184029478:G:A	5.63109e-54	-1.95465	-1.77256	1.43865e-24	-0.965508	-1.49361
184029582	chr3:184029582:A:T	6.14564e-53	-8.17673e-10	-1.33719	5.89185e-24	-8.17673e-10	-1.04925
184030145	chr3:184030145:C:T	2.47432e-52	-8.17673e-10	0.0556214	3.48755e-23	-8.17673e-10	0.728966
184030283	chr3:184030283:A:T	3.61687e-53	-8.17673e-10	-1.86732	3.29921e-24	-8.17673e-10	-1.62914
184030599	chr3:184030599:T:G	3.16795e-53	-8.17673e-10	-1.99985	2.45456e-24	-8.17673e-10	-1.92487
184030903	chr3:184030903:A:G	1.3223e-50	4.53146	-0.497264	5.17486e-20	7.56008	0.471258
184031125	chr3:184031125:T:C	1.25915e-50	3.85764	0.127614	9.26265e-21	6.48136	-0.170436
184031813	chr3:184031813:T:A	3.02164e-53	-8.17673e-10	-2.04713	2.17698e-24	-8.17673e-10	-2.04488
184031943	chr3:184031943:T:C	3.85287e-52	2.18577	-1.6873	8.69082e-22	5.89534	-1.95072
184032149	chr3:184032149:G:A	2.47026e-52	1.79034	-1.73636	5.28302e-22	5.41128	-1.96443
184032217	chr3:184032217:T:C	2.99951e-52	1.96376	-1.71566	6.67454e-22	5.63453	-1.95388
184032817	chr3:184032817:CCT:C	2.79092e-53	-8.17673e-10	-2.12656	2.00845e-24	-8.17673e-10	-2.12545
184033535	chr3:184033535:G:A	2.96888e-53	-8.17673e-10	-2.06474	2.17293e-24	-8.17673e-10	-2.04674
184034239	chr3:184034239:T:C	5.8281e-52	1.38012	-0.467771	1.6007e-21	3.4366	1.11878
184034260	chr3:184034260:T:C	3.76525e-53	-1.82712	-1.73e-09	3.93198e-24	-1.45368	-1.73e-09
184034471	chr3:184034471:G:T	1.84009e-53	-2.54311	-1.73e-09	2.02047e-24	-2.11949	-1.73e-09
184034513	chr3:184034513:C:A	1.47284e-51	3.51599	-1.67655	2.79057e-22	4.10821	-1.29961
184034547	chr3:184034547:T:A	3.06934e-51	3.28572	-0.712016	2.26642e-22	3.72153	-1.12097
184034565	chr3:184034565:G:A	3.14193e-51	3.43216	-0.835088	2.38196e-22	3.86021	-1.20994
184034806	chr3:184034806:C:T	4.79256e-53	-8.17673e-10	-1.58587	3.78181e-24	-8.17673e-10	-1.49262
184034985	chr3:184034985:G:A	4.09486e-54	-2.53968	-1.50611	2.40503e-24	-0.320556	-1.6247
184035394	chr3:184035394:G:C	1.84275e-53	-2.54167	-1.73e-09	1.51599e-24	-2.40675	-1.73e-09
184035549	chr3:184035549:C:T	3.10762e-52	0.976435	-0.692924	1.89339e-22	2.85032	-0.429594
184035565	chr3:184035565:A:G	4.26765e-52	1.2834	-0.682682	2.87701e-22	3.25566	-0.416561
184035698	chr3:184035698:T:C	3.00512e-53	-8.17673e-10	-2.05261	2.18256e-24	-8.17673e-10	-2.04232
184035858	chr3:184035858:A:C	2.06804e-53	-2.42633	-1.73e-09	2.02945e-24	-2.11506	-1.73e-09
184036045	chr3:184036045:A:G	2.8434e-53	-8.17673e-10	-2.10793	2.04955e-24	-8.17673e-10	-2.1052
184036241	chr3:184036241:T:C	7.02791e-53	0.902121	-2.10516	1.8401e-23	2.20213	-2.11254
184036257	chr3:184036257:C:A	6.98073e-53	0.902241	-2.11202	1.84412e-23	2.20998	-2.11822
184036318	chr3:184036318:G:A	3.04254e-53	-8.17673e-10	-2.04024	2.21227e-24	-8.17673e-10	-2.0288
184036490	chr3:184036490:C:G	3.3463e-54	-2.52504	-1.72262	2.65454e-24	-0.0860967	-1.76045
184036512	chr3:184036512:G:A	1.05125e-52	-8.17673e-10	-0.800367	5.64046e-24	-8.17673e-10	-1.09285
184036980	chr3:184036980:G:A	2.59977e-52	0.105076	-1.73e-09	2.60958e-23	0.438954	-1.73e-09
184037070	chr3:184037070:G:A	2.98573e-53	-8.17673e-10	-2.05909	2.1732e-24	-8.17673e-10	-2.04662
184038176	chr3:184038176:C:T	2.10064e-53	-2.41069	-1.73e-09	1.3188e-24	-2.54609	-1.73e-09
184038412	chr3:184038412:T:C	2.86155e-53	-8.17673e-10	-2.10157	2.04579e-24	-8.17673e-10	-2.10703
184038603	chr3:184038603:C:G	4.7649e-54	-1.78807	-2.10617	5.60135e-25	-1.27713	-2.12526
184038638	chr3:184038638:T:C	3.35622e-53	-0.822653	-1.11946	9.63e-24	0.548165	-1.1061
184038653	chr3:184038653:C:T	5.05385e-54	-1.76228	-2.07309	5.85385e-25	-1.24869	-2.10962
184038849	chr3:184038849:C:T	4.58654e-54	-1.82115	-2.11124	5.34662e-25	-1.32308	-2.12586
184038904	chr3:184038904:C:A	5.64541e-53	-8.17673e-10	-1.42209	4.00559e-24	-8.17673e-10	-1.43513
184038914	chr3:184038914:G:A	2.28546e-53	-0.876785	-1.44958	6.73533e-24	0.469075	-1.38453
184038954	chr3:184038954:C:T	3.15621e-53	-0.264676	-1.73888	5.56331e-24	0.992546	-2.09917
184038992	chr3:184038992:A:C	2.42919e-52	0.547051	-0.509838	2.31175e-22	2.9121	-0.291743
184039020	chr3:184039020:G:A	1.32351e-53	-1.75652	-1.11612	1.57393e-23	0.410687	-0.477343
184039025	chr3:184039025:C:T	1.6814e-53	-2.45506	-0.178238	5.18836e-25	-2.51355	-0.965432
184039073	chr3:184039073:G:A	4.18283e-53	-8.17673e-10	-1.72194	2.65964e-24	-8.17673e-10	-1.84463
184039109	chr3:184039109:A:G	9.56908e-53	1.06099	-1.95539	1.23548e-21	6.42338	-2.12699
184039487	chr3:184039487:C:T	2.58839e-54	-2.45135	-2.05313	2.17769e-25	-2.36597	-1.98117
184039634	chr3:184039634:T:G	6.90352e-54	-2.46464	-1.05884	2.63176e-25	-2.51278	-1.64498
184039838	chr3:184039838:G:A	6.40715e-54	-1.67385	-1.92425	8.74028e-25	-1.13193	-1.82553
184040038	chr3:184040038:A:C	1.83782e-53	-2.54435	-1.73e-09	1.53533e-24	-2.39407	-1.73e-09
184040089	chr3:184040089:C:G	2.8458e-53	-8.17673e-10	-2.10709	2.03602e-24	-8.17673e-10	-2.11182
184040314	chr3:184040314:C:T	1.44169e-52	-8.17673e-10	-0.484526	8.04264e-24	-8.17673e-10	-0.738061
184040360	chr3:184040360:G:A	5.89836e-53	-8.17673e-10	-1.37826	4.16098e-24	-8.17673e-10	-1.39707
184040459	chr3:184040459:C:T	3.78349e-53	-8.17673e-10	-1.82228	2.31529e-24	-8.17673e-10	-1.98328
184040773	chr3:184040773:C:T	5.03356e-52	-8.17673e-10	0.765783	2.94e-23	-8.17673e-10	0.558175
184040830	chr3:184040830:C:T	2.90676e-53	-8.17673e-10	-2.08589	2.11982e-24	-8.17673e-10	-2.07149
184040867	chr3:184040867:A:C	2.8936e-54	-2.51658	-1.87643	2.93839e-25	-2.24396	-1.80358
184040897	chr3:184040897:A:G	1.83975e-53	-2.5433	-1.73e-09	1.49237e-24	-2.42246	-1.73e-09
184041162	chr3:184041162:T:A	1.71686e-52	0.406394	-0.716239	6.95635e-22	3.94822	-0.226211
184041778	chr3:184041778:T:C	2.63612e-54	-2.48386	-2.00235	2.1347e-25	-2.52561	-1.84147
184042103	chr3:184042103:A:G	1.02852e-52	1.27978	-2.10201	1.05332e-23	1.64494	-2.11323
184042813	chr3:184042813:T:G	6.39331e-54	-2.54609	-1.05418	4.81255e-25	-2.53738	-1.0168
184042886	chr3:184042886:G:T	6.15687e-53	-8.17673e-10	-1.33536	3.39433e-24	-8.17673e-10	-1.60071
184043006	chr3:184043006:C:T	3.60342e-52	-8.17673e-10	0.431539	2.16319e-23	-8.17673e-10	0.251349
184043037	chr3:184043037:C:T	1.44648e-52	1.628	-2.10921	1.56181e-23	2.03308	-2.10746
184043337	chr3:184043337:C:T	4.06731e-54	-2.50356	-1.54897	2.8077e-25	-2.53521	-1.55782
184043354	chr3:184043354:T:C	4.40265e-54	-2.48897	-1.48433	5.8552e-25	-1.70057	-1.6575
184043427	chr3:184043427:G:A	7.60847e-53	0.550228	-1.6739	2.57436e-23	1.65787	-1.23251
184043565	chr3:184043565:G:A	7.54854e-53	-8.17673e-10	-1.13158	8.04443e-24	-8.17673e-10	-0.737838
184043876	chr3:184043876:G:C	9.60177e-53	-0.150972	-0.740011	3.94874e-23	1.09444	-0.241282
184044337	chr3:184044337:T:C	1.59143e-53	-2.43502	-0.253276	1.07407e-24	-2.5455	-0.205867
184044606	chr3:184044606:G:T	1.5565e-52	1.70101	-2.10892	1.81067e-23	2.18121	-2.10775
184044668	chr3:184044668:C:T	3.15808e-53	-2.41824	0.415272	2.34215e-24	-2.54594	0.574195
184044699	chr3:184044699:G:A	3.92372e-53	-2.41753	0.631639	2.99555e-24	-2.54596	0.820268
184044717	chr3:184044717:C:A	6.10951e-54	-1.60247	-2.0432	8.18467e-25	-1.3311	-1.69204
184044789	chr3:184044789:T:C	2.65525e-53	-0.584913	-1.59148	5.02848e-24	0.474503	-1.6822
184044856	chr3:184044856:G:A	2.11149e-53	-2.40554	-1.73e-09	2.01261e-24	-2.12338	-1.73e-09
184045067	chr3:184045067:G:A	2.79888e-53	-8.17673e-10	-2.12371	2.66465e-24	-8.17673e-10	-1.84275
184045882	chr3:184045882:G:A	5.21115e-53	0.289868	-1.792	8.75823e-24	0.899258	-1.55208
184046392	chr3:184046392:G:A	4.15537e-54	-2.52657	-1.50455	6.68029e-25	-1.55205	-1.6742
184046876	chr3:184046876:G:A	4.34201e-53	0.123232	-1.80783	7.49731e-24	0.778037	-1.58631
184046899	chr3:184046899:A:G	2.64868e-52	-8.17673e-10	0.123718	1.44145e-23	-8.17673e-10	-0.154581
184047091	chr3:184047091:C:T	2.93738e-53	-8.17673e-10	-2.07541	2.0088e-24	-8.17673e-10	-2.12528
184047278	chr3:184047278:T:C	2.0406e-53	-0.48227	-1.95741	3.90899e-24	0.456125	-1.91567
184047738	chr3:184047738:TGAGCTCAG:T	2.36358e-54	-2.52627	-2.06907	3.16288e-25	-1.97077	-2.00315
184047764	chr3:184047764:G:A	1.38565e-52	-0.524174	-1.73e-09	4.12921e-24	-1.40473	-1.73e-09
184047807	chr3:184047807:T:C	2.67816e-54	-2.38678	-2.0836	4.49759e-25	-1.5114	-2.11047
184048186	chr3:184048186:C:T	4.4086e-52	-8.17673e-10	0.633213	2.55786e-23	-8.17673e-10	0.418938
184048279	chr3:184048279:T:A	9.9288e-53	-8.17673e-10	-0.857491	1.09051e-23	-8.17673e-10	-0.433591
184048443	chr3:184048443:A:C	2.5552e-54	-2.39341	-2.12398	4.29842e-25	-1.54019	-2.12697
184048913	chr3:184048913:T:C	2.95051e-54	-2.48522	-1.88832	2.06405e-25	-2.451	-1.94973
184049175	chr3:184049175:A:G	2.59092e-54	-2.38055	-2.12295	4.467e-25	-1.50169	-2.12699
184050091	chr3:184050091:T:C	5.25056e-52	1.88892	-1.08093	1.11538e-20	6.92083	-0.424114
184050150	chr3:184050150:A:G	3.91252e-54	-2.4208	-1.67054	2.97633e-25	-2.5439	-1.49082
184050352	chr3:184050352:T:C	4.33259e-53	-8.17673e-10	-1.68676	2.46504e-24	-8.17673e-10	-1.92061
184050547	chr3:184050547:G:C	3.45874e-54	-2.34792	-1.86669	2.35037e-25	-2.54448	-1.72635
184050764	chr3:184050764:C:T	3.30271e-53	-8.17673e-10	-1.95819	2.55373e-24	-8.17673e-10	-1.88526
184051094	chr3:184051094:G:A	3.6261e-53	-8.17673e-10	-1.86477	2.19479e-24	-8.17673e-10	-2.03673
184051130	chr3:184051130:C:A	3.64345e-53	-8.17673e-10	-1.86	2.20417e-24	-8.17673e-10	-2.03247
184051136	chr3:184051136:A:G	9.70542e-54	-1.05609	-2.12674	1.47126e-24	-0.313123	-2.12358
184051245	chr3:184051245:G:A	3.91105e-53	-8.17673e-10	-1.78912	2.29822e-24	-8.17673e-10	-1.99068
184051278	chr3:184051278:T:C	3.5497e-53	-8.17673e-10	-1.88607	3.16928e-24	-8.17673e-10	-1.66932
184051322	chr3:184051322:A:AG	5.86865e-54	-2.15969	-1.5262	2.50565e-25	-2.49435	-1.7125
184051334	chr3:184051334:A:G	2.82901e-53	-8.17673e-10	-2.113	2.0961e-24	-8.17673e-10	-2.08274
184051824	chr3:184051824:C:T	2.85176e-53	-8.17673e-10	-2.105	2.4888e-24	-8.17673e-10	-1.91102
184051895	chr3:184051895:T:C	2.5872e-54	-2.45593	-2.049	1.75829e-25	-2.4936	-2.06747
184052218	chr3:184052218:G:C	4.39531e-54	-1.98592	-1.98906	2.88087e-25	-2.45628	-1.61103
184052454	chr3:184052454:A:G	1.11336e-53	-2.54276	-0.502781	1.10171e-24	-2.53748	-0.188471
184053598	chr3:184053598:T:C	2.79798e-53	-8.17673e-10	-2.12403	2.30418e-24	-8.17673e-10	-1.98809
184053720	chr3:184053720:A:G	5.50258e-53	-8.17673e-10	-1.44771	2.28148e-24	-8.17673e-10	-1.99799
184054198	chr3:184054198:C:T	2.25981e-53	-1.86191	-0.475739	1.67175e-24	-2.20878	-0.100167
184054540	chr3:184054540:C:T	2.92851e-53	-8.17673e-10	-2.07844	2.025e-24	-8.17673e-10	-2.11725
184054726	chr3:184054726:G:A	5.78205e-53	-8.17673e-10	-1.39817	2.33088e-24	-8.17673e-10	-1.97657
184055010	chr3:184055010:CA:C	8.2519e-54	-2.00794	-1.33713	1.10545e-24	-2.18203	-0.540535
184055033	chr3:184055033:G:A	1.51969e-53	-2.41575	-0.318681	1.58866e-24	-2.42351	0.0635831
184055408	chr3:184055408:G:A	2.81619e-53	-8.17673e-10	-2.11755	2.45983e-24	-8.17673e-10	-1.92273
184055462	chr3:184055462:C:T	2.93419e-54	-2.54588	-1.8332	2.08789e-25	-2.50365	-1.8856
184055588	chr3:184055588:C:T	4.67876e-54	-1.8207	-2.09178	1.97224e-25	-2.37813	-2.06811
184055606	chr3:184055606:C:T	3.48623e-53	-8.17673e-10	-1.90411	3.26683e-24	-8.17673e-10	-1.639
184055607	chr3:184055607:G:A	7.61915e-53	-8.17673e-10	-1.12227	1.03593e-23	-8.17673e-10	-0.48493
184055701	chr3:184055701:C:T	3.61786e-53	-1.86705	-1.73e-09	1.51472e-24	-2.40759	-1.73e-09
184055983	chr3:184055983:C:T	4.94467e-54	-1.78065	-2.07655	8.81839e-25	-2.03062	-0.917943
184056485	chr3:184056485:G:A	3.19679e-54	-2.18668	-2.10669	3.36165e-25	-1.78673	-2.12624
184056554	chr3:184056554:C:T	5.27079e-54	-1.69307	-2.10027	2.07415e-25	-2.3143	-2.08155
184056965	chr3:184056965:C:T	2.18674e-53	-2.37052	-1.73e-09	1.4107e-24	-2.47873	-1.73e-09
184057084	chr3:184057084:G:GA	2.96251e-54	-2.39943	-1.97005	2.13157e-25	-2.40554	-1.96301
184057500	chr3:184057500:C:T	4.41208e-53	-8.17673e-10	-1.66858	2.12244e-24	-8.17673e-10	-2.07025
184057517	chr3:184057517:G:A	4.20974e-53	-8.17673e-10	-1.71553	2.38962e-24	-8.17673e-10	-1.95168
184057562	chr3:184057562:A:G	2.79823e-53	-8.17673e-10	-2.12394	2.02681e-24	-8.17673e-10	-2.11636
184058045	chr3:184058045:A:G	9.48494e-54	-1.67472	-1.53109	1.81369e-25	-2.54433	-1.98571
184058202	chr3:184058202:A:G	2.20151e-53	-2.36379	-1.73e-09	2.93448e-24	-1.74629	-1.73e-09
184058234	chr3:184058234:A:G	4.66454e-53	-8.17673e-10	-1.61294	2.16973e-24	-8.17673e-10	-2.04821
184058257	chr3:184058257:C:A	3.47379e-53	-8.17673e-10	-1.90769	3.84838e-24	-8.17673e-10	-1.47517
184058310	chr3:184058310:T:C	2.82219e-54	-2.38979	-2.02822	1.99951e-25	-2.38475	-2.04775
184058681	chr3:184058681:C:T	5.83377e-54	-2.37981	-1.31204	5.21527e-25	-2.37035	-1.10346
184058800	chr3:184058800:T:C	4.43692e-53	-8.17673e-10	-1.66297	2.12698e-24	-8.17673e-10	-2.06811
184058802	chr3:184058802:T:A	7.18916e-54	-2.36862	-1.11432	6.51941e-25	-2.35799	-0.892627
184058973	chr3:184058973:A:C	2.45784e-54	-2.48498	-2.07125	2.01802e-25	-2.3925	-2.03079
184059103	chr3:184059103:A:G	2.81407e-54	-2.41548	-2.0054	1.9462e-25	-2.44892	-2.01061
184059422	chr3:184059422:C:T	2.44318e-54	-2.48071	-2.08151	2.00752e-25	-2.39697	-2.03154
184059921	chr3:184059921:C:T	1.21455e-52	-8.17673e-10	-0.655968	1.81689e-23	-8.17673e-10	0.0768932
184059998	chr3:184059998:CA:C	1.99585e-52	-8.17673e-10	-0.159275	1.34286e-23	-8.17673e-10	-0.225429
184060131	chr3:184060131:G:A	6.72638e-54	-2.47359	-1.07589	2.05321e-25	-2.34424	-2.06176
184060162	chr3:184060162:C:T	1.83698e-53	-2.5448	-1.73e-09	1.31917e-24	-2.54581	-1.73e-09
184060216	chr3:184060216:G:T	1.21455e-52	-8.17673e-10	-0.655968	1.81689e-23	-8.17673e-10	0.0768932
184060329	chr3:184060329:G:A	4.44695e-53	-8.17673e-10	-1.66071	3.11104e-24	-8.17673e-10	-1.68786
184060510	chr3:184060510:G:A	3.87377e-54	-2.31112	-1.79016	1.78749e-25	-2.45788	-2.08671
184060523	chr3:184060523:A:G	4.12381e-53	-8.17673e-10	-1.73615	2.88599e-24	-8.17673e-10	-1.76295
184060702	chr3:184060702:T:C	4.20541e-54	-1.89217	-2.12697	1.81418e-25	-2.40842	-2.12136
184060945	chr3:184060945:G:A	3.47833e-53	-8.17673e-10	-1.90638	2.35269e-24	-8.17673e-10	-1.96726
184061341	chr3:184061341:C:T	7.79343e-53	-8.17673e-10	-1.09965	1.05029e-23	-8.17673e-10	-0.471166
184061449	chr3:184061449:A:G	3.53973e-53	-8.17673e-10	-1.88888	3.98222e-24	-8.17673e-10	-1.44098
184061454	chr3:184061454:G:A	4.44316e-54	-2.26366	-1.70049	1.7812e-25	-2.43711	-2.11101
184061485	chr3:184061485:C:G	2.82746e-53	-8.17673e-10	-2.11355	2.54052e-24	-8.17673e-10	-1.89045
184061864	chr3:184061864:C:T	3.78031e-53	-8.17673e-10	-1.82313	3.30737e-24	-8.17673e-10	-1.62666
184061902	chr3:184061902:T:C	3.91265e-53	-8.17673e-10	-1.78872	2.60764e-24	-8.17673e-10	-1.86437
184062277	chr3:184062277:G:A	2.21177e-54	-2.53681	-2.12491	2.11189e-25	-2.34617	-2.03165
184062345	chr3:184062345:G:GTACA	5.77469e-53	-8.17673e-10	-1.39944	2.35636e-24	-8.17673e-10	-1.9657
184062934	chr3:184062934:G:A	3.6497e-53	-8.17673e-10	-1.85829	2.56788e-24	-8.17673e-10	-1.87974
184062938	chr3:184062938:A:G	4.48042e-53	-8.17673e-10	-1.65321	2.01632e-24	-8.17673e-10	-2.12154
184063085	chr3:184063085:G:A	1.83584e-53	-2.54543	-1.73e-09	1.43868e-24	-2.45909	-1.73e-09
184063202	chr3:184063202:A:T	3.92195e-53	-8.17673e-10	-1.78634	2.64562e-24	-8.17673e-10	-1.84991
184063782	chr3:184063782:G:A	1.72636e-52	-8.17673e-10	-0.304331	1.16653e-23	-8.17673e-10	-0.366197
184064235	chr3:184064235:C:CAAA	3.44053e-53	-1.9173	-1.73e-09	1.00799e-23	-0.512274	-1.73e-09
184064309	chr3:184064309:A:G	2.79323e-53	-8.17673e-10	-2.12573	2.28342e-24	-8.17673e-10	-1.99715
184064857	chr3:184064857:C:T	2.71023e-52	0.14669	-1.73e-09	1.34056e-24	-2.52973	-1.73e-09
184065065	chr3:184065065:C:T	2.86523e-54	-2.30956	-2.09331	1.93665e-25	-2.37184	-2.0926
184065131	chr3:184065131:C:T	4.31791e-53	-8.17673e-10	-1.69016	2.01038e-24	-8.17673e-10	-2.12449
184065180	chr3:184065180:T:A	3.98949e-54	-2.15119	-1.92067	2.09917e-25	-2.28169	-2.10217
184065233	chr3:184065233:A:C	3.94389e-53	-8.17673e-10	-1.78076	2.61821e-24	-8.17673e-10	-1.86033
184065565	chr3:184065565:A:G	3.00723e-54	-2.23565	-2.11885	2.00588e-25	-2.31127	-2.11805
184065578	chr3:184065578:G:A	2.01131e-53	-2.45414	-1.73e-09	2.46361e-24	-1.92119	-1.73e-09
184065728	chr3:184065728:A:C	2.83783e-54	-2.31839	-2.09408	1.92876e-25	-2.37537	-2.09315
184065785	chr3:184065785:T:C	6.00996e-53	-8.17673e-10	-1.35951	3.85384e-24	-8.17673e-10	-1.47375
184066160	chr3:184066160:A:T	2.99704e-53	-8.17673e-10	-2.0553	2.17822e-24	-8.17673e-10	-2.04431
184066355	chr3:184066355:A:G	4.16127e-52	0.575476	-1.73e-09	1.35505e-24	-2.51898	-1.73e-09
184066691	chr3:184066691:G:T	3.44998e-53	-8.17673e-10	-1.91456	2.2287e-24	-8.17673e-10	-2.0214
184066866	chr3:184066866:G:A	4.11807e-54	-2.20996	-1.83017	1.97462e-25	-2.32418	-2.12085
184066955	chr3:184066955:T:C	6.64545e-54	-2.45952	-1.10206	2.14942e-25	-2.33286	-2.02735
184067665	chr3:184067665:C:T	4.69813e-53	-1.60577	-1.73e-09	8.37471e-24	-0.697603	-1.73e-09
184067748	chr3:184067748:C:G	3.54066e-53	-8.17673e-10	-1.88862	2.16381e-24	-8.17673e-10	-2.05095
184067839	chr3:184067839:G:A	3.49225e-53	-8.17673e-10	-1.90238	2.0306e-24	-8.17673e-10	-2.11449
184067863	chr3:184067863:C:T	5.23418e-53	-8.17673e-10	-1.49772	3.73816e-24	-8.17673e-10	-1.50422
184068317	chr3:184068317:T:C	3.09486e-54	-2.47392	-1.85185	3.47807e-25	-1.98057	-1.89835
184068641	chr3:184068641:G:C	3.07547e-54	-2.25414	-2.07792	2.24394e-25	-2.23327	-2.0839
184068749	chr3:184068749:C:T	7.4971e-54	-1.59645	-1.84455	3.35679e-25	-1.85184	-2.06258
184069091	chr3:184069091:T:A	5.74052e-53	-8.17673e-10	-1.40538	4.11985e-24	-8.17673e-10	-1.407
184069509	chr3:184069509:AC:A	2.91442e-54	-2.26766	-2.11818	1.67817e-25	-2.4968	-2.1109
184069588	chr3:184069588:A:G	3.06323e-54	-2.2628	-2.07324	2.23396e-25	-2.24165	-2.07998
184069747	chr3:184069747:C:G	1.08328e-52	-8.17673e-10	-0.770355	1.83366e-23	-8.17673e-10	0.0860803
184069842	chr3:184069842:G:A	3.39727e-53	-8.17673e-10	-1.92996	2.82588e-24	-8.17673e-10	-1.784
184070000	chr3:184070000:T:C	2.88019e-53	-8.17673e-10	-2.09507	2.62281e-24	-8.17673e-10	-1.85857
184070003	chr3:184070003:C:T	2.93104e-54	-2.26031	-2.11985	1.68148e-25	-2.49332	-2.11241
184070130	chr3:184070130:T:C	3.61194e-54	-2.06904	-2.10223	1.83663e-25	-2.39552	-2.12195
184070338	chr3:184070338:A:G	3.42225e-53	-8.17673e-10	-1.92263	2.04352e-24	-8.17673e-10	-2.10814
184070378	chr3:184070378:T:C	3.24491e-53	-8.17673e-10	-1.97584	2.01097e-24	-8.17673e-10	-2.1242
184070419	chr3:184070419:T:C	3.42754e-54	-2.12768	-2.09599	1.82906e-25	-2.42057	-2.10103
184070834	chr3:184070834:G:A	3.11657e-54	-2.22029	-2.09849	1.69161e-25	-2.47595	-2.12378
184071067	chr3:184071067:A:G	3.05405e-54	-2.28972	-2.04933	2.21329e-25	-2.27123	-2.0597
184071114	chr3:184071114:A:G	4.51895e-54	-2.06834	-1.87889	2.48236e-25	-2.09199	-2.12421
184071185	chr3:184071185:A:T	3.43751e-52	0.384403	-1.73e-09	1.34388e-24	-2.52726	-1.73e-09
184071620	chr3:184071620:T:C	2.84933e-54	-2.30344	-2.10499	2.07104e-25	-2.28474	-2.11261
184072574	chr3:184072574:A:G	3.46906e-53	-8.17673e-10	-1.90905	2.14162e-24	-8.17673e-10	-2.06126
184072629	chr3:184072629:C:T	2.40464e-54	-2.45147	-2.12665	1.6738e-25	-2.51814	-2.09216
184072726	chr3:184072726:G:A	2.88208e-54	-2.29509	-2.10192	2.091e-25	-2.27774	-2.11002
184073168	chr3:184073168:T:C	4.70605e-53	-8.17673e-10	-1.60408	3.04465e-24	-8.17673e-10	-1.70943
184073289	chr3:184073289:C:T	2.71938e-54	-2.35947	-2.09564	1.97046e-25	-2.34263	-2.10451
184073818	chr3:184073818:G:A	4.77526e-53	-8.17673e-10	-1.58948	3.06667e-24	-8.17673e-10	-1.70223
184074015	chr3:184074015:G:A	5.00806e-53	-8.17673e-10	-1.54188	3.32199e-24	-8.17673e-10	-1.62226
184074102	chr3:184074102:A:G	3.56569e-53	-8.17673e-10	-1.88157	2.62228e-24	-8.17673e-10	-1.85877
184074214	chr3:184074214:C:T	1.10357e-52	-8.17673e-10	-0.751793	1.70569e-23	-8.17673e-10	0.0137336
184074245	chr3:184074245:T:G	7.71439e-53	-8.17673e-10	-1.10984	2.89956e-24	-8.17673e-10	-1.75826
184074801	chr3:184074801:A:G	2.86588e-53	-8.17673e-10	-2.10006	2.40836e-24	-8.17673e-10	-1.94387
184074928	chr3:184074928:G:A	2.6123e-54	-2.39917	-2.09612	1.61046e-25	-2.53768	-2.1112
184075118	chr3:184075118:T:C	5.8681e-54	-2.42374	-1.26224	1.72728e-25	-2.53036	-2.0485
184075186	chr3:184075186:C:T	2.94441e-53	-8.17673e-10	-2.07302	2.37312e-24	-8.17673e-10	-1.95861
184075220	chr3:184075220:T:C	1.83493e-53	-2.54592	-1.73e-09	1.78117e-24	-2.24555	-1.73e-09
184075666	chr3:184075666:T:A	2.72615e-54	-2.32564	-2.12699	2.12979e-25	-2.29823	-2.07115
184075688	chr3:184075688:C:A	5.87705e-53	-8.17673e-10	-1.38188	4.11849e-24	-8.17673e-10	-1.40733
184075711	chr3:184075711:C:T	2.59683e-54	-2.39276	-2.10847	1.59634e-25	-2.53912	-2.11857
184075771	chr3:184075771:T:C	2.83366e-53	-8.17673e-10	-2.11136	2.07983e-24	-8.17673e-10	-2.09053
184076135	chr3:184076135:C:T	3.98024e-53	-8.17673e-10	-1.77159	2.32644e-24	-8.17673e-10	-1.97848
184076213	chr3:184076213:A:T	1.90655e-53	-2.50763	-1.73e-09	1.69332e-24	-2.29613	-1.73e-09
184076318	chr3:184076318:A:G	6.40367e-53	-8.17673e-10	-1.29606	4.46184e-24	-8.17673e-10	-1.32726
184076347	chr3:184076347:G:A	1.12437e-52	-8.17673e-10	-0.733121	3.41904e-24	-8.17673e-10	-1.59346
184076355	chr3:184076355:A:G	4.50582e-53	-8.17673e-10	-1.64756	3.13775e-24	-8.17673e-10	-1.67931
184076456	chr3:184076456:C:T	3.37283e-53	-8.17673e-10	-1.93718	2.80291e-24	-8.17673e-10	-1.79216
184076638	chr3:184076638:C:T	4.28507e-53	-8.17673e-10	-1.69779	2.5776e-24	-8.17673e-10	-1.87596
184076648	chr3:184076648:A:G	2.24195e-54	-2.52786	-2.12031	2.76153e-25	-2.0475	-2.06211
184076687	chr3:184076687:A:G	6.40378e-53	-8.17673e-10	-1.29604	4.44065e-24	-8.17673e-10	-1.33202
184076745	chr3:184076745:G:A	4.66476e-54	-2.51581	-1.39967	2.07232e-25	-2.28494	-2.11179
184076815	chr3:184076815:G:A	2.856e-53	-8.17673e-10	-2.10351	2.05279e-24	-8.17673e-10	-2.10362
184077346	chr3:184077346:C:T	2.03972e-53	-2.44012	-1.73e-09	1.88352e-24	-2.18968	-1.73e-09
184077994	chr3:184077994:C:T	8.24533e-53	-8.17673e-10	-1.04328	2.59529e-24	-8.17673e-10	-1.86912
184078293	chr3:184078293:G:A	6.60549e-54	-2.46443	-1.10319	2.18676e-25	-2.52818	-1.81481
184078524	chr3:184078524:G:A	3.06922e-53	-8.17673e-10	-2.03151	2.48836e-24	-8.17673e-10	-1.91119
184078600	chr3:184078600:A:G	3.0438e-54	-2.22973	-2.11267	1.9037e-25	-2.46941	-2.01219
184078683	chr3:184078683:T:C	3.90281e-53	-8.17673e-10	-1.79123	2.29624e-24	-8.17673e-10	-1.99155
184079199	chr3:184079199:C:T	2.72126e-53	-2.15184	-1.73e-09	1.44138e-24	-2.45722	-1.73e-09
184079238	chr3:184079238:AC:A	3.27574e-53	-8.17673e-10	-1.96639	2.33144e-24	-8.17673e-10	-1.97633
184079267	chr3:184079267:G:A	7.92383e-54	-2.51938	-0.866264	2.46118e-25	-2.43638	-1.78839
184079275	chr3:184079275:G:C	2.67457e-54	-2.35817	-2.11356	1.58526e-25	-2.54384	-2.12082
184079286	chr3:184079286:C:T	5.47832e-53	-8.17673e-10	-1.45213	3.93807e-24	-8.17673e-10	-1.45213
184079598	chr3:184079598:G:A	9.50077e-53	-0.901558	-1.73e-09	1.34288e-23	-0.225419	-1.73e-09
184079667	chr3:184079667:A:G	2.76862e-54	-2.32472	-2.11244	1.65138e-25	-2.54594	-2.07786
184079738	chr3:184079738:AGG:A	2.96467e-53	-8.17673e-10	-2.06617	2.19566e-24	-8.17673e-10	-2.03634
184079903	chr3:184079903:T:A	1.01093e-52	-8.17673e-10	-0.839478	1.84777e-23	-8.17673e-10	0.0937462
184079976	chr3:184079976:G:A	2.86497e-53	-8.17673e-10	-2.10037	2.44564e-24	-8.17673e-10	-1.92851
184080716	chr3:184080716:G:A	2.97066e-53	-8.17673e-10	-2.06415	2.01882e-24	-8.17673e-10	-2.12031
184080844	chr3:184080844:A:G	4.45227e-53	-1.65952	-1.73e-09	2.64834e-24	-1.84889	-1.73e-09
184081019	chr3:184081019:A:G	3.55161e-54	-2.54552	-1.6426	1.73821e-25	-2.45183	-2.12071
184081238	chr3:184081238:A:C	7.3394e-53	-8.17673e-10	-1.15967	1.20648e-23	-8.17673e-10	-0.332526
184081504	chr3:184081504:G:A	3.92567e-53	-8.17673e-10	-1.78539	2.30003e-24	-8.17673e-10	-1.9899
184081584	chr3:184081584:C:T	7.05352e-53	-8.17673e-10	-1.1994	3.39667e-24	-8.17673e-10	-1.60002
184081683	chr3:184081683:C:T	2.94087e-53	-8.17673e-10	-2.07423	2.25658e-24	-8.17673e-10	-2.00897
184081779	chr3:184081779:G:A	5.66768e-53	-8.17673e-10	-1.41815	2.48639e-24	-8.17673e-10	-1.91199
184082573	chr3:184082573:C:T	4.62934e-53	-8.17673e-10	-1.62052	2.56963e-24	-8.17673e-10	-1.87906
184082675	chr3:184082675:G:A	5.82539e-54	-2.03174	-1.66155	3.58585e-25	-2.47335	-1.37505
184082763	chr3:184082763:A:C	5.56363e-54	-1.9404	-1.79886	2.21819e-25	-2.49621	-1.8325
184082772	chr3:184082772:A:G	4.32212e-54	-1.87429	-2.11748	2.28219e-25	-2.42608	-1.87419
184082853	chr3:184082853:C:T	4.21861e-53	-8.17673e-10	-1.71342	5.34221e-24	-8.17673e-10	-1.14718
184082965	chr3:184082965:C:A	6.82923e-53	-8.17673e-10	-1.23172	6.63985e-24	-8.17673e-10	-0.929729
184083000	chr3:184083000:G:A	2.8391e-53	-8.17673e-10	-2.10944	2.22267e-24	-8.17673e-10	-2.02411
184083007	chr3:184083007:G:A	4.75753e-53	-8.17673e-10	-1.5932	3.02742e-24	-8.17673e-10	-1.71511
184083080	chr3:184083080:C:T	4.6074e-54	-2.53932	-1.38854	2.59225e-25	-2.22231	-1.95057
184083137	chr3:184083137:A:G	4.06933e-54	-2.07738	-1.97465	1.91582e-25	-2.44526	-2.03
184083151	chr3:184083151:C:T	5.04099e-53	-8.17673e-10	-1.53533	6.67207e-24	-8.17673e-10	-0.924889
184083382	chr3:184083382:T:G	3.80342e-52	0.485555	-1.73e-09	1.33083e-24	-2.53701	-1.73e-09
184083460	chr3:184083460:A:G	3.74466e-54	-2.21818	-1.91701	2.71413e-25	-2.04153	-2.08541
184083485	chr3:184083485:G:A	2.82412e-53	-8.17673e-10	-2.11474	2.06051e-24	-8.17673e-10	-2.09986
184083545	chr3:184083545:G:A	2.97926e-53	-8.17673e-10	-2.06125	2.00573e-24	-8.17673e-10	-2.12681
184083769	chr3:184083769:T:C	3.52621e-54	-2.09909	-2.0962	2.95083e-25	-2.18636	-1.85696
184083921	chr3:184083921:C:T	2.21965e-54	-2.53118	-2.12699	2.60803e-25	-2.06318	-2.10363
184084195	chr3:184084195:G:A	2.18591e-52	-8.17673e-10	-0.0683124	2.06259e-23	-8.17673e-10	0.203727
184084212	chr3:184084212:T:C	7.16093e-53	-8.17673e-10	-1.18429	4.41908e-24	-8.17673e-10	-1.33689
184084281	chr3:184084281:C:T	4.73127e-53	-8.17673e-10	-1.59874	2.19743e-24	-8.17673e-10	-2.03553
184084309	chr3:184084309:T:C	4.30834e-54	-1.87027	-2.12469	1.98076e-25	-2.31505	-2.12687
184084390	chr3:184084390:T:C	4.91156e-53	-8.17673e-10	-1.56134	2.20361e-24	-8.17673e-10	-2.03272
184084653	chr3:184084653:G:A	1.6312e-52	-8.17673e-10	-0.361027	4.7184e-24	-8.17673e-10	-1.27135
184084809	chr3:184084809:G:A	4.08722e-54	-2.16632	-1.88133	3.10862e-25	-2.07033	-1.92089
184085109	chr3:184085109:T:C	2.89369e-53	-8.17673e-10	-2.0904	2.28748e-24	-8.17673e-10	-1.99537
184085317	chr3:184085317:C:T	2.94007e-53	-8.17673e-10	-2.0745	2.23673e-24	-8.17673e-10	-2.0178
184085510	chr3:184085510:T:C	4.63112e-54	-2.03584	-1.88688	2.42015e-25	-2.18338	-2.05819
184086030	chr3:184086030:G:A	4.14589e-53	-8.17673e-10	-1.73081	2.26203e-24	-8.17673e-10	-2.00656
184086327	chr3:184086327:T:G	6.50858e-53	-8.17673e-10	-1.27981	2.81232e-24	-8.17673e-10	-1.78881
184086461	chr3:184086461:T:C	2.95249e-53	-8.17673e-10	-2.07028	2.18118e-24	-8.17673e-10	-2.04295
184086470	chr3:184086470:C:T	3.87347e-53	-8.17673e-10	-1.79878	2.03737e-24	-8.17673e-10	-2.11116
184086511	chr3:184086511:A:G	3.59816e-54	-2.04875	-2.12634	2.4962e-25	-2.14515	-2.06549
184086800	chr3:184086800:G:A	1.86544e-53	-2.52943	-1.73e-09	1.47615e-24	-2.43338	-1.73e-09
184087010	chr3:184087010:A:G	2.79058e-53	-8.17673e-10	-2.12668	2.70177e-24	-8.17673e-10	-1.82891
184087089	chr3:184087089:T:C	3.63253e-53	-8.17673e-10	-1.863	2.01227e-24	-8.17673e-10	-2.12356
184087099	chr3:184087099:T:C	7.11223e-53	-8.17673e-10	-1.19111	4.4316e-24	-8.17673e-10	-1.33406
184087130	chr3:184087130:C:G	6.16567e-53	-8.17673e-10	-1.33393	2.69482e-24	-8.17673e-10	-1.83149
184087412	chr3:184087412:T:G	3.27181e-53	-8.17673e-10	-1.96759	2.21487e-24	-8.17673e-10	-2.02762
184087535	chr3:184087535:G:T	7.57837e-53	-8.17673e-10	-1.12763	4.6714e-24	-8.17673e-10	-1.28136
184088267	chr3:184088267:T:C	3.76804e-53	-8.17673e-10	-1.82637	2.01812e-24	-8.17673e-10	-2.12065
184088903	chr3:184088903:T:C	6.78418e-53	-8.17673e-10	-1.23834	2.84667e-24	-8.17673e-10	-1.77667
184088968	chr3:184088968:A:C	3.20677e-53	-8.17673e-10	-1.98767	3.13687e-24	-8.17673e-10	-1.67959
184089110	chr3:184089110:CTTTTGGGCTGGGCGCAG:C	4.5357e-53	-8.17673e-10	-1.64095	4.03873e-24	-8.17673e-10	-1.42689
184089404	chr3:184089404:A:C	7.04624e-53	-8.17673e-10	-1.20044	7.35432e-24	-8.17673e-10	-0.827531
184089587	chr3:184089587:A:G	2.85979e-53	-8.17673e-10	-2.10218	2.37628e-24	-8.17673e-10	-1.95728
184089847	chr3:184089847:TA:T	2.23696e-54	-2.53679	-2.11361	2.53192e-25	-2.07458	-2.12185
184090272	chr3:184090272:A:G	3.53382e-54	-2.06944	-2.1237	2.51875e-25	-2.12622	-2.07542
184090558	chr3:184090558:C:T	1.83465e-53	-2.54608	-1.73e-09	1.34393e-24	-2.52722	-1.73e-09
184091098	chr3:184091098:C:T	2.79177e-53	-8.17673e-10	-2.12625	2.02629e-24	-8.17673e-10	-2.11661
184091330	chr3:184091330:A:C	2.79374e-53	-8.17673e-10	-2.12555	2.23041e-24	-8.17673e-10	-2.02063
184091632	chr3:184091632:A:T	3.45217e-52	0.388656	-1.73e-09	1.08098e-22	1.86022	-1.73e-09
184091778	chr3:184091778:C:A	3.1976e-52	0.312055	-1.73e-09	8.47606e-23	1.61701	-1.73e-09
184092198	chr3:184092198:C:T	3.94366e-54	-1.96379	-2.11961	2.18848e-25	-2.25433	-2.08787
184092975	chr3:184092975:A:T	9.22713e-53	-8.17673e-10	-0.930783	3.28526e-24	-8.17673e-10	-1.63337
184093144	chr3:184093144:C:T	5.12834e-53	-8.17673e-10	-1.51815	2.62883e-24	-8.17673e-10	-1.85628
184093420	chr3:184093420:A:G	5.4259e-53	-8.17673e-10	-1.46175	2.08611e-24	-8.17673e-10	-2.08752
184093440	chr3:184093440:C:CA	3.5176e-54	-2.07077	-2.12696	2.60438e-25	-2.12326	-2.04495
184093602	chr3:184093602:T:C	4.96772e-53	-8.17673e-10	-1.54997	2.57928e-24	-8.17673e-10	-1.87531
184093800	chr3:184093800:C:T	3.03057e-53	-8.17673e-10	-2.04418	2.06177e-24	-8.17673e-10	-2.09925
184093826	chr3:184093826:G:A	4.01843e-54	-2.10974	-1.95488	3.16591e-25	-2.10549	-1.86747
184094007	chr3:184094007:G:A	3.0604e-53	-2.03439	-1.73e-09	4.94642e-24	-1.22415	-1.73e-09
184094124	chr3:184094124:G:A	3.89438e-53	-8.17673e-10	-1.79339	2.02908e-24	-8.17673e-10	-2.11524
184094144	chr3:184094144:A:G	4.48789e-54	-2.14456	-1.80958	2.81199e-25	-2.08215	-2.00936
184094228	chr3:184094228:T:G	3.76074e-54	-2.01612	-2.11478	2.36185e-25	-2.16797	-2.09799
184094330	chr3:184094330:T:C	6.21499e-54	-1.94406	-1.68449	3.37399e-25	-2.47306	-1.43625
184094445	chr3:184094445:G:A	2.65523e-53	-2.1764	-1.73e-09	4.01585e-24	-1.43257	-1.73e-09
184094549	chr3:184094549:G:A	4.45567e-54	-1.8895	-2.07184	2.01702e-25	-2.48939	-1.93439
184094706	chr3:184094706:C:A	2.24767e-54	-2.53014	-2.11548	2.63499e-25	-2.03537	-2.12115
184094791	chr3:184094791:T:C	3.40506e-54	-2.14568	-2.08458	3.07944e-25	-2.05378	-1.94688
184094977	chr3:184094977:A:G	2.79049e-53	-8.17673e-10	-2.12671	2.20117e-24	-8.17673e-10	-2.03383
184095276	chr3:184095276:G:T	1.83122e-52	-8.17673e-10	-0.245362	5.09535e-24	-8.17673e-10	-1.19449
184095715	chr3:184095715:T:G	1.84218e-53	-2.54198	-1.73e-09	1.46608e-24	-2.44023	-1.73e-09
184095778	chr3:184095778:C:T	3.03624e-53	-8.17673e-10	-2.04231	2.09776e-24	-8.17673e-10	-2.08195
184095843	chr3:184095843:G:A	3.12588e-53	-8.17673e-10	-2.01321	2.34539e-24	-8.17673e-10	-1.97037
184095910	chr3:184095910:A:G	1.45117e-53	-2.3726	-0.407955	7.74606e-25	-1.77062	-1.3076
184096056	chr3:184096056:T:C	3.36844e-54	-2.11956	-2.12151	2.62221e-25	-2.07826	-2.08313
184096410	chr3:184096410:T:C	3.36192e-53	-8.17673e-10	-1.94042	2.31408e-24	-8.17673e-10	-1.98381
184096841	chr3:184096841:G:A	3.03455e-53	-8.17673e-10	-2.04287	2.09663e-24	-8.17673e-10	-2.08249
184097063	chr3:184097063:A:G	1.00984e-53	-2.30914	-0.834	4.70538e-25	-1.88441	-1.69229
184097546	chr3:184097546:T:C	1.89621e-52	-8.17673e-10	-0.210487	1.76924e-23	-8.17673e-10	0.0503138
184097651	chr3:184097651:A:G	1.46693e-53	-2.37547	-0.394287	7.9692e-25	-1.76161	-1.28821
184097760	chr3:184097760:T:C	3.30884e-54	-2.26334	-1.99558	3.27801e-25	-1.91739	-2.02078
184097784	chr3:184097784:G:A	4.13738e-53	-8.17673e-10	-1.73287	2.52371e-24	-8.17673e-10	-1.89709
184097902	chr3:184097902:G:A	2.81564e-53	-8.17673e-10	-2.11774	2.01235e-24	-8.17673e-10	-2.12352
184098418	chr3:184098418:A:C	5.32351e-53	-8.17673e-10	-1.4808	7.53249e-24	-8.17673e-10	-0.803594
184098887	chr3:184098887:T:C	1.10774e-52	-8.17673e-10	-0.748022	6.59412e-24	-8.17673e-10	-0.93664
184099243	chr3:184099243:A:T	3.88881e-53	-8.17673e-10	-1.79483	2.1083e-24	-8.17673e-10	-2.07694
184099587	chr3:184099587:G:A	1.07521e-52	-8.17673e-10	-0.777827	8.2643e-24	-8.17673e-10	-0.710874
184099766	chr3:184099766:T:C	1.47569e-52	-2.13347	1.67225	4.03512e-25	-2.06621	-1.66416
184099901	chr3:184099901:G:C	1.96971e-53	-1.93527	-0.539775	4.66699e-25	-2.4914	-1.09349
184099911	chr3:184099911:C:T	1.93855e-52	-8.17673e-10	-0.188403	5.41101e-24	-8.17673e-10	-1.13438
184099939	chr3:184099939:A:T	2.74224e-54	-2.47361	-1.97313	3.87324e-25	-2.22548	-1.54583
184100184	chr3:184100184:A:G	2.171e-53	-0.255666	-2.12207	2.36867e-25	-2.47177	-1.7913
184100433	chr3:184100433:AG:A	4.91409e-54	-1.97336	-1.89004	8.95685e-25	-0.889033	-2.04395
184100628	chr3:184100628:G:A	2.38179e-54	-2.5425	-2.04516	2.06475e-25	-2.45801	-1.94238
184100662	chr3:184100662:A:G	2.96958e-53	-8.17673e-10	-2.06451	2.00587e-24	-8.17673e-10	-2.12674
184100723	chr3:184100723:A:G	9.13523e-53	0.70055	-1.64134	2.91049e-23	2.11585	-1.56777
184100766	chr3:184100766:G:T	4.25494e-53	-8.17673e-10	-1.70485	3.00912e-24	-8.17673e-10	-1.72117
184100824	chr3:184100824:A:G	6.12227e-53	-8.17673e-10	-1.341	2.68875e-24	-8.17673e-10	-1.83374
184100969	chr3:184100969:A:G	2.53105e-54	-2.50746	-2.01943	2.52205e-25	-2.07893	-2.1214
184101069	chr3:184101069:A:G	7.40278e-54	-1.33566	-2.118	2.62826e-24	0.0741956	-1.93069
184101134	chr3:184101134:G:A	3.75858e-53	-8.17673e-10	-1.82889	5.26513e-24	-8.17673e-10	-1.16171
184101367	chr3:184101367:T:C	2.52665e-52	2.03465	-1.9581	1.80227e-24	-0.108873	-2.1249
184101687	chr3:184101687:T:A	3.79542e-53	-0.904253	-0.914882	1.7857e-24	-1.34472	-0.898285
184101934	chr3:184101934:G:A	1.02724e-53	-1.32209	-1.80396	5.5283e-25	-1.67697	-1.73855
184102178	chr3:184102178:G:C	1.55883e-51	3.99942	-2.10324	8.52342e-24	1.11247	-1.79247
184102254	chr3:184102254:G:A	5.82929e-53	-8.17673e-10	-1.39004	6.40054e-24	-8.17673e-10	-0.966437
184102907	chr3:184102907:A:G	6.28812e-52	3.11162	-2.1233	2.12999e-24	0.0552413	-2.12194
184103358	chr3:184103358:G:A	1.37419e-52	-0.532484	-1.73e-09	2.29953e-24	-1.99012	-1.73e-09
184103368	chr3:184103368:G:A	1.19483e-53	-1.1295	-1.84543	5.78837e-25	-1.58152	-1.78803
184103723	chr3:184103723:A:G	1.5558e-52	1.62273	-2.03109	1.33826e-24	-0.425658	-2.10579
184103754	chr3:184103754:G:A	3.50861e-52	2.42574	-2.02087	1.7785e-24	-0.411941	-1.83511
184103906	chr3:184103906:C:T	5.45655e-52	2.95951	-2.11304	1.8431e-24	-0.0845056	-2.12687
184104021	chr3:184104021:T:C	2.91288e-53	-8.17673e-10	-2.08379	2.83565e-24	-8.17673e-10	-1.78055
184104064	chr3:184104064:A:G	3.23436e-53	-8.17673e-10	-1.9791	3.3133e-24	-8.17673e-10	-1.62487
184104357	chr3:184104357:C:T	5.06621e-53	-8.17673e-10	-1.53034	2.82105e-24	-8.17673e-10	-1.78571
184104379	chr3:184104379:C:T	4.3076e-53	-8.17673e-10	-1.69255	3.82177e-24	-8.17673e-10	-1.48211
184104578	chr3:184104578:T:G	2.87512e-52	2.29915	-2.09341	1.28339e-24	-0.486803	-2.08651
184104910	chr3:184104910:C:T	5.48811e-53	-8.17673e-10	-1.45035	2.58963e-24	-8.17673e-10	-1.87131
184105271	chr3:184105271:C:G	1.48981e-52	-8.17673e-10	-0.451699	4.33192e-24	-8.17673e-10	-1.35681
184105587	chr3:184105587:C:G	3.10624e-53	-2.01952	-1.73e-09	1.75137e-24	-2.26242	-1.73e-09
184105896	chr3:184105896:G:A	1.40476e-52	-8.17673e-10	-0.51048	4.55429e-24	-8.17673e-10	-1.30675
184106595	chr3:184106595:T:G	1.47189e-52	-8.17673e-10	-0.463801	1.38232e-23	-8.17673e-10	-0.196474
184106610	chr3:184106610:G:A	2.79241e-53	-8.17673e-10	-2.12603	2.14889e-24	-8.17673e-10	-2.05787
184106769	chr3:184106769:G:A	3.27992e-53	-1.96511	-1.73e-09	4.32731e-24	-1.35787	-1.73e-09
184107391	chr3:184107391:C:T	1.8875e-53	-2.51768	-1.73e-09	1.38291e-24	-2.49863	-1.73e-09
184108507	chr3:184108507:G:A	3.04646e-53	-8.17673e-10	-2.03895	2.89901e-24	-8.17673e-10	-1.75845
184108852	chr3:184108852:C:T	2.09871e-53	-2.41161	-1.73e-09	1.32413e-24	-2.54206	-1.73e-09
184109099	chr3:184109099:G:T	6.87248e-52	3.14573	-2.06855	1.92112e-24	-0.0555751	-2.11433
184109405	chr3:184109405:A:G	2.94158e-53	-8.17673e-10	-2.07398	2.91767e-24	-8.17673e-10	-1.75203
184109430	chr3:184109430:T:TTCTG	5.05988e-52	2.69421	-1.92321	1.57811e-24	-0.313018	-2.05357
184109441	chr3:184109441:A:T	1.40711e-52	-8.17673e-10	-0.508805	4.45643e-24	-8.17673e-10	-1.32847
184109553	chr3:184109553:A:G	4.85721e-52	2.66333	-1.93321	1.53675e-24	-0.333944	-2.0592
184109628	chr3:184109628:A:G	2.96944e-53	-8.17673e-10	-2.06456	2.9847e-24	-8.17673e-10	-1.72932
184109837	chr3:184109837:A:G	1.73338e-52	-8.17673e-10	-0.300275	5.08737e-24	-8.17673e-10	-1.19606
184109864	chr3:184109864:G:A	2.79453e-53	-8.17673e-10	-2.12527	2.11239e-24	-8.17673e-10	-2.075
184109871	chr3:184109871:G:A	3.3712e-53	-8.17673e-10	-1.93766	3.41685e-24	-8.17673e-10	-1.5941
184110394	chr3:184110394:T:G	3.04791e-53	-8.17673e-10	-2.03847	2.67381e-24	-8.17673e-10	-1.83931
184111134	chr3:184111134:C:T	2.57303e-52	0.739497	-0.644759	5.48297e-23	0.84577	0.335643
184111268	chr3:184111268:T:G	5.76126e-52	-8.17673e-10	0.900811	3.06348e-24	-8.17673e-10	-1.70327
184111405	chr3:184111405:T:A	2.83277e-53	-8.17673e-10	-2.11168	2.04591e-24	-8.17673e-10	-2.10697
184111683	chr3:184111683:C:T	2.82872e-53	-8.17673e-10	-2.11311	2.04509e-24	-8.17673e-10	-2.10738
184111945	chr3:184111945:C:A	1.43648e-53	-0.760694	-2.03004	1.76834e-25	-2.54346	-2.0119
184112270	chr3:184112270:T:C	2.94249e-53	-8.17673e-10	-2.07367	2.00996e-24	-8.17673e-10	-2.1247
184112455	chr3:184112455:C:T	5.90961e-51	2.60463	0.624185	4.06075e-24	-0.560543	-0.860908
184112535	chr3:184112535:G:A	2.81182e-53	-8.17673e-10	-2.1191	2.08216e-24	-8.17673e-10	-2.08941
184112594	chr3:184112594:G:A	2.81842e-53	-8.17673e-10	-2.11675	2.03721e-24	-8.17673e-10	-2.11124
184112605	chr3:184112605:G:A	1.23905e-53	-1.00297	-1.93561	1.88545e-25	-2.54544	-1.9458
184112686	chr3:184112686:G:A	2.97803e-53	-8.17673e-10	-2.06167	2.00648e-24	-8.17673e-10	-2.12644
184112746	chr3:184112746:A:T	2.99496e-53	-8.17673e-10	-2.056	2.00575e-24	-8.17673e-10	-2.1268
184113249	chr3:184113249:G:A	9.17014e-54	-1.2586	-1.98096	1.83637e-25	-2.54142	-1.97619
184113330	chr3:184113330:C:G	2.9058e-53	-8.17673e-10	-2.08622	2.01685e-24	-8.17673e-10	-2.12128
184113342	chr3:184113342:C:T	9.70989e-54	-1.21177	-1.9706	1.85146e-25	-2.5436	-1.96582
184113618	chr3:184113618:G:A	9.3423e-52	-0.203609	1.58782	1.53011e-23	-0.117341	0.0224453
184113758	chr3:184113758:A:G	2.96725e-53	-8.17673e-10	-2.0653	2.00742e-24	-8.17673e-10	-2.12597
184114259	chr3:184114259:C:T	1.91156e-51	0.0264006	2.07376	7.05903e-22	0.610889	3.12577
184114300	chr3:184114300:A:C	2.89238e-53	-8.17673e-10	-2.09085	2.02006e-24	-8.17673e-10	-2.11969
184114399	chr3:184114399:C:T	3.75656e-52	0.85466	-0.381501	1.07348e-22	1.15186	0.70139
184114521	chr3:184114521:G:T	2.96129e-53	-8.17673e-10	-2.06731	2.21331e-24	-8.17673e-10	-2.02833
184115115	chr3:184115115:T:C	3.15897e-53	-8.17673e-10	-2.00268	2.54082e-24	-8.17673e-10	-1.89033
184115196	chr3:184115196:T:C	3.20197e-54	-2.17547	-2.11628	1.06745e-24	-0.647999	-2.10955
184115381	chr3:184115381:A:G	1.49044e-53	-0.731255	-2.0226	2.02106e-25	-2.53002	-1.89176
184115520	chr3:184115520:T:C	4.15454e-54	-1.90679	-2.12452	2.25857e-25	-2.1888	-2.12187
184115703	chr3:184115703:G:A	2.4184e-53	-2.26983	-1.73e-09	1.35746e-24	-2.5172	-1.73e-09
184115957	chr3:184115957:C:A	9.61241e-54	-1.25896	-1.9335	1.93013e-25	-2.54132	-1.9265
184116010	chr3:184116010:G:A	2.81134e-53	-8.17673e-10	-2.11927	2.02884e-24	-8.17673e-10	-2.11535
184116037	chr3:184116037:G:A	2.84088e-53	-2.10882	-1.73e-09	3.91828e-24	-1.45717	-1.73e-09
184116473	chr3:184116473:T:G	1.08558e-52	-8.17673e-10	-0.768229	1.45754e-23	-8.17673e-10	-0.143483
184116702	chr3:184116702:C:T	9.92966e-54	-1.14779	-2.01219	1.95078e-25	-2.54589	-1.91128
184117034	chr3:184117034:T:C	4.10354e-54	-1.96146	-2.08221	2.21962e-25	-2.20284	-2.12523
184117056	chr3:184117056:C:T	1.47249e-52	0.725084	-1.18847	3.66135e-23	1.02785	-0.250254
184117782	chr3:184117782:G:A	1.40975e-53	-0.748822	-2.06069	1.86492e-25	-2.54262	-1.95957
184118050	chr3:184118050:G:GA	3.2158e-53	-8.17673e-10	-1.98485	2.59654e-24	-8.17673e-10	-1.86864
184118147	chr3:184118147:G:A	2.78971e-53	-8.17673e-10	-2.12699	2.00567e-24	-8.17673e-10	-2.12684
184118195	chr3:184118195:C:CA	4.22526e-52	-8.17673e-10	0.590735	2.65979e-24	-8.17673e-10	-1.84457
184118608	chr3:184118608:C:T	1.07136e-53	-1.05279	-2.0312	1.91086e-25	-2.54604	-1.93181
184118902	chr3:184118902:T:C	2.81121e-53	-8.17673e-10	-2.11932	2.08323e-24	-8.17673e-10	-2.0889
184119702	chr3:184119702:T:C	5.34306e-54	-1.85612	-1.92359	2.64578e-25	-2.14656	-2.00587
184120136	chr3:184120136:G:A	1.52486e-52	-0.0898293	-0.338612	2.27278e-23	0.461512	-0.160741
184120305	chr3:184120305:G:T	3.53112e-53	-8.17673e-10	-1.89131	2.74808e-24	-8.17673e-10	-1.81192
184120662	chr3:184120662:G:T	2.91986e-51	2.11233	0.411447	2.78643e-24	-0.803721	-0.994337
184121126	chr3:184121126:A:G	8.361e-54	-1.23907	-2.09287	1.57811e-25	-2.54537	-2.1238
184121239	chr3:184121239:T:G	7.97772e-54	-1.27398	-2.10488	1.57558e-25	-2.54414	-2.12663
184121313	chr3:184121313:G:A	3.11234e-53	-8.17673e-10	-2.01756	2.00887e-24	-8.17673e-10	-2.12525
184121617	chr3:184121617:G:C	3.16101e-53	-8.17673e-10	-2.00204	2.54408e-24	-8.17673e-10	-1.88905
184122059	chr3:184122059:C:A	3.37053e-51	2.06467	0.60264	3.09532e-24	-0.828207	-0.864722
184122096	chr3:184122096:T:C	2.79358e-53	-8.17673e-10	-2.12561	2.01433e-24	-8.17673e-10	-2.12253
184122841	chr3:184122841:A:G	1.26134e-53	-0.799056	-2.1217	1.61358e-25	-2.52287	-2.12408
184122878	chr3:184122878:C:G	1.28661e-53	-0.776336	-2.12458	1.6021e-25	-2.52802	-2.12607
184123008	chr3:184123008:G:A	4.6611e-53	-8.17673e-10	-1.61368	2.47068e-24	-8.17673e-10	-1.91833
184123504	chr3:184123504:C:A	2.83798e-53	-8.17673e-10	-2.10984	2.05502e-24	-8.17673e-10	-2.10253
184123972	chr3:184123972:G:C	3.71711e-54	-2.18976	-1.9528	2.08232e-25	-2.45154	-1.94038
184123985	chr3:184123985:T:C	8.9996e-54	-1.1899	-2.06843	4.33875e-25	-1.53447	-2.12335
184124282	chr3:184124282:G:GGC	4.48029e-52	-8.17673e-10	0.649342	2.22622e-24	-8.17673e-10	-2.02251
184125003	chr3:184125003:T:G	5.61984e-53	-8.17673e-10	-1.42663	6.72203e-24	-8.17673e-10	-0.917429
184125071	chr3:184125071:G:A	2.90261e-53	-8.17673e-10	-2.08732	2.53565e-24	-8.17673e-10	-1.89237
184125347	chr3:184125347:A:G	1.10356e-51	1.24868	0.302106	8.20373e-24	-0.201618	-0.516611
184125813	chr3:184125813:GTTTA:G	2.82971e-53	-8.17673e-10	-2.11276	2.28966e-24	-8.17673e-10	-1.99442
184125856	chr3:184125856:C:T	3.00496e-53	-8.17673e-10	-2.05267	2.37516e-24	-8.17673e-10	-1.95776
184126062	chr3:184126062:C:T	2.18631e-52	-1.84444	1.77631	1.59162e-24	-1.75859	-0.599475
184126524	chr3:184126524:T:C	2.45582e-52	-1.12889	1.17701	3.52399e-24	-1.18656	-0.376662
184126772	chr3:184126772:G:A	3.85365e-53	-8.17673e-10	-1.80391	4.97023e-24	-8.17673e-10	-1.21935
184126774	chr3:184126774:C:A	1.75104e-51	2.01245	-1.73e-09	4.56525e-21	5.60341	-1.73e-09
184126798	chr3:184126798:A:T	6.67677e-51	3.35087	-1.73e-09	2.90796e-20	7.45497	-1.73e-09
184126816	chr3:184126816:C:T	3.04457e-53	-2.03957	-1.73e-09	4.26922e-24	-1.37139	-1.73e-09
184126839	chr3:184126839:G:A	1.14693e-52	-0.713253	-1.73e-09	4.74391e-24	-1.26596	-1.73e-09
184126990	chr3:184126990:G:T	3.0017e-53	-8.17673e-10	-2.05375	2.37106e-24	-8.17673e-10	-1.95948
184127420	chr3:184127420:G:A	7.61821e-54	-1.64317	-1.7818	3.05547e-25	-1.99686	-2.01161
184127711	chr3:184127711:T:C	4.40282e-53	-8.17673e-10	-1.67069	6.20142e-24	-8.17673e-10	-0.998041
184128349	chr3:184128349:T:C	4.49849e-53	-8.17673e-10	-1.64919	6.38189e-24	-8.17673e-10	-0.969355
184128385	chr3:184128385:T:C	2.79708e-53	-8.17673e-10	-2.12436	2.01616e-24	-8.17673e-10	-2.12163
184129166	chr3:184129166:T:C	4.3574e-53	-8.17673e-10	-1.68106	6.1059e-24	-8.17673e-10	-1.01356
184129211	chr3:184129211:T:C	4.34441e-53	-8.17673e-10	-1.68404	6.0772e-24	-8.17673e-10	-1.01827
184130726	chr3:184130726:T:C	2.08192e-52	-0.117056	-1.73e-09	1.81614e-24	-2.2261	-1.73e-09
184131441	chr3:184131441:G:A	7.19073e-51	0.190466	3.23457	8.52191e-24	0.0214869	-0.701666
184131489	chr3:184131489:G:A	2.86534e-53	-8.17673e-10	-2.10024	2.3545e-24	-8.17673e-10	-1.96649
184132221	chr3:184132221:C:T	2.88191e-53	-8.17673e-10	-2.09448	2.2048e-24	-8.17673e-10	-2.03218
184132925	chr3:184132925:C:T	3.96034e-52	-1.01872	1.54471	4.52069e-24	-1.27337	-0.0407845
184133315	chr3:184133315:G:A	3.77541e-52	-1.10486	1.58302	4.02752e-24	-1.36068	-0.0689923
184133335	chr3:184133335:A:G	4.57357e-53	-8.17673e-10	-1.63264	6.58277e-24	-8.17673e-10	-0.938363
184133614	chr3:184133614:AGT:A	7.14378e-54	-1.42447	-2.0648	2.21233e-25	-2.20444	-2.12691
184133952	chr3:184133952:T:C	3.64722e-52	-0.990045	1.43366	4.02336e-24	-1.25066	-0.180041
184134220	chr3:184134220:G:A	3.02714e-53	-8.17673e-10	-2.04531	2.38271e-24	-8.17673e-10	-1.95458
184134711	chr3:184134711:C:A	5.16565e-53	-8.17673e-10	-1.5109	8.00729e-24	-8.17673e-10	-0.742466
184134778	chr3:184134778:T:C	2.79011e-53	-8.17673e-10	-2.12685	2.0219e-24	-8.17673e-10	-2.11878
184135073	chr3:184135073:A:G	4.81748e-52	-0.67049	1.39239	5.92839e-24	-0.847886	-0.195181
184135085	chr3:184135085:G:T	4.99829e-53	-8.17673e-10	-1.54383	6.78566e-24	-8.17673e-10	-0.908007
184135283	chr3:184135283:C:G	4.94653e-53	-1.55424	-1.73e-09	1.70308e-24	-2.29038	-1.73e-09
184136421	chr3:184136421:A:T	1.31376e-52	-0.577455	-1.73e-09	5.38305e-24	-1.13956	-1.73e-09
184138698	chr3:184138698:C:T	6.39307e-53	-8.17673e-10	-1.29772	1.0875e-23	-8.17673e-10	-0.436352
184138761	chr3:184138761:A:G	1.40712e-50	1.30665	2.78972	9.93735e-24	-1.44414	0.917624
184138962	chr3:184138962:G:T	8.21651e-53	-8.17673e-10	-1.04678	9.50041e-24	-8.17673e-10	-0.571484
184138983	chr3:184138983:G:C	4.27249e-53	-8.17673e-10	-1.70073	6.28366e-24	-8.17673e-10	-0.984867
184139217	chr3:184139217:C:T	6.43586e-53	-8.17673e-10	-1.29105	6.55297e-24	-8.17673e-10	-0.9429
184139845	chr3:184139845:A:G	7.1521e-50	-8.17673e-10	5.72223	2.34704e-24	-8.17673e-10	-1.96966
184140217	chr3:184140217:T:C	3.91704e-53	-8.17673e-10	-1.78759	2.40908e-24	-8.17673e-10	-1.94357
184140243	chr3:184140243:A:G	2.81811e-53	-8.17673e-10	-2.11686	2.01118e-24	-8.17673e-10	-2.1241
184140927	chr3:184140927:T:C	5.20108e-53	-1.50406	-1.73e-09	1.005e-23	-0.515251	-1.73e-09
184141040	chr3:184141040:A:T	8.4285e-54	-1.27391	-2.04999	2.95481e-25	-2.26626	-1.77571
184141151	chr3:184141151:A:C	2.47348e-54	-2.46586	-2.08404	5.67878e-25	-1.31636	-2.0723
184141330	chr3:184141330:A:G	5.33542e-53	-8.17673e-10	-1.47856	4.64526e-24	-8.17673e-10	-1.28697
184141500	chr3:184141500:C:T	2.85658e-53	-8.17673e-10	-2.1033	2.01513e-24	-8.17673e-10	-2.12214
184141624	chr3:184141624:T:G	8.51033e-54	-1.23377	-2.08047	2.57852e-25	-2.26989	-1.9083
184142433	chr3:184142433:A:G	2.83263e-53	-8.17673e-10	-2.11172	2.00712e-24	-8.17673e-10	-2.12612
184143276	chr3:184143276:A:G	2.98828e-54	-2.5304	-1.83041	8.2489e-25	-0.95315	-2.06217
184143299	chr3:184143299:C:T	8.60053e-54	-1.2988	-2.00489	3.21377e-25	-2.28066	-1.6773
184143455	chr3:184143455:A:G	3.24705e-54	-2.49335	-1.78442	1.15053e-24	-0.710344	-1.97225
184145071	chr3:184145071:T:C	1.00294e-53	-1.08076	-2.06923	2.81236e-25	-2.20247	-1.88891
184145296	chr3:184145296:AAG:A	2.92596e-54	-2.52366	-1.85823	9.10599e-25	-0.842851	-2.07362
184145411	chr3:184145411:G:A	2.50328e-53	-2.23533	-1.73e-09	1.54579e-24	-2.38728	-1.73e-09
184145500	chr3:184145500:C:T	2.16745e-53	-2.37938	-1.73e-09	2.91915e-24	-1.75153	-1.73e-09
184145869	chr3:184145869:G:A	2.88827e-54	-2.51623	-1.87862	3.51278e-25	-2.53149	-1.33751
184146025	chr3:184146025:A:T	4.53996e-54	-2.48743	-1.45517	1.73655e-24	-0.629765	-1.64115
184146176	chr3:184146176:C:T	3.73902e-53	-8.17673e-10	-1.83411	4.42422e-24	-8.17673e-10	-1.33572
184146241	chr3:184146241:C:T	2.54216e-54	-2.52091	-2.00159	8.78987e-25	-0.827289	-2.12451
184147010	chr3:184147010:T:C	3.20416e-53	-8.17673e-10	-1.98848	2.41195e-24	-8.17673e-10	-1.94239
184147075	chr3:184147075:G:A	3.19935e-54	-2.49797	-1.7946	1.24219e-24	-0.56416	-2.04178
184147827	chr3:184147827:G:A	4.46694e-53	-8.17673e-10	-1.65623	2.33217e-24	-8.17673e-10	-1.97602
184148012	chr3:184148012:T:A	3.14298e-54	-2.52237	-1.78798	9.83629e-25	-0.781741	-2.05758
184148796	chr3:184148796:T:C	8.45905e-54	-1.19649	-2.12379	2.10139e-25	-2.2848	-2.09801
184150150	chr3:184150150:C:T	8.6183e-54	-1.22961	-2.07202	2.129e-25	-2.25389	-2.11586
184152085	chr3:184152085:C:T	2.74321e-54	-2.43764	-2.00875	2.67487e-24	0.284711	-2.12363
184152365	chr3:184152365:G:A	4.28117e-53	-8.17673e-10	-1.6987	2.292e-24	-8.17673e-10	-1.99339
184153136	chr3:184153136:T:G	2.78643e-54	-2.32787	-2.10288	6.97571e-25	-1.18397	-1.999
184153137	chr3:184153137:T:C	3.16297e-54	-2.17814	-2.12587	5.60772e-25	-1.5354	-1.86586
184154312	chr3:184154312:T:A	1.91643e-53	-2.50247	-1.73e-09	1.52795e-24	-2.39889	-1.73e-09
184155963	chr3:184155963:C:T	5.89523e-53	-8.17673e-10	-1.37879	3.94794e-24	-8.17673e-10	-1.44963
184156442	chr3:184156442:A:T	1.22835e-52	-0.644672	-1.73e-09	9.43068e-23	1.72373	-1.73e-09
184156654	chr3:184156654:A:G	1.15594e-52	-0.705431	-1.73e-09	8.60681e-23	1.63232	-1.73e-09
184158034	chr3:184158034:T:C	3.55984e-54	-2.54562	-1.64018	1.67342e-24	-0.218645	-2.0893
184158197	chr3:184158197:A:G	3.47574e-53	-8.17673e-10	-1.90712	4.19219e-24	-8.17673e-10	-1.3896
184158455	chr3:184158455:A:G	3.00768e-53	-8.17673e-10	-2.05176	2.01213e-24	-8.17673e-10	-2.12363
184160002	chr3:184160002:C:T	2.84933e-53	-8.17673e-10	-2.10585	2.00663e-24	-8.17673e-10	-2.12636
184160228	chr3:184160228:G:A	4.33657e-53	-8.17673e-10	-1.68585	2.20284e-24	-8.17673e-10	-2.03307
184160403	chr3:184160403:C:T	4.33349e-53	-8.17673e-10	-1.68656	2.70656e-24	-8.17673e-10	-1.82714
184161322	chr3:184161322:C:G	2.4106e-54	-2.5461	-2.02954	1.51937e-24	-0.277817	-2.12671
184161672	chr3:184161672:T:C	2.30456e-54	-2.53305	-2.08758	2.01489e-24	-0.0911478	-2.03111
184161766	chr3:184161766:G:A	4.84615e-53	-1.11422	-0.460526	6.16727e-25	-2.26574	-1.04041
184162321	chr3:184162321:GC:G	1.84095e-53	-2.54265	-1.73e-09	2.00018e-24	-2.12958	-1.73e-09
184162806	chr3:184162806:C:T	1.53509e-52	-0.421755	-1.73e-09	3.92491e-24	-1.45548	-1.73e-09
184163337	chr3:184163337:A:T	4.32489e-53	-8.17673e-10	-1.68854	2.71481e-24	-8.17673e-10	-1.8241
184163446	chr3:184163446:G:A	2.45831e-54	-2.42947	-2.12658	1.59057e-25	-2.54377	-2.11754
184163454	chr3:184163454:A:G	2.08145e-53	-1.32962	-1.09025	3.2287e-25	-2.36053	-1.59279
184163987	chr3:184163987:A:G	2.26983e-54	-2.54185	-2.09397	1.46385e-24	-0.399368	-2.04238
184164056	chr3:184164056:C:T	6.11829e-51	3.26352	-1.73e-09	4.46663e-20	7.88416	-1.73e-09
184165778	chr3:184165778:C:T	1.85883e-53	-2.53298	-1.73e-09	2.53688e-24	-1.89188	-1.73e-09
184165932	chr3:184165932:T:C	3.29984e-53	-8.17673e-10	-1.95906	2.8538e-24	-8.17673e-10	-1.77417
184166758	chr3:184166758:C:T	2.82284e-53	-8.17673e-10	-2.11519	2.03032e-24	-8.17673e-10	-2.11462
184166762	chr3:184166762:T:C	3.36729e-54	-2.51236	-1.72905	1.7154e-25	-2.54129	-2.04447
184167107	chr3:184167107:C:T	2.43793e-54	-2.51186	-2.05251	2.27366e-24	0.00359155	-2.00502
184168352	chr3:184168352:C:T	2.56247e-54	-2.45424	-2.06031	1.61685e-25	-2.5461	-2.09882
184168569	chr3:184168569:C:T	2.58421e-54	-2.44022	-2.06588	1.6106e-25	-2.54559	-2.1032
184169157	chr3:184169157:A:C	2.57703e-54	-2.382	-2.12688	2.42998e-25	-2.33786	-1.89966
184169347	chr3:184169347:C:T	3.17446e-53	-8.17673e-10	-1.99779	2.0879e-24	-8.17673e-10	-2.08666
184169547	chr3:184169547:A:G	2.19217e-54	-2.54381	-2.12681	1.67021e-25	-2.54569	-2.06677
184169578	chr3:184169578:G:A	2.65496e-54	-2.42296	-2.05613	1.59088e-25	-2.53959	-2.12153
184169603	chr3:184169603:G:A	3.78273e-53	-8.17673e-10	-1.82248	2.08451e-24	-8.17673e-10	-2.08828
184170227	chr3:184170227:G:A	3.15172e-53	-2.00498	-1.73e-09	1.33966e-24	-2.53041	-1.73e-09
184170315	chr3:184170315:A:C	2.79652e-53	-8.17673e-10	-2.12455	2.17186e-24	-8.17673e-10	-2.04723
184171419	chr3:184171419:C:G	4.14947e-53	-0.923171	-0.806779	4.93223e-25	-2.18829	-1.34133
184171549	chr3:184171549:A:T	2.55668e-54	-2.52522	-1.99159	2.96038e-25	-2.01696	-2.02313
184172309	chr3:184172309:G:A	2.57761e-54	-2.50458	-2.00408	1.9423e-25	-2.54435	-1.91719
184172738	chr3:184172738:A:G	2.65327e-53	-0.999621	-1.17752	3.9609e-25	-2.20675	-1.54219
184173080	chr3:184173080:A:G	2.50319e-54	-2.47283	-2.06512	2.0635e-25	-2.41495	-1.98605
184173319	chr3:184173319:ACT:A	3.15438e-53	-8.17673e-10	-2.00414	2.00746e-24	-8.17673e-10	-2.12595
184174505	chr3:184174505:G:A	2.30508e-54	-2.51494	-2.10546	1.61131e-25	-2.52333	-2.12503
184174695	chr3:184174695:G:C	3.61736e-53	-8.17673e-10	-1.86719	2.05914e-24	-8.17673e-10	-2.10053
184175014	chr3:184175014:C:G	3.46359e-53	-8.17673e-10	-1.91062	2.02349e-24	-8.17673e-10	-2.11799
184175483	chr3:184175483:C:G	2.14367e-53	-0.645456	-1.74495	6.07524e-24	0.449427	-1.46803
184175648	chr3:184175648:C:T	2.30916e-54	-2.53184	-2.08679	1.61116e-25	-2.53509	-2.11336
184175731	chr3:184175731:C:T	3.23432e-54	-2.27119	-2.0105	2.78028e-24	0.326623	-2.12689
184176503	chr3:184176503:G:A	2.83718e-53	-8.17673e-10	-2.11012	2.02189e-24	-8.17673e-10	-2.11879
184177684	chr3:184177684:C:A	2.81425e-53	-8.17673e-10	-2.11824	2.17511e-24	-8.17673e-10	-2.04574
184178501	chr3:184178501:G:A	1.71206e-52	-8.17673e-10	-0.312646	2.1017e-24	-8.17673e-10	-2.08007
184179178	chr3:184179178:G:A	3.94035e-54	-2.12583	-1.95842	6.08102e-25	-1.47135	-1.84888
184179380	chr3:184179380:G:A	2.88352e-54	-2.45024	-1.94626	3.25182e-24	0.040505	-1.68411
184179773	chr3:184179773:G:T	3.1016e-53	-8.17673e-10	-2.02101	2.17192e-24	-8.17673e-10	-2.04721
184179774	chr3:184179774:C:T	3.25682e-53	-8.17673e-10	-1.97218	2.26813e-24	-8.17673e-10	-2.00386
184180057	chr3:184180057:C:T	3.24419e-53	-8.17673e-10	-1.97606	2.26443e-24	-8.17673e-10	-2.00549
184181001	chr3:184181001:G:A	2.58631e-53	-2.2027	-1.73e-09	1.53332e-24	-2.39538	-1.73e-09
184181282	chr3:184181282:G:T	2.85257e-53	-8.17673e-10	-2.10471	2.12503e-24	-8.17673e-10	-2.06903
184182550	chr3:184182550:T:C	3.97126e-54	-2.32103	-1.7554	5.95766e-25	-1.22052	-2.12021
184182717	chr3:184182717:C:G	2.80213e-53	-8.17673e-10	-2.12255	2.01225e-24	-8.17673e-10	-2.12357
184182892	chr3:184182892:G:C	3.28239e-54	-2.51768	-1.74926	2.0069e-24	-0.346811	-1.77942
184182941	chr3:184182941:T:C	3.8604e-54	-2.24603	-1.85871	5.39828e-25	-1.34324	-2.09608
184183048	chr3:184183048:G:A	3.89166e-54	-2.35623	-1.74046	6.67125e-25	-1.11034	-2.11726
184183074	chr3:184183074:G:A	2.11944e-53	-2.40178	-1.73e-09	2.36771e-24	-1.9609	-1.73e-09
184183181	chr3:184183181:G:A	4.51951e-51	2.96064	-1.73e-09	3.20219e-20	7.55136	-1.73e-09
184183217	chr3:184183217:A:G	3.11436e-53	-8.17673e-10	-2.01691	2.01122e-24	-8.17673e-10	-2.12408
184183404	chr3:184183404:G:A	2.78969e-52	0.175584	-1.73e-09	4.69528e-23	1.02632	-1.73e-09
184183493	chr3:184183493:G:A	2.56306e-54	-2.49588	-2.01843	1.78224e-25	-2.54607	-2.00146
184183601	chr3:184183601:T:C	2.97492e-53	-8.17673e-10	-2.06271	2.04629e-24	-8.17673e-10	-2.10679
184183780	chr3:184183780:C:T	3.73672e-53	-8.17673e-10	-1.83472	2.5699e-24	-8.17673e-10	-1.87895
184183942	chr3:184183942:G:T	2.87892e-53	-8.17673e-10	-2.09551	2.10075e-24	-8.17673e-10	-2.08053
184184434	chr3:184184434:A:G	9.81354e-53	-0.869168	-1.73e-09	2.21449e-23	0.274788	-1.73e-09
184185013	chr3:184185013:T:C	4.18628e-54	-2.35563	-1.66807	6.66962e-25	-1.12486	-2.10298
184186261	chr3:184186261:A:G	2.18811e-54	-2.54595	-2.12653	2.09953e-23	2.10218	-1.8807
184186343	chr3:184186343:G:A	2.84845e-53	-8.17673e-10	-2.10616	2.42158e-24	-8.17673e-10	-1.9384
184186438	chr3:184186438:C:T	2.558e-54	-2.48179	-2.0345	1.75229e-25	-2.54555	-2.01893
184186732	chr3:184186732:T:C	2.53628e-54	-2.48925	-2.03557	1.74946e-25	-2.54604	-2.02006
184187080	chr3:184187080:A:G	4.38327e-54	-2.37047	-1.60725	7.19791e-25	-1.0644	-2.08721
184187276	chr3:184187276:C:T	2.84872e-53	-8.17673e-10	-2.10606	2.18133e-24	-8.17673e-10	-2.04289
184187315	chr3:184187315:G:C	3.0692e-54	-2.54403	-1.79007	1.5425e-24	-0.699546	-1.68987
184187521	chr3:184187521:G:C	5.66327e-51	3.18624	-1.73e-09	2.38405e-23	0.348566	-1.73e-09
184187991	chr3:184187991:A:C	2.9472e-53	-8.17673e-10	-2.07207	2.05628e-24	-8.17673e-10	-2.10192
184188448	chr3:184188448:G:A	2.79475e-53	-8.17673e-10	-2.12519	2.01807e-24	-8.17673e-10	-2.12068
184188596	chr3:184188596:C:T	2.79172e-53	-8.17673e-10	-2.12627	2.26518e-24	-8.17673e-10	-2.00517
184188727	chr3:184188727:T:C	4.52626e-54	-2.27482	-1.6708	5.35863e-25	-1.34118	-2.10552
184189244	chr3:184189244:G:C	4.61375e-54	-2.29775	-1.62873	5.71284e-25	-1.28765	-2.09503
184189370	chr3:184189370:G:A	8.62868e-53	-0.562667	-0.435173	7.36025e-25	-2.21359	-0.915719
184190052	chr3:184190052:C:T	2.80895e-53	-8.17673e-10	-2.12012	2.00848e-24	-8.17673e-10	-2.12544
184190091	chr3:184190091:G:A	1.57339e-53	-0.753243	-1.94645	3.67369e-21	6.7972	-1.41106
184190214	chr3:184190214:T:C	4.45669e-54	-2.3203	-1.64081	5.98661e-25	-1.23689	-2.09899
184190298	chr3:184190298:T:C	2.35461e-54	-2.52566	-2.07348	1.7183e-25	-2.51864	-2.06542
184190371	chr3:184190371:A:G	8.14956e-53	-0.63459	-0.420376	7.24525e-25	-2.24186	-0.903194
184190379	chr3:184190379:T:A	3.16032e-53	-8.17673e-10	-2.00226	2.01647e-24	-8.17673e-10	-2.12147
184190608	chr3:184190608:T:G	2.80129e-53	-8.17673e-10	-2.12285	2.24144e-24	-8.17673e-10	-2.0157
184190973	chr3:184190973:C:T	2.07984e-53	-1.77494	-0.645697	5.71256e-25	-2.45536	-0.927382
184191194	chr3:184191194:C:T	8.00394e-52	1.22959	-1.73e-09	4.63842e-24	-1.28844	-1.73e-09
184191215	chr3:184191215:G:A	2.83079e-53	-8.17673e-10	-2.11238	2.00537e-24	-8.17673e-10	-2.12699
184191355	chr3:184191355:G:A	1.13057e-53	-1.90631	-1.1239	2.12046e-25	-2.47964	-1.89413
184191420	chr3:184191420:C:T	3.05678e-53	-8.17673e-10	-2.03557	2.11736e-24	-8.17673e-10	-2.07265
184192245	chr3:184192245:T:G	3.50496e-54	-2.12329	-2.07805	2.23901e-25	-2.19303	-2.12634
184192254	chr3:184192254:C:T	3.05108e-53	-8.17673e-10	-2.03743	2.07034e-24	-8.17673e-10	-2.0951
184192263	chr3:184192263:CATTT:C	3.1258e-53	-8.17673e-10	-2.01324	2.01222e-24	-8.17673e-10	-2.12358
184193089	chr3:184193089:A:C	3.62094e-53	-8.17673e-10	-1.8662	2.48444e-24	-8.17673e-10	-1.91277
184193270	chr3:184193270:T:C	2.39157e-54	-2.51467	-2.06889	1.75467e-25	-2.51155	-2.05157
184193677	chr3:184193677:C:T	2.0896e-53	-2.41596	-1.73e-09	2.55086e-24	-1.88639	-1.73e-09
184193760	chr3:184193760:T:C	1.56835e-52	-0.130367	-0.269952	8.77776e-25	-2.01535	-0.93783
184194406	chr3:184194406:C:T	2.5667e-54	-2.49313	-2.01976	1.77981e-25	-2.54608	-2.00282
184194437	chr3:184194437:A:G	3.17715e-54	-2.53997	-1.75956	1.17459e-24	-1.03661	-1.62529
184194551	chr3:184194551:A:G	3.74099e-54	-2.2597	-1.87647	4.801e-25	-1.4969	-2.05968
184194635	chr3:184194635:TGAG:T	4.00992e-53	-1.76416	-1.73e-09	1.77312e-24	-2.25008	-1.73e-09
184194825	chr3:184194825:AAAAC:A	3.22841e-52	0.321645	-1.73e-09	5.50427e-23	1.18529	-1.73e-09
184195154	chr3:184195154:G:A	4.70447e-52	-8.17673e-10	0.698168	2.25417e-24	-8.17673e-10	-2.01004
184195667	chr3:184195667:G:A	2.83173e-53	-8.17673e-10	-2.11204	2.00541e-24	-8.17673e-10	-2.12697
184195999	chr3:184195999:GCT:G	2.83552e-53	-8.17673e-10	-2.11071	2.00556e-24	-8.17673e-10	-2.1269
184196001	chr3:184196001:T:TAAG	2.8342e-53	-8.17673e-10	-2.11117	2.00549e-24	-8.17673e-10	-2.12693
184196254	chr3:184196254:A:G	5.47491e-53	-8.17673e-10	-1.45275	7.69243e-24	-8.17673e-10	-0.782582
184196554	chr3:184196554:A:G	2.83695e-53	-8.17673e-10	-2.1102	2.15175e-24	-8.17673e-10	-2.05654
184196854	chr3:184196854:G:C	2.79572e-53	-8.17673e-10	-2.12484	2.00989e-24	-8.17673e-10	-2.12474
184197121	chr3:184197121:C:T	2.41637e-54	-2.48145	-2.0918	1.82424e-25	-2.47995	-2.04429
184197133	chr3:184197133:A:G	3.50712e-53	-8.17673e-10	-1.89814	2.41465e-24	-8.17673e-10	-1.94126
184197169	chr3:184197169:T:C	2.31809e-54	-2.53283	-2.08194	1.65036e-25	-2.54493	-2.07948
184197482	chr3:184197482:C:T	2.81016e-53	-8.17673e-10	-2.11969	2.00764e-24	-8.17673e-10	-2.12586
184197658	chr3:184197658:T:C	2.81286e-53	-8.17673e-10	-2.11873	2.25282e-24	-8.17673e-10	-2.01064
184198301	chr3:184198301:C:T	4.6567e-54	-2.50817	-1.40904	3.09812e-24	-0.276774	-1.41525
184198341	chr3:184198341:C:T	3.11882e-54	-2.41622	-1.90184	6.90875e-25	-1.112	-2.08062
184198346	chr3:184198346:G:A	2.87551e-54	-2.47903	-1.92025	8.57063e-25	-0.889308	-2.08775
184198523	chr3:184198523:T:C	4.12711e-54	-2.34666	-1.69128	4.93315e-25	-1.40537	-2.12405
184198578	chr3:184198578:T:C	2.83535e-53	-8.17673e-10	-2.11076	2.00547e-24	-8.17673e-10	-2.12694
184198629	chr3:184198629:C:T	2.85971e-53	-8.17673e-10	-2.10221	2.00821e-24	-8.17673e-10	-2.12558
184198778	chr3:184198778:G:T	2.21052e-54	-2.54228	-2.12001	1.58477e-25	-2.5461	-2.11886
184199246	chr3:184199246:A:G	4.07917e-53	-8.17673e-10	-1.74704	2.56289e-24	-8.17673e-10	-1.88168
184199707	chr3:184199707:C:T	2.19095e-54	-2.54563	-2.12555	1.57707e-25	-2.54478	-2.12505
184200187	chr3:184200187:C:T	2.84699e-53	-8.17673e-10	-2.10667	2.00629e-24	-8.17673e-10	-2.12653
184200414	chr3:184200414:A:G	2.29754e-54	-2.52856	-2.09511	1.75412e-25	-2.52729	-2.03615
184201270	chr3:184201270:A:T	3.41176e-54	-2.3118	-1.91649	4.80537e-25	-1.42941	-2.12626
184201624	chr3:184201624:A:G	1.85306e-53	-2.53609	-1.73e-09	1.34151e-24	-2.52902	-1.73e-09
184201644	chr3:184201644:A:G	2.82808e-53	-8.17673e-10	-2.11333	2.10865e-24	-8.17673e-10	-2.07677
184201944	chr3:184201944:T:C	3.55927e-54	-2.52865	-1.65731	1.71532e-25	-2.50941	-2.0764
184202112	chr3:184202112:A:T	7.69519e-53	-0.71661	-0.395725	7.63291e-25	-2.2701	-0.822831
184202379	chr3:184202379:G:A	2.41009e-54	-2.45592	-2.11994	9.09575e-25	-0.883652	-2.03394
184202893	chr3:184202893:C:T	4.036e-51	2.84749	-1.73e-09	2.99244e-20	7.48361	-1.73e-09
184203061	chr3:184203061:T:G	4.66073e-54	-2.52304	-1.3933	3.01539e-24	-0.332885	-1.3862
184203300	chr3:184203300:T:A	2.27648e-54	-2.50758	-2.12531	1.97708e-25	-2.5036	-1.94018
184203466	chr3:184203466:G:A	2.55509e-54	-2.45776	-2.05966	9.70561e-25	-0.830649	-2.02205
184203963	chr3:184203963:T:TTAC	2.88751e-53	-8.17673e-10	-2.09253	2.01205e-24	-8.17673e-10	-2.12367
184204056	chr3:184204056:C:T	2.11933e-53	-2.40183	-1.73e-09	3.00722e-24	-1.7218	-1.73e-09
184204100	chr3:184204100:C:A	1.60202e-52	-0.351322	-0.0277553	1.22016e-24	-2.11816	-0.505671
184204130	chr3:184204130:G:A	3.24449e-53	-8.17673e-10	-1.97597	3.11587e-24	-8.17673e-10	-1.68631
184204288	chr3:184204288:GAGAAAATGGAGACCC:G	4.68891e-54	-2.50386	-1.40646	3.53055e-24	-0.159506	-1.40186
184204436	chr3:184204436:C:T	6.36847e-53	-8.17673e-10	-1.30157	5.74008e-24	-8.17673e-10	-1.07535
184205187	chr3:184205187:T:TC	5.82273e-53	-8.17673e-10	-1.39116	7.50654e-24	-8.17673e-10	-0.807045
184205460	chr3:184205460:G:A	3.6827e-54	-2.21558	-1.93629	3.20451e-25	-2.09211	-1.86874
184205738	chr3:184205738:C:G	2.93064e-53	-8.17673e-10	-2.07771	2.98781e-24	-8.17673e-10	-1.72828
184205766	chr3:184205766:G:A	3.30599e-53	-8.17673e-10	-1.95719	2.01024e-24	-8.17673e-10	-2.12457
184206017	chr3:184206017:A:G	3.17257e-53	-8.17673e-10	-1.99839	2.07942e-24	-8.17673e-10	-2.09073
184207396	chr3:184207396:G:C	2.36369e-54	-2.50527	-2.09002	3.80043e-25	-2.53462	-1.25567
184207482	chr3:184207482:C:T	3.04808e-53	-8.17673e-10	-2.03842	2.95165e-24	-8.17673e-10	-1.74046
184207504	chr3:184207504:G:A	2.97773e-54	-2.49611	-1.86825	2.8865e-25	-2.06334	-2.00202
184207505	chr3:184207505:T:C	1.45802e-53	-1.38864	-1.38721	5.55382e-25	-1.44762	-1.9633
184207568	chr3:184207568:G:A	3.53797e-54	-2.49413	-1.69783	2.97467e-25	-2.17229	-1.86298
184207619	chr3:184207619:A:G	3.28267e-53	-8.17673e-10	-1.96427	3.42133e-24	-8.17673e-10	-1.59279
184208318	chr3:184208318:G:A	4.48221e-53	-8.17673e-10	-1.65281	5.33921e-24	-8.17673e-10	-1.14774
184208345	chr3:184208345:G:C	6.61969e-51	3.34229	-1.73e-09	6.73473e-20	8.2948	-1.73e-09
184208892	chr3:184208892:AT:A	2.62387e-52	-8.17673e-10	0.114305	1.13436e-23	-8.17673e-10	-0.394168
184209000	chr3:184209000:T:C	3.2579e-53	-8.17673e-10	-1.97185	2.10654e-24	-8.17673e-10	-2.07777
184209707	chr3:184209707:G:A	4.21287e-54	-1.96116	-2.05622	1.99582e-25	-2.50833	-1.92601
184209968	chr3:184209968:G:A	3.26856e-53	-8.17673e-10	-1.96858	3.64266e-24	-8.17673e-10	-1.5301
184210322	chr3:184210322:G:A	2.53716e-53	-2.22188	-1.73e-09	1.82093e-24	-2.22347	-1.73e-09
184211205	chr3:184211205:C:A	4.134e-53	-8.17673e-10	-1.73368	2.72289e-24	-8.17673e-10	-1.82112
184211645	chr3:184211645:T:A	3.48647e-53	-8.17673e-10	-1.90404	2.00542e-24	-8.17673e-10	-2.12696
184211987	chr3:184211987:T:C	1.86479e-50	4.37797	-1.73e-09	5.19718e-23	1.12788	-1.73e-09
184212816	chr3:184212816:T:G	3.33316e-53	-8.17673e-10	-1.94901	2.91955e-24	-8.17673e-10	-1.75139
184212850	chr3:184212850:C:T	6.81491e-52	3.19215	-2.12338	9.68453e-24	0.468131	-1.02042
184213191	chr3:184213191:C:T	1.78817e-53	-0.558803	-2.01293	3.24336e-25	-2.49345	-1.45534
184213442	chr3:184213442:G:A	3.27908e-53	-8.17673e-10	-1.96537	3.68087e-24	-8.17673e-10	-1.51967
184213587	chr3:184213587:T:C	1.74289e-53	-0.507408	-2.08998	4.2849e-25	-2.48293	-1.18738
184213832	chr3:184213832:A:G	3.21909e-53	-8.17673e-10	-1.98383	3.43435e-24	-8.17673e-10	-1.58899
184214264	chr3:184214264:C:G	6.96124e-53	-8.17673e-10	-1.21257	3.20553e-24	-8.17673e-10	-1.65794
184214698	chr3:184214698:G:A	1.30994e-50	4.02481	-1.73e-09	4.00717e-23	0.867852	-1.73e-09
184214913	chr3:184214913:C:T	4.1488e-53	-1.73011	-1.73e-09	3.11398e-24	-1.68692	-1.73e-09
184215041	chr3:184215041:T:C	1.69005e-53	-0.556016	-2.07216	3.92624e-25	-2.49339	-1.26433
184215264	chr3:184215264:A:C	6.61569e-54	-1.5179	-2.04817	2.92692e-25	-1.98693	-2.06452
184215447	chr3:184215447:T:C	2.89913e-54	-2.50399	-1.88711	2.94513e-25	-2.02751	-2.01774
184215772	chr3:184215772:G:A	3.40864e-53	-8.17673e-10	-1.92662	2.13589e-24	-8.17673e-10	-2.06393
184216346	chr3:184216346:T:A	3.3463e-53	-8.17673e-10	-1.94507	2.54417e-24	-8.17673e-10	-1.88902
184216489	chr3:184216489:A:C	3.45963e-53	-8.17673e-10	-1.91177	2.13902e-24	-8.17673e-10	-2.06247
184216612	chr3:184216612:C:T	2.24383e-52	-0.0421594	-1.73e-09	6.02609e-24	-1.02672	-1.73e-09
184216922	chr3:184216922:C:T	4.11681e-53	-8.17673e-10	-1.73785	3.10639e-24	-8.17673e-10	-1.68936
184217303	chr3:184217303:G:A	2.76279e-54	-2.48627	-1.953	2.63898e-25	-2.08891	-2.0661
184217343	chr3:184217343:G:A	4.2521e-53	-8.17673e-10	-1.70552	4.89477e-24	-8.17673e-10	-1.23465
184217470	chr3:184217470:T:C	2.52786e-54	-2.48791	-2.04023	2.53483e-25	-2.0823	-2.11297
184217695	chr3:184217695:C:T	2.36707e-53	-0.172729	-2.11855	6.80765e-25	-1.08435	-2.12301
184217807	chr3:184217807:A:G	3.56927e-53	-8.17673e-10	-1.88057	3.49053e-24	-8.17673e-10	-1.57276
184217837	chr3:184217837:A:G	1.31251e-50	4.02677	-1.73e-09	4.02596e-23	0.87253	-1.73e-09
184218337	chr3:184218337:AT:A	8.61038e-53	-8.17673e-10	-0.999962	5.61669e-24	-8.17673e-10	-1.09708
184218445	chr3:184218445:A:G	6.66377e-54	-1.50004	-2.05879	9.3954e-25	-2.00636	-0.878821
184218518	chr3:184218518:C:T	3.06387e-53	-8.17673e-10	-2.03325	2.36238e-24	-8.17673e-10	-1.96315
184218704	chr3:184218704:G:A	2.84042e-53	-8.17673e-10	-2.10898	2.37926e-24	-8.17673e-10	-1.95603
184218892	chr3:184218892:G:A	2.78821e-54	-2.5451	-1.88501	6.1312e-24	-0.974487	-0.0349418
184218986	chr3:184218986:T:G	2.8157e-53	-8.17673e-10	-2.11772	2.37915e-24	-8.17673e-10	-1.95608
184219226	chr3:184219226:TTTG:T	3.92005e-54	-2.51284	-1.57657	1.617e-24	-2.43596	0.0937133
184219533	chr3:184219533:T:C	8.34986e-51	5.70144	-2.12696	2.22981e-23	2.00503	-1.72335
184219831	chr3:184219831:T:C	2.77727e-54	-2.48819	-1.94585	5.17972e-25	-1.40917	-2.07149
184220630	chr3:184220630:G:A	7.83115e-54	-1.30438	-2.09302	8.30524e-24	-0.0894504	-0.616482
184220870	chr3:184220870:G:C	6.03425e-53	-8.17673e-10	-1.35548	2.68237e-24	-8.17673e-10	-1.83612
184220964	chr3:184220964:G:A	7.78965e-53	0.352172	-1.45231	3.38018e-24	-1.72211	0.117221
184220995	chr3:184220995:G:A	7.77865e-50	5.80621	-1.73e-09	9.42486e-23	1.72312	-1.73e-09
184221256	chr3:184221256:G:C	2.88341e-54	-2.30639	-2.09015	2.36108e-24	-1.70715	-0.256554
184221575	chr3:184221575:G:A	3.47831e-53	-8.17673e-10	-1.90638	3.10336e-24	-8.17673e-10	-1.69033
184221905	chr3:184221905:G:A	1.52916e-52	0.981336	-1.40696	7.46599e-24	-1.35714	0.544684
184222211	chr3:184222211:G:A	3.56273e-53	-8.17673e-10	-1.8824	3.21861e-24	-8.17673e-10	-1.65387
184222333	chr3:184222333:G:T	3.51574e-53	-8.17673e-10	-1.89568	3.15117e-24	-8.17673e-10	-1.67504
184222951	chr3:184222951:T:C	2.25457e-54	-2.52017	-2.12239	1.39805e-24	-2.05888	-0.428861
184223583	chr3:184223583:A:G	3.08763e-54	-2.22832	-2.09979	4.82072e-24	-1.10147	-0.14842
184223587	chr3:184223587:G:C	1.41706e-49	6.406	-1.73e-09	1.41826e-22	2.13178	-1.73e-09
184223855	chr3:184223855:C:T	3.67008e-53	-8.17673e-10	-1.85272	2.80298e-24	-8.17673e-10	-1.79214
184223995	chr3:184223995:T:G	4.54676e-53	-8.17673e-10	-1.63852	6.90864e-24	-8.17673e-10	-0.890046
184224065	chr3:184224065:G:A	3.51817e-53	-8.17673e-10	-1.89499	3.15418e-24	-8.17673e-10	-1.67409
184224219	chr3:184224219:C:T	6.82521e-53	-8.17673e-10	-1.23231	2.70684e-24	-8.17673e-10	-1.82704
184224242	chr3:184224242:A:G	3.05534e-52	2.11786	-1.85132	7.96353e-25	-0.923993	-2.12654
184224325	chr3:184224325:G:A	3.44378e-53	-8.17673e-10	-1.91636	2.00901e-24	-8.17673e-10	-2.12518
184224399	chr3:184224399:T:C	3.70978e-54	-2.05179	-2.09275	7.20697e-24	-0.741062	-0.106709
184224723	chr3:184224723:GAGTGC:G	1.93851e-53	-2.49101	-1.73e-09	2.33443e-24	-1.97505	-1.73e-09
184225458	chr3:184225458:G:A	3.37139e-53	-8.17673e-10	-1.93761	2.00633e-24	-8.17673e-10	-2.12651
184225764	chr3:184225764:G:A	4.6505e-53	-8.17673e-10	-1.61596	2.47783e-24	-8.17673e-10	-1.91543
184225821	chr3:184225821:C:T	3.17239e-53	-8.17673e-10	-1.99845	2.37576e-24	-8.17673e-10	-1.9575
184225897	chr3:184225897:T:C	2.35202e-54	-2.47591	-2.12434	4.56929e-25	-1.73217	-1.87388
184226036	chr3:184226036:A:G	1.34035e-49	6.35034	-1.73e-09	1.27197e-22	2.02292	-1.73e-09
184226376	chr3:184226376:A:T	3.36326e-53	-8.17673e-10	-1.94002	3.01999e-24	-8.17673e-10	-1.71757
184226881	chr3:184226881:A:G	2.26879e-54	-2.51113	-2.12514	1.32599e-24	-2.08531	-0.455353
184226950	chr3:184226950:C:T	3.27427e-53	-8.17673e-10	-1.96684	2.00579e-24	-8.17673e-10	-2.12678
184227347	chr3:184227347:G:A	3.66245e-54	-2.03684	-2.12054	5.17862e-24	-0.704463	-0.473818
184227449	chr3:184227449:A:C	2.82876e-54	-2.28947	-2.12621	3.41336e-25	-2.01469	-1.88301
184227508	chr3:184227508:T:A	3.72795e-53	-8.17673e-10	-1.83707	3.82008e-24	-8.17673e-10	-1.48255
184227524	chr3:184227524:T:C	3.35527e-53	-8.17673e-10	-1.9424	2.00572e-24	-8.17673e-10	-2.12682
184227626	chr3:184227626:A:T	4.07199e-53	-8.17673e-10	-1.7488	3.272e-24	-8.17673e-10	-1.63742
184228486	chr3:184228486:T:C	2.35338e-54	-2.47423	-2.12543	4.6002e-25	-1.72424	-1.87506
184228530	chr3:184228530:C:T	2.8028e-53	-8.17673e-10	-2.12231	2.31699e-24	-8.17673e-10	-1.98255
184229376	chr3:184229376:G:T	3.32634e-54	-2.30668	-1.94697	2.11709e-25	-2.29224	-2.08312
184229606	chr3:184229606:A:G	4.75996e-54	-1.94252	-1.95276	1.93486e-24	-0.564697	-1.59808
184229739	chr3:184229739:C:T	5.62803e-53	-8.17673e-10	-1.42517	2.7383e-24	-8.17673e-10	-1.81548
184230236	chr3:184230236:G:C	2.62258e-51	2.4164	-1.73e-09	6.83325e-24	-0.901018	-1.73e-09
184230365	chr3:184230365:A:G	3.60219e-51	2.73378	-1.73e-09	8.76742e-24	-0.651777	-1.73e-09
184230875	chr3:184230875:G:A	3.05088e-54	-2.3027	-2.03739	6.07596e-25	-2.06431	-1.25675
184230978	chr3:184230978:T:C	2.90364e-54	-2.43068	-1.95887	4.23531e-25	-2.25836	-1.42359
184231240	chr3:184231240:C:T	5.27836e-51	5.2357	-2.11984	3.11505e-24	0.18522	-1.87179
184231527	chr3:184231527:A:G	3.60947e-53	-8.17673e-10	-1.86937	2.70539e-24	-8.17673e-10	-1.82757
184232751	chr3:184232751:C:T	3.01079e-53	-2.05073	-1.73e-09	1.34175e-24	-2.52884	-1.73e-09
184233347	chr3:184233347:C:T	2.85861e-54	-2.44103	-1.96415	2.85439e-25	-2.26887	-1.80768
184233643	chr3:184233643:C:T	1.86778e-53	-0.44478	-2.0834	3.77256e-25	-2.54397	-1.25368
184233651	chr3:184233651:C:T	4.51393e-53	-8.17673e-10	-1.64576	2.15624e-24	-8.17673e-10	-2.05445
184234092	chr3:184234092:T:C	2.85719e-54	-2.35511	-2.05056	6.04672e-25	-2.35917	-0.96672
184234261	chr3:184234261:C:T	4.30106e-53	-8.17673e-10	-1.69407	2.12079e-24	-8.17673e-10	-2.07103
184234342	chr3:184234342:A:G	1.33841e-49	6.34889	-1.73e-09	1.15664e-22	1.92787	-1.73e-09
184234484	chr3:184234484:C:T	3.16779e-53	-8.17673e-10	-1.99989	2.03501e-24	-8.17673e-10	-2.11232
184234985	chr3:184234985:C:T	5.33818e-54	-2.26717	-1.51346	2.54979e-25	-2.36498	-1.82441
184235824	chr3:184235824:ACAGT:A	1.56985e-49	6.50839	-1.73e-09	1.29868e-22	2.0437	-1.73e-09
184236119	chr3:184236119:C:T	3.41799e-53	-8.17673e-10	-1.92388	3.51611e-24	-8.17673e-10	-1.56546
184236131	chr3:184236131:G:A	4.09719e-53	-8.17673e-10	-1.74263	2.08865e-24	-8.17673e-10	-2.0863
184236184	chr3:184236184:G:A	2.71945e-54	-2.37515	-2.07993	5.81548e-25	-1.9729	-1.39198
184236415	chr3:184236415:G:A	1.95143e-51	4.11828	-1.99748	1.89037e-24	-0.706382	-1.47966
184237229	chr3:184237229:G:T	2.21499e-48	-8.17673e-10	9.15524	2.67802e-24	-8.17673e-10	-1.83774
184237312	chr3:184237312:G:A	4.40191e-53	-8.17673e-10	-1.67089	2.13728e-24	-8.17673e-10	-2.06328
184238034	chr3:184238034:C:T	3.95954e-53	-8.17673e-10	-1.7768	2.25925e-24	-8.17673e-10	-2.00779
184239100	chr3:184239100:G:A	3.05576e-52	0.266683	-1.73e-09	7.72111e-24	-0.778861	-1.73e-09
184239207	chr3:184239207:G:A	4.39324e-53	-8.17673e-10	-1.67286	2.13578e-24	-8.17673e-10	-2.06399
184239307	chr3:184239307:A:C	2.99109e-54	-2.36844	-1.99144	4.26297e-25	-2.35919	-1.31625
184239430	chr3:184239430:C:T	2.07221e-49	6.78602	-1.73e-09	1.60266e-22	2.25402	-1.73e-09
184240129	chr3:184240129:G:A	1.03245e-51	3.58157	-2.09739	1.41765e-24	-0.846555	-1.62726
184241382	chr3:184241382:G:A	5.55924e-53	-8.17673e-10	-1.43747	2.24015e-24	-8.17673e-10	-2.01628
184241694	chr3:184241694:T:A	4.02528e-53	-8.17673e-10	-1.76034	2.28871e-24	-8.17673e-10	-1.99483
184241720	chr3:184241720:A:C	3.19188e-54	-2.30912	-1.98579	2.10608e-25	-2.27584	-2.10474
184242171	chr3:184242171:C:T	4.71941e-52	-1.25008	1.95142	1.22353e-24	-2.5366	-0.0844749
184242173	chr3:184242173:A:G	2.95234e-54	-2.36621	-2.00671	7.26839e-25	-1.98445	-1.15742
184242464	chr3:184242464:A:C	4.19286e-54	-2.18915	-1.83299	2.52253e-25	-2.18555	-2.01459
184243132	chr3:184243132:G:A	4.43873e-53	-8.17673e-10	-1.66256	2.82293e-24	-8.17673e-10	-1.78504
184243249	chr3:184243249:G:A	2.8905e-53	-2.0915	-1.73e-09	1.0312e-23	-0.489509	-1.73e-09
184243366	chr3:184243366:C:T	4.16385e-53	-8.17673e-10	-1.72649	2.3315e-24	-8.17673e-10	-1.97631
184243392	chr3:184243392:C:A	3.03748e-54	-2.37272	-1.97177	4.0708e-25	-2.35662	-1.36494
184244046	chr3:184244046:A:G	2.85838e-53	-2.10268	-1.73e-09	1.35884e-24	-2.51619	-1.73e-09
184245074	chr3:184245074:G:A	1.62636e-49	6.54375	-1.73e-09	1.34381e-22	2.07786	-1.73e-09
184245212	chr3:184245212:A:G	5.4536e-53	-8.17673e-10	-1.45666	2.1918e-24	-8.17673e-10	-2.03809
184245593	chr3:184245593:T:C	2.85539e-53	-2.10372	-1.73e-09	1.00544e-23	-0.514805	-1.73e-09
184246128	chr3:184246128:T:C	1.77005e-49	6.62842	-1.73e-09	1.42759e-22	2.13834	-1.73e-09
184246242	chr3:184246242:G:T	2.92068e-54	-2.37866	-2.00504	4.41996e-25	-2.35086	-1.28841
184246307	chr3:184246307:C:A	7.7744e-53	-8.17673e-10	-1.10209	2.70946e-24	-8.17673e-10	-1.82607
184246675	chr3:184246675:GTCT:G	4.99674e-53	-8.17673e-10	-1.54414	3.26301e-24	-8.17673e-10	-1.64017
184247183	chr3:184247183:C:G	4.22721e-53	-8.17673e-10	-1.71139	2.35533e-24	-8.17673e-10	-1.96614
184247366	chr3:184247366:C:T	3.38431e-53	-8.17673e-10	-1.93378	2.024e-24	-8.17673e-10	-2.11774
184247501	chr3:184247501:T:C	3.27775e-53	-8.17673e-10	-1.96577	3.24255e-24	-8.17673e-10	-1.64646
184247522	chr3:184247522:T:C	4.09989e-53	-8.17673e-10	-1.74197	2.08908e-24	-8.17673e-10	-2.0861
184247878	chr3:184247878:C:T	2.07623e-49	6.78797	-1.73e-09	1.60252e-22	2.25393	-1.73e-09
184247970	chr3:184247970:C:T	1.37345e-51	3.63574	-1.86618	4.03349e-24	-0.541848	-0.88634
184248378	chr3:184248378:C:G	4.09719e-53	-8.17673e-10	-1.74263	2.08865e-24	-8.17673e-10	-2.0863
184250056	chr3:184250056:T:A	3.37824e-54	-2.33364	-1.90452	3.45197e-25	-2.39222	-1.49424
184250199	chr3:184250199:A:T	8.62565e-53	-8.17673e-10	-0.998191	2.86972e-24	-8.17673e-10	-1.7686
184251025	chr3:184251025:T:C	9.33119e-53	-8.17673e-10	-0.919568	3.00393e-24	-8.17673e-10	-1.7229
184251193	chr3:184251193:G:A	4.24635e-53	-8.17673e-10	-1.70687	2.35987e-24	-8.17673e-10	-1.96421
184251473	chr3:184251473:C:T	3.58015e-53	-8.17673e-10	-1.87753	2.16001e-24	-8.17673e-10	-2.05271
184251653	chr3:184251653:G:A	7.95876e-53	-8.17673e-10	-1.07866	2.73923e-24	-8.17673e-10	-1.81514
184251871	chr3:184251871:T:C	4.32099e-53	-8.17673e-10	-1.68945	2.38767e-24	-8.17673e-10	-1.9525
184252447	chr3:184252447:C:A	2.91493e-53	-8.17673e-10	-2.08308	2.08693e-24	-8.17673e-10	-2.08713
184252678	chr3:184252678:C:T	4.39205e-53	-8.17673e-10	-1.67313	2.13549e-24	-8.17673e-10	-2.06412
184252697	chr3:184252697:C:T	1.14698e-52	-0.713214	-1.73e-09	8.55485e-24	-0.67632	-1.73e-09
184253437	chr3:184253437:T:C	2.99388e-53	-8.17673e-10	-2.05636	2.80713e-24	-8.17673e-10	-1.79066
184254148	chr3:184254148:G:A	6.52124e-53	-8.17673e-10	-1.27787	3.12745e-24	-8.17673e-10	-1.6826
184254272	chr3:184254272:G:T	6.28789e-53	-8.17673e-10	-1.3143	3.03943e-24	-8.17673e-10	-1.71115
184254509	chr3:184254509:C:A	1.35449e-51	3.87692	-2.12125	1.88408e-24	-0.439129	-1.75025
184254645	chr3:184254645:G:A	1.21199e-51	3.67386	-2.02935	3.05945e-24	-0.480815	-1.22377
184254941	chr3:184254941:G:A	9.36611e-53	-8.17673e-10	-0.915832	3.3209e-24	-8.17673e-10	-1.62258
184256085	chr3:184256085:G:GAC	1.55404e-49	6.49827	-1.73e-09	1.28854e-22	2.03586	-1.73e-09
184256251	chr3:184256251:A:G	3.45039e-53	-8.17673e-10	-1.91444	2.65375e-24	-8.17673e-10	-1.84684
184256521	chr3:184256521:C:A	2.78345e-54	-2.40502	-2.02681	6.58387e-25	-1.8838	-1.35698
184256692	chr3:184256692:C:T	1.39123e-49	6.3876	-1.73e-09	1.1671e-22	1.93687	-1.73e-09
184256747	chr3:184256747:C:T	1.49177e-49	6.45738	-1.73e-09	1.27839e-22	2.02795	-1.73e-09
184256950	chr3:184256950:G:A	2.79176e-53	-8.17673e-10	-2.12626	2.39868e-24	-8.17673e-10	-1.9479
184257577	chr3:184257577:C:T	2.59532e-53	-2.19922	-1.73e-09	4.09363e-24	-1.41339	-1.73e-09
184257656	chr3:184257656:T:C	1.16955e-52	-8.17673e-10	-0.693725	2.75336e-23	-8.17673e-10	0.492587
184257936	chr3:184257936:G:A	3.02994e-53	-8.17673e-10	-2.04439	2.02219e-24	-8.17673e-10	-2.11864
184258320	chr3:184258320:T:C	1.20129e-53	-1.02363	-1.94591	7.72462e-25	-2.54496	-0.536033
184258453	chr3:184258453:A:G	3.28118e-54	-2.14146	-2.12585	1.7638e-25	-2.43159	-2.12634
184259118	chr3:184259118:G:A	3.60353e-54	-2.524	-1.6496	5.98392e-25	-2.06156	-1.27477
184259227	chr3:184259227:G:C	6.84052e-53	-8.17673e-10	-1.23007	4.21312e-24	-8.17673e-10	-1.38461
184259406	chr3:184259406:G:A	5.3271e-54	-2.04841	-1.73429	3.44541e-20	8.25214	-0.627579
184259509	chr3:184259509:T:C	5.86078e-53	-8.17673e-10	-1.38465	2.47881e-24	-8.17673e-10	-1.91504
184259777	chr3:184259777:C:A	1.43924e-49	6.42152	-1.73e-09	1.19582e-22	1.96118	-1.73e-09
184259939	chr3:184259939:C:T	4.56886e-53	-8.17673e-10	-1.63367	3.23124e-24	-8.17673e-10	-1.64995
184261058	chr3:184261058:G:A	2.83941e-54	-2.46378	-1.94814	8.5168e-25	-1.73106	-1.2523
184261421	chr3:184261421:G:A	5.09056e-54	-1.78828	-2.03985	3.33378e-25	-2.41482	-1.50647
184262297	chr3:184262297:C:CCA	1.00427e-53	-1.04313	-2.10555	3.89092e-25	-2.54218	-1.22458
184262495	chr3:184262495:G:A	2.80056e-53	-2.12311	-1.73e-09	1.81684e-23	0.0768659	-1.73e-09
184262628	chr3:184262628:T:C	3.72269e-54	-2.03019	-2.11087	1.81603e-24	-0.253027	-1.97314
184263420	chr3:184263420:T:C	9.97306e-54	-1.03313	-2.1225	6.18051e-25	-2.54237	-0.761632
184263571	chr3:184263571:G:A	1.2381e-53	-1.62203	-1.31732	2.65812e-24	-2.41535	0.570152
184263806	chr3:184263806:G:A	3.36684e-53	-8.17673e-10	-1.93895	2.01425e-24	-8.17673e-10	-2.12257
184263920	chr3:184263920:T:A	4.7973e-53	-8.17673e-10	-1.58488	8.35539e-24	-8.17673e-10	-0.699911
184264338	chr3:184264338:T:C	1.02265e-53	-1.03934	-2.09119	3.59324e-25	-2.54236	-1.30399
184264512	chr3:184264512:A:G	3.91042e-53	-8.17673e-10	-1.78929	2.13357e-24	-8.17673e-10	-2.06502
184264997	chr3:184264997:C:T	5.69694e-53	-8.17673e-10	-1.413	2.51685e-24	-8.17673e-10	-1.89981
184265000	chr3:184265000:T:C	1.35494e-49	6.36117	-1.73e-09	1.16885e-22	1.93837	-1.73e-09
184265734	chr3:184265734:A:AT	5.39628e-53	-8.17673e-10	-1.46722	2.4299e-24	-8.17673e-10	-1.93497
184266456	chr3:184266456:T:C	2.50675e-54	-2.54475	-1.99178	4.17695e-25	-2.32805	-1.36777
184266473	chr3:184266473:G:A	3.21269e-53	-8.17673e-10	-1.98582	3.00294e-24	-8.17673e-10	-1.72323
184266506	chr3:184266506:A:G	7.64346e-53	-8.17673e-10	-1.11908	2.50815e-24	-8.17673e-10	-1.90327
184266671	chr3:184266671:C:T	2.88829e-53	-2.09227	-1.73e-09	1.94626e-23	0.145675	-1.73e-09
184266855	chr3:184266855:C:T	5.54041e-53	-8.17673e-10	-1.44086	3.44774e-24	-8.17673e-10	-1.5851
184266856	chr3:184266856:G:A	2.79241e-53	-8.17673e-10	-2.12603	2.20983e-24	-8.17673e-10	-2.0299
184266885	chr3:184266885:T:C	1.04261e-53	-1.03241	-2.0788	3.40248e-25	-2.54271	-1.35819
184266903	chr3:184266903:C:A	3.20581e-53	-8.17673e-10	-1.98796	2.2331e-24	-8.17673e-10	-2.01943
184266952	chr3:184266952:G:T	3.1154e-53	-8.17673e-10	-2.01657	2.83651e-24	-8.17673e-10	-1.78024
184266958	chr3:184266958:G:A	1.56478e-49	6.50516	-1.73e-09	1.28038e-22	2.02951	-1.73e-09
184267322	chr3:184267322:T:C	2.37854e-54	-2.4734	-2.11563	1.87362e-25	-2.38344	-2.11409
184267515	chr3:184267515:C:A	2.31316e-54	-2.52598	-2.09092	2.68402e-25	-2.41716	-1.72093
184267570	chr3:184267570:A:G	3.29731e-53	-8.17673e-10	-1.95982	2.00539e-24	-8.17673e-10	-2.12698
184267819	chr3:184267819:A:G	4.08185e-53	-8.17673e-10	-1.74638	2.17548e-24	-8.17673e-10	-2.04557
184267881	chr3:184267881:A:G	7.29714e-53	-1.16545	-1.73e-09	6.89609e-24	-0.891864	-1.73e-09
184268179	chr3:184268179:C:G	5.49483e-53	-8.17673e-10	-1.44912	2.4552e-24	-8.17673e-10	-1.92461
184268575	chr3:184268575:A:C	1.06834e-53	-0.979975	-2.10684	3.81378e-25	-2.54482	-1.24196
184269191	chr3:184269191:T:C	1.47413e-49	6.44548	-1.73e-09	1.23806e-22	1.99589	-1.73e-09
184269286	chr3:184269286:C:T	1.91348e-53	-2.50401	-1.73e-09	1.96217e-24	-2.14877	-1.73e-09
184269420	chr3:184269420:C:T	3.16053e-53	-8.17673e-10	-2.00219	2.03182e-24	-8.17673e-10	-2.11389
184269473	chr3:184269473:A:G	3.20412e-53	-8.17673e-10	-1.98849	2.23193e-24	-8.17673e-10	-2.01995
184270030	chr3:184270030:A:G	2.96141e-53	-8.17673e-10	-2.06727	2.58918e-24	-8.17673e-10	-1.87148
184270319	chr3:184270319:A:G	1.38267e-49	6.38143	-1.73e-09	1.18556e-22	1.95257	-1.73e-09
184270469	chr3:184270469:A:C	5.82453e-53	-8.17673e-10	-1.39085	2.53757e-24	-8.17673e-10	-1.89161
184270501	chr3:184270501:G:A	1.03429e-53	-1.26743	-1.85178	4.63401e-25	-2.54523	-1.04675
184270595	chr3:184270595:G:A	5.86728e-53	-8.17673e-10	-1.38354	2.5593e-24	-8.17673e-10	-1.88308
184270700	chr3:184270700:A:G	1.03668e-53	-1.03037	-2.08654	3.52858e-25	-2.54288	-1.32163
184271223	chr3:184271223:C:T	2.92448e-53	-8.17673e-10	-2.07981	2.02282e-24	-8.17673e-10	-2.11833
184271564	chr3:184271564:T:G	3.1324e-53	-8.17673e-10	-2.01113	2.94119e-24	-8.17673e-10	-1.74401
184272046	chr3:184272046:T:A	4.85713e-53	0.295331	-1.86781	5.1891e-25	-2.40412	-1.07472
184272442	chr3:184272442:C:T	1.91159e-53	-0.402362	-2.10263	2.98922e-25	-2.52942	-1.50097
184272490	chr3:184272490:A:G	9.93935e-53	-8.17673e-10	-0.856429	3.95122e-24	-8.17673e-10	-1.44879
184272579	chr3:184272579:T:A	2.675e-54	-2.41208	-2.05949	6.46782e-25	-1.8155	-1.44307
184272581	chr3:184272581:AAC:A	2.63565e-49	7.02654	-1.73e-09	1.86648e-22	2.40641	-1.73e-09
184273160	chr3:184273160:G:A	4.24471e-53	-1.70726	-1.73e-09	1.54964e-24	-2.3848	-1.73e-09
184273339	chr3:184273339:AC:A	7.36806e-53	-8.17673e-10	-1.15578	3.41295e-24	-8.17673e-10	-1.59524
184273430	chr3:184273430:A:G	6.10697e-53	-8.17673e-10	-1.3435	3.06003e-24	-8.17673e-10	-1.70439
184273451	chr3:184273451:A:G	2.282e-54	-2.532	-2.09847	4.38333e-25	-2.07133	-1.57626
184274105	chr3:184274105:T:C	6.91531e-53	-8.17673e-10	-1.21919	3.3245e-24	-8.17673e-10	-1.6215
184274356	chr3:184274356:C:T	7.26173e-53	-8.17673e-10	-1.17031	3.27662e-24	-8.17673e-10	-1.63601
184275401	chr3:184275401:A:G	2.86119e-53	-8.17673e-10	-2.10169	2.01774e-24	-8.17673e-10	-2.12084
184275573	chr3:184275573:G:A	2.01491e-53	-2.45235	-1.73e-09	1.44085e-24	-2.45758	-1.73e-09
184276120	chr3:184276120:G:A	2.52192e-49	6.98243	-1.73e-09	1.80741e-22	2.37425	-1.73e-09
184276659	chr3:184276659:C:T	8.07029e-48	10.4482	-1.73e-09	3.16527e-22	2.93459	-1.73e-09
184276748	chr3:184276748:A:G	4.50427e-54	-2.40255	-1.54794	1.98093e-21	6.64819	-1.87969
184277206	chr3:184277206:A:G	3.19682e-53	-8.17673e-10	-1.99077	2.10547e-24	-8.17673e-10	-2.07828
184277553	chr3:184277553:C:T	6.02987e-54	-1.55945	-2.09934	9.64655e-23	3.42566	-1.67929
184278065	chr3:184278065:C:T	2.79306e-53	-8.17673e-10	-2.12579	2.28864e-24	-8.17673e-10	-1.99486
184278280	chr3:184278280:C:T	5.47294e-54	-1.65053	-2.10517	6.78726e-23	3.23768	-1.84287
184278307	chr3:184278307:T:C	3.18351e-53	-8.17673e-10	-1.99495	2.00571e-24	-8.17673e-10	-2.12682
184278696	chr3:184278696:CTTTCTTCT:C	6.09209e-54	-1.53473	-2.1138	1.06646e-22	3.49835	-1.65166
184278833	chr3:184278833:C:G	2.86361e-53	-8.17673e-10	-2.10085	2.64164e-24	-8.17673e-10	-1.85142
184279070	chr3:184279070:G:A	4.33629e-54	-2.5457	-1.4428	1.07348e-24	-2.30274	-0.449173
184279473	chr3:184279473:A:T	2.26644e-54	-2.54611	-2.0912	9.90713e-24	1.56941	-2.09898
184279906	chr3:184279906:G:A	1.33745e-52	-8.17673e-10	-0.559584	4.22807e-24	-8.17673e-10	-1.38107
184279946	chr3:184279946:C:T	3.03019e-49	7.16604	-1.73e-09	2.02723e-22	2.48902	-1.73e-09
184279947	chr3:184279947:A:G	2.88138e-54	-2.44927	-1.94797	2.50184e-21	7.11794	-2.11598
184280021	chr3:184280021:G:A	1.29676e-52	-8.17673e-10	-0.590478	4.33471e-24	-8.17673e-10	-1.35616
184280545	chr3:184280545:G:A	2.79009e-53	-8.17673e-10	-2.12686	2.32537e-24	-8.17673e-10	-1.97894
184280570	chr3:184280570:G:A	3.71126e-54	-2.43059	-1.71355	3.3001e-25	-1.90469	-2.02676
184280785	chr3:184280785:C:A	7.65205e-54	-2.53234	-0.888206	3.95282e-24	-2.09276	0.644365
184280791	chr3:184280791:T:C	2.28248e-54	-2.54556	-2.08469	9.02555e-24	1.4709	-2.09366
184281424	chr3:184281424:A:G	2.78994e-53	-8.17673e-10	-2.12691	2.32087e-24	-8.17673e-10	-1.98088
184282013	chr3:184282013:C:T	6.45802e-54	-1.50134	-2.08885	1.08165e-22	3.57556	-1.71472
184282090	chr3:184282090:C:T	2.98413e-53	-8.17673e-10	-2.05962	2.05563e-24	-8.17673e-10	-2.10224
184282299	chr3:184282299:A:G	7.01259e-51	-8.17673e-10	3.39995	6.72508e-24	-8.17673e-10	-0.916975
184282364	chr3:184282364:G:A	3.38753e-54	-2.39939	-1.83602	3.02988e-25	-1.97245	-2.04443
184282601	chr3:184282601:T:C	2.32293e-54	-2.5461	-2.06659	1.00358e-23	1.55827	-2.07493
184283126	chr3:184283126:C:A	5.07127e-51	-8.17673e-10	3.07583	2.0419e-24	-8.17673e-10	-2.10894
184283166	chr3:184283166:A:G	8.0646e-52	1.23714	-1.73e-09	4.13231e-23	0.898602	-1.73e-09
184283240	chr3:184283240:A:C	4.82539e-54	-2.54354	-1.33809	1.28924e-24	-2.27687	-0.291901
184283358	chr3:184283358:C:T	7.52416e-54	-1.79865	-1.63875	2.05373e-22	2.91517	-0.41316
184284038	chr3:184284038:C:T	8.7129e-53	-8.17673e-10	-0.988126	3.75436e-24	-8.17673e-10	-1.4999
184284573	chr3:184284573:A:G	2.82098e-53	-8.17673e-10	-2.11584	2.51236e-24	-8.17673e-10	-1.90159
184285165	chr3:184285165:T:A	2.81335e-53	-8.17673e-10	-2.11855	2.17129e-24	-8.17673e-10	-2.0475
184285373	chr3:184285373:T:C	4.21393e-54	-2.5451	-1.47202	1.03542e-24	-2.29555	-0.492461
184285406	chr3:184285406:C:T	2.20978e-54	-2.54571	-2.11691	1.01951e-23	1.61717	-2.11807
184285641	chr3:184285641:C:A	2.88492e-53	-8.17673e-10	-2.09343	2.01842e-24	-8.17673e-10	-2.12051
184286960	chr3:184286960:T:A	3.61469e-49	7.34242	-1.73e-09	2.29533e-22	2.61323	-1.73e-09
184287328	chr3:184287328:TG:T	4.46005e-53	0.403958	-2.06173	4.895e-25	-1.81458	-1.72261
184287463	chr3:184287463:G:A	3.58764e-53	-8.17673e-10	-1.87544	2.226e-24	-8.17673e-10	-2.02261
184287534	chr3:184287534:T:A	5.35841e-53	0.569348	-2.04361	5.18009e-25	-1.71403	-1.76655
184287997	chr3:184287997:A:G	3.2568e-49	7.23816	-1.73e-09	2.13635e-22	2.54145	-1.73e-09
184288232	chr3:184288232:C:T	3.89671e-53	-8.17673e-10	-1.7928	4.25526e-24	-8.17673e-10	-1.37466
184288529	chr3:184288529:A:G	1.2579e-52	-0.620901	-1.73e-09	5.06232e-23	1.10159	-1.73e-09
184288607	chr3:184288607:G:T	4.27846e-54	-2.5437	-1.45822	9.82968e-25	-2.36505	-0.474946
184288790	chr3:184288790:A:G	2.72138e-49	7.05855	-1.73e-09	1.88655e-22	2.4171	-1.73e-09
184289047	chr3:184289047:TG:T	5.82072e-53	-8.17673e-10	-1.39151	2.42358e-24	-8.17673e-10	-1.93757
184289112	chr3:184289112:G:A	2.91827e-53	-8.17673e-10	-2.08194	2.07561e-24	-8.17673e-10	-2.09256
184289730	chr3:184289730:C:T	1.74792e-49	6.61584	-1.73e-09	1.29249e-22	2.03893	-1.73e-09
184289985	chr3:184289985:T:C	6.7683e-53	-8.17673e-10	-1.24068	3.0591e-24	-8.17673e-10	-1.7047
184290451	chr3:184290451:C:T	1.15824e-51	-8.17673e-10	1.59914	6.095e-22	-8.17673e-10	3.58982
184290758	chr3:184290758:C:T	4.35524e-53	-8.17673e-10	-1.68155	2.27034e-24	-8.17673e-10	-2.00289
184291473	chr3:184291473:C:T	2.79183e-53	-8.17673e-10	-2.12623	2.11068e-24	-8.17673e-10	-2.07581
184291777	chr3:184291777:G:A	2.79012e-53	-8.17673e-10	-2.12684	2.63903e-24	-8.17673e-10	-1.85241
184291837	chr3:184291837:C:T	1.86507e-53	-2.52963	-1.73e-09	2.79407e-24	-1.79532	-1.73e-09
184292260	chr3:184292260:G:C	1.03934e-53	-1.00243	-2.11192	8.54554e-16	19.7836	-2.04029
184292442	chr3:184292442:C:T	2.89702e-54	-2.50171	-1.89012	2.9504e-24	0.373234	-2.11411
184293621	chr3:184293621:AG:A	3.12937e-53	-2.0121	-1.73e-09	1.43402e-24	-2.46234	-1.73e-09
184294067	chr3:184294067:C:T	8.7033e-52	-8.17673e-10	1.31336	4.31273e-22	-8.17673e-10	3.24392
184295763	chr3:184295763:A:C	1.5303e-53	-0.631871	-2.0956	1.37327e-19	10.4009	-1.3936
184295955	chr3:184295955:T:C	1.80815e-53	-0.601213	-1.95941	2.07486e-19	10.5179	-1.09786
184297153	chr3:184297153:A:G	1.20953e-49	6.24764	-1.73e-09	7.25162e-23	1.46099	-1.73e-09
184298477	chr3:184298477:A:G	1.1442e-49	6.19212	-1.73e-09	6.97013e-23	1.4214	-1.73e-09
184298965	chr3:184298965:C:T	3.97983e-53	-1.77169	-1.73e-09	1.49409e-24	-2.4213	-1.73e-09
184299195	chr3:184299195:C:G	2.85081e-53	-8.17673e-10	-2.10533	2.08716e-24	-8.17673e-10	-2.08701
184299204	chr3:184299204:T:C	1.00779e-53	-2.49775	-0.647422	1.24644e-21	4.6338	-0.328578
184299290	chr3:184299290:G:A	4.62068e-53	-8.17673e-10	-1.62239	2.79422e-24	-8.17673e-10	-1.79527
184299928	chr3:184299928:G:A	2.07246e-46	13.6939	-1.73e-09	5.52541e-24	-1.11346	-1.73e-09
184300053	chr3:184300053:G:T	5.43305e-52	0.842155	-1.73e-09	1.32635e-24	-2.54039	-1.73e-09
184300100	chr3:184300100:T:C	3.10497e-54	-2.51138	-1.81114	3.54219e-24	0.531744	-2.08982
184300740	chr3:184300740:C:T	1.54722e-53	-0.712863	-2.0036	1.21281e-19	10.1241	-1.24105
184301033	chr3:184301033:TTA:T	3.06335e-53	-2.03342	-1.73e-09	7.46825e-24	-0.812158	-1.73e-09
184301044	chr3:184301044:A:C	2.89377e-53	-8.17673e-10	-2.09037	2.03362e-24	-8.17673e-10	-2.113
184302312	chr3:184302312:C:CA	4.49615e-54	-1.83009	-2.12221	4.46778e-24	0.659366	-1.98529
184302754	chr3:184302754:G:T	8.61556e-54	-1.95401	-1.34793	1.23291e-22	2.6153	-0.623571
184303117	chr3:184303117:A:G	1.73001e-53	-0.627984	-1.97682	1.45376e-19	10.5454	-1.48111
184303838	chr3:184303838:C:T	4.09447e-54	-2.19613	-1.84975	1.42065e-24	-2.21074	-0.260965
184304478	chr3:184304478:GTGTGTGCA:G	4.7148e-53	-8.17673e-10	-1.60222	2.81193e-24	-8.17673e-10	-1.78895
184304664	chr3:184304664:T:C	3.06834e-53	-8.17673e-10	-2.03179	2.0061e-24	-8.17673e-10	-2.12663
184304748	chr3:184304748:G:A	4.48852e-53	-8.17673e-10	-1.65141	2.70366e-24	-8.17673e-10	-1.82821
184305125	chr3:184305125:C:G	4.03957e-53	-1.75679	-1.73e-09	1.64519e-24	-2.32496	-1.73e-09
184305273	chr3:184305273:A:G	2.2321e-54	-2.53577	-2.1168	2.39026e-18	13.523	-1.65891
184305419	chr3:184305419:G:T	4.48235e-53	-8.17673e-10	-1.65278	2.66542e-24	-8.17673e-10	-1.84246
184305610	chr3:184305610:T:C	4.48328e-53	-8.17673e-10	-1.65257	2.18276e-24	-8.17673e-10	-2.04223
184306130	chr3:184306130:A:G	5.22456e-53	-8.17673e-10	-1.49956	3.08063e-24	-8.17673e-10	-1.69769
184306242	chr3:184306242:C:T	4.85125e-53	-8.17673e-10	-1.57369	2.87687e-24	-8.17673e-10	-1.76612
184307281	chr3:184307281:C:T	3.22721e-45	16.4394	-1.73e-09	1.15507e-22	1.92651	-1.73e-09
184308025	chr3:184308025:C:T	2.80633e-53	-8.17673e-10	-2.12105	2.06529e-24	-8.17673e-10	-2.09755
184308915	chr3:184308915:C:T	3.49241e-54	-2.53898	-1.66595	8.64742e-25	-1.97983	-0.988312
184308935	chr3:184308935:C:A	1.14057e-49	6.18894	-1.73e-09	7.00113e-23	1.42584	-1.73e-09
184310396	chr3:184310396:T:G	5.15599e-52	-8.17673e-10	0.789814	2.32208e-22	-8.17673e-10	2.62481
184310640	chr3:184310640:T:C	6.4535e-54	-2.53088	-1.06001	2.54021e-18	13.5738	-1.64886
184311085	chr3:184311085:G:A	3.46017e-53	-8.17673e-10	-1.91161	2.01254e-24	-8.17673e-10	-2.12342
184311600	chr3:184311600:G:A	5.87452e-53	-8.17673e-10	-1.38231	2.4186e-24	-8.17673e-10	-1.93963
184311887	chr3:184311887:A:G	3.15711e-53	-8.17673e-10	-2.00327	2.06686e-24	-8.17673e-10	-2.09679
184312028	chr3:184312028:A:G	2.97836e-53	-8.17673e-10	-2.06156	2.06679e-24	-8.17673e-10	-2.09682
184312599	chr3:184312599:T:C	3.08546e-54	-2.5459	-1.78292	8.30562e-25	-1.83624	-1.17224
184312865	chr3:184312865:C:G	1.24078e-49	6.27315	-1.73e-09	7.32676e-23	1.4713	-1.73e-09
184313303	chr3:184313303:G:A	2.28511e-54	-2.53624	-2.09287	4.22618e-24	0.712216	-2.09374
184313783	chr3:184313783:C:T	6.46563e-53	-8.17673e-10	-1.28643	3.06092e-24	-8.17673e-10	-1.7041
184314226	chr3:184314226:G:A	2.92322e-53	-8.17673e-10	-2.08025	2.01412e-24	-8.17673e-10	-2.12264
184314321	chr3:184314321:C:T	1.01174e-46	12.9768	-1.73e-09	7.56284e-17	15.3185	-1.73e-09
184314600	chr3:184314600:G:A	5.99322e-52	0.940283	-1.73e-09	1.58022e-21	4.5425	-1.73e-09
184314821	chr3:184314821:C:T	3.27923e-51	-8.17673e-10	2.63985	1.06323e-23	-8.17673e-10	-0.458925
184314912	chr3:184314912:G:A	2.93066e-53	-8.17673e-10	-2.0777	2.38146e-24	-8.17673e-10	-1.9551
184315294	chr3:184315294:C:T	2.20147e-53	-2.36381	-1.73e-09	1.32738e-24	-2.53961	-1.73e-09
184315558	chr3:184315558:T:A	8.41248e-50	7.3847	-1.50016	2.65217e-23	2.34483	-1.88968
184315620	chr3:184315620:A:T	3.09549e-54	-2.50346	-1.82211	3.30564e-24	0.466039	-2.09323
184316552	chr3:184316552:GT:G	3.06416e-53	-8.17673e-10	-2.03316	2.16124e-24	-8.17673e-10	-2.05214
184316871	chr3:184316871:G:GT	5.92904e-53	-8.17673e-10	-1.37307	6.6775e-24	-8.17673e-10	-0.924075
184317604	chr3:184317604:T:A	4.76932e-53	-8.17673e-10	-1.59073	2.53121e-24	-8.17673e-10	-1.89412
184318072	chr3:184318072:A:G	9.16627e-50	5.97036	-1.73e-09	5.83831e-23	1.24421	-1.73e-09
184318549	chr3:184318549:C:T	4.76953e-53	-8.17673e-10	-1.59068	2.52878e-24	-8.17673e-10	-1.89508
184318907	chr3:184318907:G:A	2.81246e-53	-8.17673e-10	-2.11887	2.17682e-24	-8.17673e-10	-2.04495
184318936	chr3:184318936:T:C	3.14915e-53	-8.17673e-10	-2.0058	2.06567e-24	-8.17673e-10	-2.09737
184319106	chr3:184319106:C:T	4.36638e-54	-2.35584	-1.62574	5.5958e-25	-1.52519	-1.8782
184319928	chr3:184319928:T:G	4.56029e-53	-8.17673e-10	-1.63554	2.78485e-24	-8.17673e-10	-1.79863
184321086	chr3:184321086:A:T	2.86067e-54	-2.29538	-2.10907	2.35381e-21	6.50281	-1.56184
184321181	chr3:184321181:C:T	7.20399e-54	-1.92065	-1.56023	7.67423e-25	-2.43004	-0.657494
184321516	chr3:184321516:A:G	7.66455e-53	-8.17673e-10	-1.11633	4.30333e-24	-8.17673e-10	-1.36343
184321878	chr3:184321878:A:G	2.50377e-54	-2.45631	-2.0814	2.57783e-19	11.4144	-1.77735
184322147	chr3:184322147:A:G	5.54334e-53	-8.17673e-10	-1.44033	2.50325e-24	-8.17673e-10	-1.90523
184322340	chr3:184322340:T:C	4.11746e-53	-1.73769	-1.73e-09	1.3748e-24	-2.50451	-1.73e-09
184322474	chr3:184322474:GGA:G	2.80733e-53	-8.17673e-10	-2.1207	2.17584e-24	-8.17673e-10	-2.0454
184322756	chr3:184322756:G:A	3.43445e-52	-8.17673e-10	0.383512	5.36191e-24	-8.17673e-10	-1.1435
184324119	chr3:184324119:C:T	3.33327e-53	-8.17673e-10	-1.94898	2.0064e-24	-8.17673e-10	-2.12648
184324183	chr3:184324183:A:G	5.94536e-53	-8.17673e-10	-1.37032	2.9479e-24	-8.17673e-10	-1.74173
184325427	chr3:184325427:T:C	4.72027e-53	-8.17673e-10	-1.60107	1.09744e-23	-8.17673e-10	-0.427257
184325848	chr3:184325848:C:T	2.82766e-53	-8.17673e-10	-2.11348	2.23357e-24	-8.17673e-10	-2.01922
184326225	chr3:184326225:T:TA	5.43773e-53	-8.17673e-10	-1.45957	2.78184e-24	-8.17673e-10	-1.7997
184326645	chr3:184326645:C:T	2.50865e-54	-2.53989	-1.99588	5.88005e-24	0.468026	-1.51928
184326734	chr3:184326734:C:T	2.93722e-53	-8.17673e-10	-2.07547	2.0187e-24	-8.17673e-10	-2.12037
184327434	chr3:184327434:G:A	3.2883e-53	-8.17673e-10	-1.96256	2.01679e-24	-8.17673e-10	-2.12131
184327622	chr3:184327622:T:C	9.46645e-50	6.97049	-0.967913	2.6351e-23	2.055	-1.60631
184328011	chr3:184328011:A:G	5.99428e-54	-2.43042	-1.2343	1.74374e-19	11.1027	-1.85658
184328254	chr3:184328254:A:G	8.13802e-54	-1.88292	-1.47604	1.00824e-24	-2.44096	-0.373653
184328314	chr3:184328314:C:G	3.2493e-54	-2.32844	-1.94864	2.06347e-24	0.0275791	-2.12601
184328425	chr3:184328425:C:T	2.83631e-53	-8.17673e-10	-2.11043	2.24091e-24	-8.17673e-10	-2.01594
184328567	chr3:184328567:C:T	2.68101e-54	-2.41421	-2.05511	1.54348e-19	10.9774	-1.85329
184328621	chr3:184328621:C:T	5.90452e-53	-8.17673e-10	-1.37721	2.58594e-24	-8.17673e-10	-1.87273
184328770	chr3:184328770:G:A	2.903e-53	-8.17673e-10	-2.08719	2.01098e-24	-8.17673e-10	-2.1242
184328824	chr3:184328824:G:A	9.37876e-53	-0.914483	-1.73e-09	4.50463e-23	0.984873	-1.73e-09
184329131	chr3:184329131:C:T	3.6843e-53	-8.17673e-10	-1.84885	6.61589e-24	-8.17673e-10	-0.933345
184329566	chr3:184329566:A:G	3.28713e-54	-2.31968	-1.94581	1.96129e-24	-0.0233861	-2.12583
184329778	chr3:184329778:C:T	2.9339e-53	-8.17673e-10	-2.0766	2.01762e-24	-8.17673e-10	-2.1209
184330188	chr3:184330188:C:T	3.42278e-53	-8.17673e-10	-1.92248	2.1919e-23	-8.17673e-10	0.264536
184330429	chr3:184330429:T:C	2.89032e-53	-8.17673e-10	-2.09156	2.37644e-24	-8.17673e-10	-1.95722
184330678	chr3:184330678:T:TA	2.8979e-53	-8.17673e-10	-2.08894	2.39708e-24	-8.17673e-10	-1.94857
184330690	chr3:184330690:C:T	2.8946e-53	-8.17673e-10	-2.09008	2.39095e-24	-8.17673e-10	-1.95113
184330880	chr3:184330880:C:T	3.35922e-53	-8.17673e-10	-1.94122	2.00843e-24	-8.17673e-10	-2.12546
184331071	chr3:184331071:TTGAC:T	1.35086e-49	6.35815	-1.73e-09	7.7514e-23	1.52764	-1.73e-09
184331183	chr3:184331183:A:G	2.81051e-53	-8.17673e-10	-2.11956	2.41104e-24	-8.17673e-10	-1.94276
184331355	chr3:184331355:C:T	2.47384e-53	-2.24716	-1.73e-09	1.35672e-24	-2.51775	-1.73e-09
184331594	chr3:184331594:C:T	9.9375e-52	1.44597	-1.73e-09	6.44056e-24	-0.960204	-1.73e-09
184331978	chr3:184331978:C:T	3.85355e-53	-8.17673e-10	-1.80394	2.13297e-24	-8.17673e-10	-2.0653
184333178	chr3:184333178:G:A	7.49206e-53	-8.17673e-10	-1.13909	1.78313e-23	-8.17673e-10	0.0581347
184333579	chr3:184333579:G:A	2.87623e-53	-8.17673e-10	-2.09645	2.00548e-24	-8.17673e-10	-2.12693
184334546	chr3:184334546:G:A	3.11565e-53	-8.17673e-10	-2.01649	3.20484e-23	-8.17673e-10	0.644428
184335055	chr3:184335055:A:T	1.08932e-51	1.53779	-1.73e-09	6.88967e-24	-0.892796	-1.73e-09
184335607	chr3:184335607:A:G	2.44889e-52	-8.17673e-10	0.0452916	1.02836e-23	-8.17673e-10	-0.492268
184335715	chr3:184335715:T:C	3.32023e-53	-8.17673e-10	-1.9529	3.14881e-24	-8.17673e-10	-1.67579
184336491	chr3:184336491:C:T	4.75156e-52	-8.17673e-10	0.708129	1.95091e-22	-8.17673e-10	2.45065
184336557	chr3:184336557:A:T	3.97988e-45	16.649	-1.73e-09	1.16037e-22	1.93109	-1.73e-09
184336611	chr3:184336611:T:A	4.95118e-53	-8.17673e-10	-1.5533	1.18189e-23	-8.17673e-10	-0.353116
184336894	chr3:184336894:C:T	7.02446e-54	-2.4894	-1.01672	4.54029e-22	5.34861	-2.05327
184338313	chr3:184338313:G:C	1.96903e-53	-2.3398	-0.135587	5.3689e-25	-1.57694	-1.86784
184338928	chr3:184338928:G:A	7.88049e-53	-0.601295	-0.487246	6.38819e-25	-1.71203	-1.55893
184339398	chr3:184339398:C:T	6.83551e-50	5.67696	-1.73e-09	4.87536e-23	1.06396	-1.73e-09
184339482	chr3:184339482:C:T	7.18534e-50	-8.17673e-10	5.72687	2.0102e-24	-8.17673e-10	-2.12459
184339538	chr3:184339538:G:A	4.00777e-54	-2.11737	-1.94991	3.29133e-25	-2.21104	-1.72307
184339755	chr3:184339755:C:T	2.68995e-52	-8.17673e-10	0.139176	6.55792e-23	-8.17673e-10	1.36044
184339760	chr3:184339760:T:G	5.31051e-53	-8.17673e-10	-1.48324	2.42105e-24	-8.17673e-10	-1.93862
184339847	chr3:184339847:C:T	2.61789e-52	-8.17673e-10	0.112023	8.98046e-23	-8.17673e-10	1.67482
184340793	chr3:184340793:C:T	4.34226e-54	-2.37232	-1.6148	1.71626e-21	6.74237	-2.11729
184340835	chr3:184340835:C:A	8.47693e-50	5.89217	-1.73e-09	5.58233e-23	1.19937	-1.73e-09
184341176	chr3:184341176:A:G	7.91917e-50	-8.17673e-10	5.82411	2.01306e-24	-8.17673e-10	-2.12316
184341363	chr3:184341363:A:C	2.81146e-52	-8.17673e-10	0.183357	1.01526e-22	-8.17673e-10	1.7975
184341507	chr3:184341507:T:C	4.0347e-52	-8.17673e-10	0.544586	9.44468e-24	-8.17673e-10	-0.577367
184342699	chr3:184342699:G:A	2.40207e-53	-2.2766	-1.73e-09	1.34161e-24	-2.52895	-1.73e-09
184343283	chr3:184343283:G:A	8.47492e-50	5.89194	-1.73e-09	4.83563e-23	1.05578	-1.73e-09
184343426	chr3:184343426:T:C	1.62606e-52	-0.364186	-1.73e-09	7.05818e-23	1.43395	-1.73e-09
184343599	chr3:184343599:A:G	3.31176e-53	-1.08656	-0.868892	1.0027e-24	-1.09356	-1.72656
184344071	chr3:184344071:C:T	3.701e-53	-8.17673e-10	-1.84433	9.84719e-24	-8.17673e-10	-0.535633
184345594	chr3:184345594:C:T	2.41382e-49	8.72096	-1.78234	7.58942e-16	17.5321	0.0925516
184345701	chr3:184345701:A:T	3.43433e-53	-8.17673e-10	-1.91911	8.43095e-24	-8.17673e-10	-0.69091
184345723	chr3:184345723:GC:G	3.23729e-50	-8.17673e-10	4.92956	9.56482e-24	-8.17673e-10	-0.564727
184345856	chr3:184345856:G:A	7.253e-50	5.73624	-1.73e-09	4.34053e-23	0.947762	-1.73e-09
184346526	chr3:184346526:C:T	2.26085e-53	-2.33719	-1.73e-09	1.86933e-24	-2.19724	-1.73e-09
184346596	chr3:184346596:C:T	3.969e-53	-1.77442	-1.73e-09	7.83626e-24	-0.764057	-1.73e-09
184347172	chr3:184347172:TAAC:T	7.79858e-50	5.80877	-1.73e-09	4.55965e-23	0.997013	-1.73e-09
184347276	chr3:184347276:G:A	1.76297e-53	-0.481877	-2.10405	1.11212e-21	6.1441	-1.95289
184347582	chr3:184347582:G:T	1.08056e-53	-0.948939	-2.12651	2.95365e-21	7.14006	-1.97208
184347672	chr3:184347672:G:A	7.51094e-50	5.77119	-1.73e-09	4.43118e-23	0.968433	-1.73e-09
184347799	chr3:184347799:C:T	2.23618e-53	-0.422589	-1.92557	1.61763e-25	-2.5461	-2.09834
184348012	chr3:184348012:C:G	1.74298e-53	-0.534528	-2.0628	1.11279e-21	6.04579	-1.85398
184348149	chr3:184348149:T:C	5.1331e-53	-1.11656	-0.400665	1.35257e-24	-1.06757	-1.45324
184348401	chr3:184348401:C:T	2.71357e-52	-8.17673e-10	0.147919	6.83734e-24	-8.17673e-10	-0.90042
184348532	chr3:184348532:C:T	1.78358e-49	8.4981	-1.86207	4.88204e-16	17.2207	-0.0372834
184348768	chr3:184348768:C:T	2.81074e-54	-2.30602	-2.11605	5.4721e-13	26.2598	-2.05448
184349521	chr3:184349521:C:T	4.60049e-50	5.28099	-1.73e-09	2.8764e-23	0.536306	-1.73e-09
184349535	chr3:184349535:T:G	4.1045e-53	-8.17673e-10	-1.74085	6.6875e-24	-8.17673e-10	-0.922578
184349540	chr3:184349540:T:G	2.31637e-53	-1.32007	-0.99286	6.66755e-22	5.03798	-1.35838
184349616	chr3:184349616:T:C	1.35947e-52	0.826469	-1.36972	2.94996e-25	-1.9196	-2.12401
184349683	chr3:184349683:CAT:C	1.92971e-47	-8.17673e-10	11.3199	2.123e-24	-8.17673e-10	-2.06999
184349729	chr3:184349729:C:A	3.39533e-53	-8.17673e-10	-1.93053	2.00727e-24	-8.17673e-10	-2.12604
184349765	chr3:184349765:G:A	4.72397e-50	5.30747	-1.73e-09	2.9294e-23	0.554564	-1.73e-09
184349852	chr3:184349852:G:A	3.42732e-53	-8.17673e-10	-1.92115	3.47291e-24	-8.17673e-10	-1.57782
184350185	chr3:184350185:C:T	5.63907e-54	-1.59915	-2.12665	2.13338e-25	-2.34794	-2.01976
184350352	chr3:184350352:G:A	4.83136e-50	5.32995	-1.73e-09	2.97037e-23	0.568453	-1.73e-09
184350517	chr3:184350517:C:T	3.53383e-51	-1.04716	3.76178	4.93645e-17	8.23945	6.65247
184350753	chr3:184350753:T:C	2.23372e-49	6.86108	-1.73e-09	6.32476e-17	15.1397	-1.73e-09
184351146	chr3:184351146:T:C	3.63901e-53	-8.17673e-10	-1.86122	2.65131e-24	-8.17673e-10	-1.84776
184351495	chr3:184351495:A:G	3.26332e-53	-8.17673e-10	-1.97018	2.01462e-24	-8.17673e-10	-2.12239
184351866	chr3:184351866:G:A	1.7361e-52	1.15028	-1.44898	1.0018e-24	-1.85431	-0.966703
184352006	chr3:184352006:G:GCC	3.42959e-53	-8.17673e-10	-1.92049	3.67394e-24	-8.17673e-10	-1.52155
184352435	chr3:184352435:A:C	4.25948e-53	-8.17673e-10	-1.70378	1.25905e-23	-8.17673e-10	-0.289873
184352781	chr3:184352781:G:A	3.93007e-53	-8.17673e-10	-1.78427	4.47485e-24	-8.17673e-10	-1.32435
184352887	chr3:184352887:A:G	1.67161e-46	-2.54061	16.0196	3.13398e-23	1.17991	-0.557842
184353197	chr3:184353197:CCAAT:C	1.91884e-52	-8.17673e-10	-0.198623	3.62292e-24	-8.17673e-10	-1.53554
184353229	chr3:184353229:G:A	3.35632e-52	0.377578	-0.0170791	7.90884e-25	-1.86235	-1.19508
184353231	chr3:184353231:T:C	5.30231e-52	1.23186	-0.414067	3.7931e-25	-2.18023	-1.61199
184353449	chr3:184353449:G:A	3.44399e-53	-8.17673e-10	-1.9163	2.08537e-24	-8.17673e-10	-2.08787
184353813	chr3:184353813:C:T	3.59106e-53	-8.17673e-10	-1.87448	2.10064e-24	-8.17673e-10	-2.08058
184353939	chr3:184353939:T:G	3.89734e-53	-8.17673e-10	-1.79264	2.13549e-24	-8.17673e-10	-2.06412
184354196	chr3:184354196:G:A	3.89748e-53	-1.7926	-1.73e-09	1.50221e-24	-2.41588	-1.73e-09
184356571	chr3:184356571:G:A	4.02943e-49	7.62523	-0.174197	2.62492e-25	-2.53504	-1.62532
184357259	chr3:184357259:A:G	2.57365e-50	2.75187	1.94828	3.92399e-24	-1.37021	-0.0854996
184358170	chr3:184358170:C:T	1.25091e-49	6.14674	0.134538	3.92905e-25	-2.53986	-1.21715
184358900	chr3:184358900:C:G	2.78978e-53	-8.17673e-10	-2.12697	2.03041e-24	-8.17673e-10	-2.11458
184358992	chr3:184358992:C:T	3.17446e-53	-8.17673e-10	-1.99779	3.29458e-24	-8.17673e-10	-1.63054
184359052	chr3:184359052:G:C	2.81796e-53	-8.17673e-10	-2.11692	2.03531e-24	-8.17673e-10	-2.11217
184359203	chr3:184359203:C:T	3.76994e-53	-8.17673e-10	-1.82587	7.18328e-24	-8.17673e-10	-0.851062
184359486	chr3:184359486:G:C	4.86886e-52	-0.206585	0.939099	2.02366e-20	6.67167	0.420755
184359555	chr3:184359555:A:G	5.7613e-52	-0.0932535	0.994072	1.72687e-20	6.52764	0.406191
184359769	chr3:184359769:T:C	2.69125e-53	-1.25746	-0.905468	7.82318e-21	7.96358	-1.82155
184360209	chr3:184360209:T:C	5.90358e-50	7.13771	-1.60733	1.57371e-25	-2.54542	-2.12654
184362172	chr3:184362172:C:T	2.97222e-47	10.2239	1.528	7.99304e-25	-2.53915	-0.507683
184364536	chr3:184364536:T:G	3.49455e-53	-8.17673e-10	-1.90172	4.12638e-24	-8.17673e-10	-1.40542
184365143	chr3:184365143:T:C	2.61131e-51	4.03769	-1.6256	2.24944e-15	16.8117	1.89947
184365513	chr3:184365513:A:G	2.79826e-53	-8.17673e-10	-2.12393	2.21636e-24	-8.17673e-10	-2.02695
184365715	chr3:184365715:T:A	1.80337e-48	6.08386	2.86579	2.96559e-19	3.96085	5.81633
184366450	chr3:184366450:A:G	7.21908e-41	11.806	14.6488	5.8535e-13	14.2366	10.036
184366477	chr3:184366477:A:G	1.9316e-53	-2.49458	-1.73e-09	1.48276e-23	-0.126331	-1.73e-09
184367058	chr3:184367058:T:C	4.61076e-53	-0.310252	-1.31429	4.28091e-24	0.625726	-1.99438
184367170	chr3:184367170:TG:T	2.28688e-52	-0.0231556	-1.73e-09	1.34808e-23	-0.221552	-1.73e-09
184367270	chr3:184367270:T:C	3.9495e-53	-0.808501	-0.97084	7.88929e-20	10.3259	-1.8729
184367732	chr3:184367732:C:T	2.26916e-52	-8.17673e-10	-0.0309365	1.56885e-22	-8.17673e-10	2.23269
184367794	chr3:184367794:TA:T	3.75042e-53	-8.17673e-10	-1.83106	6.03501e-24	-8.17673e-10	-1.02524
184369623	chr3:184369623:G:A	6.43058e-50	-0.0698872	5.68578	1.27109e-17	7.00808	6.52707
184369629	chr3:184369629:C:T	1.06247e-39	12.679	16.4649	4.64562e-12	14.5766	11.7675
184369716	chr3:184369716:T:C	2.12013e-41	6.58372	18.6458	5.35835e-23	-0.791252	1.94967
184370562	chr3:184370562:C:T	9.16922e-53	-8.17673e-10	-0.937078	4.47571e-23	-8.17673e-10	0.978432
184370992	chr3:184370992:TCTAA:T	7.58292e-47	11.6726	1.01588	6.01501e-25	-2.49631	-0.834837
184371044	chr3:184371044:T:C	9.709e-47	11.8611	1.07456	6.35247e-25	-2.48428	-0.792284
184371199	chr3:184371199:A:G	1.08071e-40	12.7064	14.1519	9.68867e-14	14.4418	8.03214
184371784	chr3:184371784:G:T	1.56479e-49	6.50516	-1.73e-09	1.12124e-17	13.4097	-1.73e-09
184372454	chr3:184372454:C:T	1	93.249	25.6351	4.30851e-25	-1.96547	-1.69934
184372478	chr3:184372478:C:T	1.28218e-46	15.2474	-2.0337	4.82926e-13	26.2072	-2.12689
184372545	chr3:184372545:T:C	2.94362e-53	-8.17673e-10	-2.07329	2.48181e-24	-8.17673e-10	-1.91383
184373361	chr3:184373361:G:T	4.60181e-42	21.737	1.965	5.81669e-05	23.5222	19.1649
184373595	chr3:184373595:T:TGGAA	6.07631e-52	1.61133	-0.657278	1.91442e-20	5.99873	1.03821
184373709	chr3:184373709:C:T	8.1663e-52	1.78649	-0.53682	2.58686e-20	6.24708	1.09089
184373738	chr3:184373738:C:T	8.28151e-52	1.42346	-0.159784	6.81008e-17	9.16724	6.04644
184374093	chr3:184374093:T:C	1.18385e-48	10.0473	-1.51857	0.0454569	51.1344	-1.78613
184374693	chr3:184374693:G:A	2.59078e-53	-1.09419	-1.10678	2.75239e-16	8.04782	8.56251
184374958	chr3:184374958:C:T	2.76348e-52	-0.96711	1.13326	1.41677e-21	5.76456	-1.33125
184375125	chr3:184375125:A:G	8.69308e-45	-8.17673e-10	17.4303	6.23402e-24	-8.17673e-10	-0.992797
184375318	chr3:184375318:T:C	3.52966e-54	-2.08471	-2.1096	1.19832e-24	-2.02432	-0.617576
184375739	chr3:184375739:C:T	1.15287e-53	-2.19835	-0.812333	1.78432e-21	-0.406885	5.07086
184376395	chr3:184376395:A:G	1.96401e-53	-1.482	-0.995938	0.954485	40.0399	12.3528
184376713	chr3:184376713:T:C	1.80309e-53	-1.28846	-1.27497	7.32629e-17	7.49487	7.79187
184376804	chr3:184376804:C:G	2.81551e-53	-8.17673e-10	-2.11779	2.9557e-24	-8.17673e-10	-1.73908
184376808	chr3:184376808:G:A	2.21735e-52	-8.17673e-10	-0.054032	6.93098e-22	-8.17673e-10	3.71835
184376862	chr3:184376862:G:A	2.84839e-53	-8.17673e-10	-2.10618	4.6228e-24	-8.17673e-10	-1.29182
184376883	chr3:184376883:C:A	4.13319e-53	-8.17673e-10	-1.73388	5.15376e-24	-8.17673e-10	-1.18309
184377198	chr3:184377198:A:G	2.83732e-53	-8.17673e-10	-2.11007	2.24282e-24	-8.17673e-10	-2.01508
184377315	chr3:184377315:C:T	5.61955e-51	3.3719	-0.193412	8.93484e-18	7.38676	5.79589
184377468	chr3:184377468:A:G	3.50433e-53	-8.17673e-10	-1.89893	2.03136e-24	-8.17673e-10	-2.11411
184377518	chr3:184377518:C:T	1.72888e-52	-8.17673e-10	-0.302869	2.75807e-24	-8.17673e-10	-1.80829
184378790	chr3:184378790:A:G	2.68459e-54	-2.4233	-2.04469	3.10688e-11	27.8569	0.387509
184379297	chr3:184379297:A:G	6.23245e-53	-2.54558	1.22242	1.69375e-19	9.36349	-0.146443
184379730	chr3:184379730:G:C	5.94497e-53	-8.17673e-10	-1.37038	7.84967e-24	-8.17673e-10	-0.762347
184380478	chr3:184380478:C:T	3.60982e-52	-8.17673e-10	0.433311	2.17361e-22	-8.17673e-10	2.55874
184380641	chr3:184380641:G:A	2.8722e-53	-8.17673e-10	-2.09785	2.82425e-24	-8.17673e-10	-1.78458
184380859	chr3:184380859:C:T	2.66979e-54	-2.44942	-2.02409	9.78754e-19	12.1823	-1.21106
184380923	chr3:184380923:G:A	1.37162e-52	-8.17673e-10	-0.534351	1.35993e-22	-8.17673e-10	2.08979
184381206	chr3:184381206:C:G	3.00595e-53	-8.17673e-10	-2.05234	3.23461e-24	-8.17673e-10	-1.64891
184381262	chr3:184381262:C:T	1.44672e-51	-1.62723	3.44876	6.28587e-24	1.03575	-2.02026
184381405	chr3:184381405:C:T	2.84584e-53	-8.17673e-10	-2.10707	2.4068e-24	-8.17673e-10	-1.94452
184381418	chr3:184381418:C:T	2.49455e-53	-1.86011	-0.378717	3.02657e-25	-1.93772	-2.08025
184381554	chr3:184381554:G:C	3.9615e-54	-2.41715	-1.66175	3.77981e-22	1.5195	1.59253
184381590	chr3:184381590:C:A	2.9641e-54	-2.437	-1.93194	5.77314e-19	11.9293	-1.48599
184382168	chr3:184382168:G:A	1.33108e-53	-2.11824	-0.748701	7.39103e-25	-1.66823	-1.45691
184382550	chr3:184382550:G:A	2.34841e-53	-1.69182	-0.607375	2.89867e-25	-2.04264	-2.01851
184382799	chr3:184382799:G:A	5.7496e-52	1.38181	-0.483026	3.70014e-20	4.45934	3.23656
184383109	chr3:184383109:G:A	5.34784e-53	-8.17673e-10	-1.47624	3.96567e-23	-8.17673e-10	0.857441
184383431	chr3:184383431:G:A	1.57438e-52	-8.17673e-10	-0.396484	4.09679e-23	-8.17673e-10	0.889971
184383746	chr3:184383746:T:G	2.1794e-53	-2.37388	-1.73e-09	2.03059e-24	-2.11449	-1.73e-09
184384231	chr3:184384231:G:GCTA	1.58601e-49	6.51863	-1.73e-09	5.82724e-23	1.24231	-1.73e-09
184384264	chr3:184384264:T:C	1.8811e-51	-0.367666	2.45176	1.33694e-24	-2.54524	0.0128023
184384376	chr3:184384376:G:A	2.94105e-53	-8.17673e-10	-2.07416	2.69572e-24	-8.17673e-10	-1.83116
184384608	chr3:184384608:C:T	4.14293e-51	-0.3483	3.22194	2.53141e-24	-2.54535	0.651312
184385588	chr3:184385588:C:T	9.83146e-53	-8.17673e-10	-0.867343	2.26889e-24	-8.17673e-10	-2.00353
184385934	chr3:184385934:A:G	1.26463e-49	0.832521	5.45967	2.27703e-23	-1.90273	2.20536
184386051	chr3:184386051:G:A	6.91881e-53	-8.17673e-10	-1.21869	2.43374e-24	-8.17673e-10	-1.93339
184386115	chr3:184386115:A:C	6.63428e-54	-1.9643	-1.59896	4.32809e-25	-1.8262	-1.83408
184386951	chr3:184386951:C:T	2.79087e-53	-8.17673e-10	-2.12658	4.16501e-24	-8.17673e-10	-1.3961
184387719	chr3:184387719:T:C	4.20952e-53	-8.17673e-10	-1.71558	1.99615e-23	-8.17673e-10	0.170987
184388231	chr3:184388231:CCA:C	1.66023e-52	-8.17673e-10	-0.343387	2.64779e-24	-8.17673e-10	-1.84909
184388234	chr3:184388234:TCC:T	1.76482e-52	-8.17673e-10	-0.282295	2.69978e-24	-8.17673e-10	-1.82965
184388705	chr3:184388705:T:G	1.36881e-53	-2.50503	-0.333955	2.00867e-22	-0.150951	2.63077
184388862	chr3:184388862:G:A	3.26949e-53	-1.9683	-1.73e-09	5.1048e-24	-1.19264	-1.73e-09
184390667	chr3:184390667:G:A	2.7999e-53	-8.17673e-10	-2.12335	3.25378e-24	-8.17673e-10	-1.643
184390899	chr3:184390899:T:G	1.50274e-50	-0.833462	4.99558	1.1577e-23	-2.52479	2.15099
184391448	chr3:184391448:T:A	8.94193e-54	-2.16566	-1.0991	1.83258e-24	-1.88493	-0.332165
184391746	chr3:184391746:A:G	1.77612e-52	-8.17673e-10	-0.275914	2.77892e-24	-8.17673e-10	-1.80076
184391996	chr3:184391996:TGTA:T	1.40146e-51	-0.538758	2.32851	1.50951e-24	-2.52805	0.117015
184392245	chr3:184392245:C:T	1.81834e-52	-8.17673e-10	-0.252422	5.72689e-23	-8.17673e-10	1.22494
184392323	chr3:184392323:A:AC	8.73838e-54	-2.1362	-1.15159	1.44098e-24	-1.92957	-0.527922
184392842	chr3:184392842:A:G	8.72017e-54	-2.1474	-1.14248	1.93093e-24	-1.84673	-0.318083
184392995	chr3:184392995:C:T	1.37179e-53	-2.5461	-0.290718	1.03035e-23	-0.348203	-0.142134
184393994	chr3:184393994:G:T	2.69975e-53	-1.45188	-0.707897	3.24222e-21	2.50008	2.76111
184394470	chr3:184394470:C:T	2.79953e-53	-8.17673e-10	-2.12348	2.50185e-24	-8.17673e-10	-1.90579
184394730	chr3:184394730:G:A	1.70976e-52	-2.17933	1.86534	1.67166e-22	1.66934	0.626831
184394905	chr3:184394905:T:C	5.83881e-53	-1.3884	-1.73e-09	2.70041e-24	-1.82941	-1.73e-09
184395717	chr3:184395717:C:A	4.79242e-54	-2.53641	-1.35207	6.95311e-25	-2.43785	-0.748367
184396845	chr3:184396845:A:G	3.77069e-53	-8.17673e-10	-1.82567	3.3335e-24	-8.17673e-10	-1.6188
184397515	chr3:184397515:G:A	2.45294e-54	-2.52502	-2.03321	2.36624e-25	-2.13769	-2.12642
184397686	chr3:184397686:A:AT	3.26636e-53	-2.54234	0.57308	4.50269e-25	-1.77995	-1.84077
184397691	chr3:184397691:A:G	3.23476e-53	-2.54242	0.563442	4.49224e-25	-1.77915	-1.84391
184397906	chr3:184397906:C:T	1.55012e-51	1.89057	-1.73e-09	8.09397e-23	1.57089	-1.73e-09
184398132	chr3:184398132:C:T	3.20162e-53	-8.17673e-10	-1.98927	2.48584e-24	-8.17673e-10	-1.91221
184398639	chr3:184398639:T:C	1.89927e-52	-0.417743	0.208865	2.83091e-23	0.838365	-0.318002
184398653	chr3:184398653:C:A	7.63389e-53	-2.51101	1.39067	3.00283e-24	-2.28617	0.562909
184398738	chr3:184398738:T:C	3.04663e-54	-2.24837	-2.0931	1.8815e-25	-2.50788	-1.98546
184398828	chr3:184398828:C:CT	7.15532e-53	-8.17673e-10	-1.18507	2.80264e-24	-8.17673e-10	-1.79226
184398858	chr3:184398858:A:G	7.46689e-54	-2.48771	-0.957325	2.65183e-25	-2.30464	-1.84551
184399899	chr3:184399899:T:A	5.93376e-54	-1.58157	-2.09329	4.2486e-24	0.48383	-1.86006
184399944	chr3:184399944:G:A	1.14022e-52	-8.17673e-10	-0.719122	1.92279e-23	-8.17673e-10	0.133544
184400578	chr3:184400578:G:A	1.91823e-53	-1.83595	-0.665578	2.29424e-25	-2.36003	-1.93497
184400663	chr3:184400663:AAAG:A	5.03977e-53	-8.17673e-10	-1.53557	3.06302e-24	-8.17673e-10	-1.70342
184400672	chr3:184400672:A:G	5.31734e-53	-8.17673e-10	-1.48196	3.20668e-24	-8.17673e-10	-1.65758
184400812	chr3:184400812:A:G	5.3162e-54	-1.97988	-1.80488	1.82297e-25	-2.54217	-1.98277
184401182	chr3:184401182:C:T	3.60661e-53	-8.17673e-10	-1.87016	3.59653e-24	-8.17673e-10	-1.54285
184401521	chr3:184401521:CAAT:C	4.93266e-53	-8.17673e-10	-1.55705	2.99774e-24	-8.17673e-10	-1.72496
184401873	chr3:184401873:G:A	1.0415e-52	-0.809685	-1.73e-09	1.01737e-23	-0.503016	-1.73e-09
184401958	chr3:184401958:G:T	1.86659e-53	-2.52882	-1.73e-09	1.52638e-24	-2.39992	-1.73e-09
184402016	chr3:184402016:G:A	1.08446e-52	-0.769266	-1.73e-09	1.05113e-23	-0.470371	-1.73e-09
184402134	chr3:184402134:C:T	2.79953e-53	-8.17673e-10	-2.12348	2.00764e-24	-8.17673e-10	-2.12586
184402732	chr3:184402732:C:T	9.47829e-53	-2.46918	1.56525	4.40241e-25	-1.95853	-1.68472
184402935	chr3:184402935:A:G	4.01289e-54	-2.36983	-1.69618	2.28624e-25	-2.49473	-1.80376
184402969	chr3:184402969:C:T	3.47383e-53	-1.90767	-1.73e-09	2.98649e-24	-1.72872	-1.73e-09
184403001	chr3:184403001:T:A	2.86063e-53	-8.17673e-10	-2.10189	2.10411e-24	-8.17673e-10	-2.07893
184403023	chr3:184403023:A:G	1.31811e-53	-0.792679	-2.08405	5.39545e-23	1.73803	-0.572705
184403141	chr3:184403141:C:T	3.98257e-53	-8.17673e-10	-1.771	2.39869e-24	-8.17673e-10	-1.9479
184403161	chr3:184403161:C:T	4.78904e-53	-8.17673e-10	-1.5866	2.25266e-24	-8.17673e-10	-2.01071
184403166	chr3:184403166:C:A	4.43403e-53	-8.17673e-10	-1.66362	2.18891e-24	-8.17673e-10	-2.03941
184403332	chr3:184403332:C:T	5.65279e-53	-8.17673e-10	-1.42078	3.23681e-24	-8.17673e-10	-1.64823
184403447	chr3:184403447:C:T	4.00669e-54	-2.02092	-2.04663	2.49586e-25	-2.39165	-1.81913
184403738	chr3:184403738:C:T	1.34751e-52	-8.17673e-10	-0.552084	8.47352e-24	-8.17673e-10	-0.685873
184403745	chr3:184403745:CCTGG:C	4.22445e-53	-8.17673e-10	-1.71204	6.35779e-24	-8.17673e-10	-0.973139
184403863	chr3:184403863:A:G	2.32606e-54	-2.48777	-2.12357	1.22938e-24	-0.915008	-1.7013
184404347	chr3:184404347:T:C	6.20485e-53	-1.3276	-1.73e-09	6.03619e-24	-1.02505	-1.73e-09
184404364	chr3:184404364:T:C	2.9096e-54	-2.32397	-2.06353	2.59371e-24	0.0122346	-1.88197
184404893	chr3:184404893:C:T	2.4898e-54	-2.41648	-2.12684	3.95373e-25	-1.64427	-2.10647
184404985	chr3:184404985:T:C	3.64993e-52	-2.12929	2.57365	6.70449e-24	-2.36391	1.44387
184405091	chr3:184405091:C:A	4.83951e-52	-8.17673e-10	0.726469	6.09142e-23	-8.17673e-10	1.28665
184405151	chr3:184405151:G:A	6.11723e-53	-1.34182	-1.73e-09	5.95874e-24	-1.03796	-1.73e-09
184405153	chr3:184405153:A:G	5.93255e-53	-1.37248	-1.73e-09	5.77884e-24	-1.06862	-1.73e-09
184405208	chr3:184405208:T:C	5.70609e-53	-8.17673e-10	-1.4114	4.66787e-24	-8.17673e-10	-1.28212
184405454	chr3:184405454:G:A	1.9017e-53	-2.51018	-1.73e-09	1.53091e-24	-2.39696	-1.73e-09
184405575	chr3:184405575:C:T	3.95603e-52	-8.17673e-10	0.524895	6.43619e-24	-8.17673e-10	-0.960882
184405747	chr3:184405747:G:A	1.97312e-53	-2.47331	-1.73e-09	1.3193e-24	-2.54572	-1.73e-09
184406131	chr3:184406131:G:A	5.65658e-53	-1.42011	-1.73e-09	1.79321e-24	-2.23881	-1.73e-09
184406331	chr3:184406331:C:T	1.08232e-53	-2.54582	-0.528004	7.79404e-25	-2.49297	-0.579077
184406351	chr3:184406351:G:C	3.84835e-54	-2.39711	-1.71076	2.25633e-25	-2.36824	-1.94343
184406410	chr3:184406410:C:T	2.30108e-52	-8.17673e-10	-0.0169653	2.0078e-24	-8.17673e-10	-2.12578
184406412	chr3:184406412:T:C	2.7983e-53	-8.17673e-10	-2.12392	2.60583e-24	-8.17673e-10	-1.86507
184406507	chr3:184406507:G:A	3.04303e-53	-8.17673e-10	-2.04008	2.03107e-24	-8.17673e-10	-2.11426
184406713	chr3:184406713:G:A	2.66753e-54	-2.43301	-2.04135	2.22054e-25	-2.54458	-1.78308
184406805	chr3:184406805:T:C	4.40828e-54	-1.84704	-2.12499	5.72747e-25	-1.37761	-2.00252
184406816	chr3:184406816:G:A	3.71774e-53	-8.17673e-10	-1.83981	2.05947e-24	-8.17673e-10	-2.10037
184406883	chr3:184406883:T:C	4.68998e-54	-2.47113	-1.43896	3.30876e-25	-2.54604	-1.38279
184407006	chr3:184407006:G:A	1.24571e-52	-8.17673e-10	-0.630641	4.89277e-24	-8.17673e-10	-1.23506
184407026	chr3:184407026:G:A	3.61168e-54	-2.49294	-1.6784	1.87858e-25	-2.4685	-2.02638
184407127	chr3:184407127:G:A	7.46728e-53	-8.17673e-10	-1.1424	8.89968e-24	-8.17673e-10	-0.636804
184407371	chr3:184407371:A:G	8.65496e-53	-0.830614	-0.164183	5.45262e-25	-2.50613	-0.92318
184407808	chr3:184407808:C:T	3.39367e-53	-8.17673e-10	-1.93102	2.58744e-24	-8.17673e-10	-1.87215
184407823	chr3:184407823:C:T	4.02322e-53	-8.17673e-10	-1.76085	4.51132e-24	-8.17673e-10	-1.31623
184408304	chr3:184408304:C:A	7.19838e-53	-0.930836	-0.248238	5.03957e-25	-2.51886	-0.989224
184408305	chr3:184408305:G:C	3.51881e-53	-8.17673e-10	-1.89481	3.50538e-24	-8.17673e-10	-1.56852
184408348	chr3:184408348:A:T	3.29218e-53	-8.17673e-10	-1.96138	2.49427e-24	-8.17673e-10	-1.90882
184408526	chr3:184408526:T:C	3.32618e-52	-0.919789	1.27127	2.29477e-24	-2.51272	0.520539
184408564	chr3:184408564:A:AT	3.56381e-53	-8.17673e-10	-1.8821	3.57375e-24	-8.17673e-10	-1.5492
184408571	chr3:184408571:T:C	3.29804e-53	-8.17673e-10	-1.9596	2.02019e-24	-8.17673e-10	-2.11963
184409001	chr3:184409001:C:T	8.33093e-54	-1.77661	-1.55893	2.45076e-25	-2.33421	-1.89479
184409255	chr3:184409255:T:C	1.32694e-52	-0.315793	-0.251677	4.33074e-25	-2.44431	-1.21536
184409320	chr3:184409320:C:T	5.21876e-53	-1.50067	-1.73e-09	2.13774e-24	-2.06307	-1.73e-09
184409342	chr3:184409342:ATCTCATAGAGGAAGTGG:A	2.83379e-53	-8.17673e-10	-2.11132	2.00574e-24	-8.17673e-10	-2.12681
184409361	chr3:184409361:T:C	2.83704e-53	-8.17673e-10	-2.11017	2.00553e-24	-8.17673e-10	-2.12691
184409438	chr3:184409438:G:A	3.51196e-53	-8.17673e-10	-1.89676	2.0542e-24	-8.17673e-10	-2.10293
184409727	chr3:184409727:C:T	3.35768e-53	-8.17673e-10	-1.94168	3.00185e-24	-8.17673e-10	-1.72359
184409954	chr3:184409954:C:T	3.78996e-54	-2.18417	-1.93899	2.35501e-25	-2.15171	-2.11715
184409977	chr3:184409977:G:A	3.37105e-54	-2.14526	-2.09503	2.559e-25	-2.19257	-1.99321
184409998	chr3:184409998:C:T	4.62902e-53	-8.17673e-10	-1.62059	1.04249e-23	-8.17673e-10	-0.478621
184410133	chr3:184410133:T:C	3.46303e-54	-2.30807	-1.9053	2.79396e-25	-1.97603	-2.12192
184410189	chr3:184410189:C:T	1.89899e-53	-2.51161	-1.73e-09	1.32491e-24	-2.54148	-1.73e-09
184410315	chr3:184410315:C:T	2.9088e-53	-8.17673e-10	-2.08519	2.15512e-24	-8.17673e-10	-2.05497
184410426	chr3:184410426:C:T	3.72038e-54	-2.32306	-1.81863	2.839e-25	-1.95505	-2.1269
184410439	chr3:184410439:T:C	4.29767e-54	-2.31663	-1.68082	2.84258e-25	-1.96365	-2.11704
184410469	chr3:184410469:G:A	3.46015e-54	-2.35363	-1.86058	2.99102e-25	-1.90396	-2.12583
184410582	chr3:184410582:C:A	5.67769e-54	-2.14767	-1.5713	2.56202e-25	-2.08212	-2.10249
184410667	chr3:184410667:C:T	2.88741e-54	-2.47722	-1.91793	4.36429e-25	-1.77373	-1.87822
184411084	chr3:184411084:G:A	2.78194e-54	-2.48987	-1.9425	5.03073e-25	-1.43436	-2.07548
184411189	chr3:184411189:TG:T	2.67494e-54	-2.51285	-1.95874	5.85671e-25	-1.30696	-2.05086
184411227	chr3:184411227:A:T	1.50143e-52	-8.17673e-10	-0.443928	1.24393e-23	-8.17673e-10	-0.301958
184411301	chr3:184411301:T:G	2.65929e-54	-2.47697	-2.00049	4.96075e-25	-1.48801	-2.03584
184411384	chr3:184411384:C:A	2.63708e-54	-2.4892	-1.99664	5.16726e-25	-1.44379	-2.03927
184411392	chr3:184411392:T:C	2.6343e-54	-2.49015	-1.99675	5.18621e-25	-1.44022	-2.03919
184411534	chr3:184411534:C:A	4.38701e-53	-1.8368	0.162522	1.01251e-23	-0.883307	0.37551
184411809	chr3:184411809:A:C	3.44859e-52	-0.286597	0.674217	8.4265e-25	-2.43401	-0.560013
184411839	chr3:184411839:C:T	7.95794e-53	-0.42514	-0.653621	2.3994e-23	-0.216387	0.571373
184411956	chr3:184411956:A:G	4.67768e-53	-8.17673e-10	-1.61013	6.5699e-24	-8.17673e-10	-0.94032
184412105	chr3:184412105:G:A	4.90349e-53	-8.17673e-10	-1.56298	7.05586e-24	-8.17673e-10	-0.868961
184412315	chr3:184412315:G:A	2.79364e-53	-8.17673e-10	-2.12558	3.28042e-24	-8.17673e-10	-1.63485
184412838	chr3:184412838:C:T	5.551e-54	-2.5019	-1.23964	5.02999e-25	-1.38299	-2.12699
184412869	chr3:184412869:T:C	8.98395e-54	-1.95914	-1.30093	1.75452e-25	-2.51789	-2.04532
184413243	chr3:184413243:C:T	8.75289e-54	-1.99995	-1.28618	1.78078e-25	-2.50791	-2.04044
184413304	chr3:184413304:G:A	1.41692e-51	-8.17673e-10	1.80073	1.81333e-22	-8.17673e-10	2.37752
184413394	chr3:184413394:T:G	3.10276e-53	-8.17673e-10	-2.02064	2.03826e-24	-8.17673e-10	-2.11072
184413666	chr3:184413666:C:T	8.56272e-54	-1.78254	-1.52555	1.38613e-24	-1.06945	-1.42686
184413902	chr3:184413902:G:T	6.22097e-53	-8.17673e-10	-1.32501	3.0957e-24	-8.17673e-10	-1.6928
184414211	chr3:184414211:G:A	1.85949e-53	-2.53263	-1.73e-09	1.31938e-24	-2.54566	-1.73e-09
184414294	chr3:184414294:A:G	3.62988e-53	-8.17673e-10	-1.86373	2.6186e-23	-8.17673e-10	0.442406
184414332	chr3:184414332:C:T	2.80507e-53	-8.17673e-10	-2.1215	2.2314e-24	-8.17673e-10	-2.02019
184414891	chr3:184414891:G:A	1.83482e-53	-2.54598	-1.73e-09	1.3353e-24	-2.53367	-1.73e-09
184415078	chr3:184415078:C:G	5.00754e-53	-8.17673e-10	-1.54199	7.39197e-24	-8.17673e-10	-0.822424
184415175	chr3:184415175:G:A	1.12168e-52	-1.90113	1.16561	1.38549e-23	-1.00481	0.810627
184415263	chr3:184415263:C:G	2.80894e-53	-8.17673e-10	-2.12012	2.72375e-24	-8.17673e-10	-1.82081
184415324	chr3:184415324:A:G	3.04382e-53	-8.17673e-10	-2.03982	4.15746e-24	-8.17673e-10	-1.39791
184415823	chr3:184415823:C:T	7.66779e-54	-1.61804	-1.80044	6.39394e-25	-2.08984	-1.18022
184416051	chr3:184416051:A:G	7.84162e-54	-1.44852	-1.94755	5.36911e-25	-1.95787	-1.48688
184416120	chr3:184416120:C:T	2.91706e-53	-8.17673e-10	-2.08236	2.21218e-24	-8.17673e-10	-2.02884
184416169	chr3:184416169:G:T	2.84835e-53	-8.17673e-10	-2.10619	2.14015e-24	-8.17673e-10	-2.06194
184416213	chr3:184416213:G:A	3.7537e-52	0.472396	-1.73e-09	4.69902e-22	3.3297	-1.73e-09
184416984	chr3:184416984:C:T	3.12924e-53	-8.17673e-10	-2.01214	2.02834e-24	-8.17673e-10	-2.1156
184417087	chr3:184417087:G:A	3.75776e-53	-2.02329	0.194184	7.4762e-24	-1.1915	0.380409
184417125	chr3:184417125:A:G	1.85679e-53	-2.53408	-1.73e-09	1.31884e-24	-2.54606	-1.73e-09
184417169	chr3:184417169:A:G	1.37107e-53	-0.746793	-2.09054	1.20917e-24	-0.704336	-1.92855
184417542	chr3:184417542:A:G	3.53779e-53	-8.17673e-10	-1.88943	4.37743e-24	-8.17673e-10	-1.34636
184417649	chr3:184417649:T:C	1.38258e-53	-0.705438	-2.12354	1.14163e-24	-0.664525	-2.02584
184418295	chr3:184418295:A:G	1.8517e-53	-2.53682	-1.73e-09	1.31915e-24	-2.54583	-1.73e-09
184418565	chr3:184418565:G:A	1.85083e-53	-2.5373	-1.73e-09	1.31923e-24	-2.54577	-1.73e-09
184418629	chr3:184418629:G:T	3.38387e-53	-8.17673e-10	-1.93391	4.13484e-24	-8.17673e-10	-1.40337
184418924	chr3:184418924:C:T	3.17261e-53	-8.17673e-10	-1.99837	4.12869e-24	-8.17673e-10	-1.40486
184418969	chr3:184418969:A:G	1.11383e-50	2.60979	1.25284	7.06676e-24	-1.3207	0.453282
184418983	chr3:184418983:A:G	3.19678e-53	-8.17673e-10	-1.99079	2.01018e-24	-8.17673e-10	-2.1246
184418998	chr3:184418998:C:A	3.67617e-53	-1.85106	-1.73e-09	2.13697e-24	-2.06343	-1.73e-09
184419286	chr3:184419286:CACAGAGCTCCTGGTAAGGGAGTTAAAGTGCTCCATGCTACAAAGGGGCCA:C	3.11868e-53	-8.17673e-10	-2.01552	3.10151e-24	-8.17673e-10	-1.69093
184419410	chr3:184419410:A:G	2.88821e-53	-8.17673e-10	-2.09229	2.18583e-24	-8.17673e-10	-2.04082
184419441	chr3:184419441:G:A	1.24843e-53	-1.56999	-1.36105	4.33758e-24	-2.02579	0.670291
184419476	chr3:184419476:C:T	8.00462e-52	-2.54421	3.77389	5.02652e-22	-2.53625	5.93333
184419845	chr3:184419845:A:G	1.18427e-53	-1.63247	-1.35134	4.53094e-24	-2.06381	0.751917
184419868	chr3:184419868:G:A	1.24614e-53	-0.910245	-2.02263	1.98346e-24	-0.859488	-1.27849
184420143	chr3:184420143:T:G	9.62972e-54	-1.10375	-2.08691	9.17173e-25	-1.07945	-1.82982
184420353	chr3:184420353:A:G	2.83227e-53	-8.17673e-10	-2.11185	2.21295e-24	-8.17673e-10	-2.02849
184420728	chr3:184420728:T:C	2.83642e-53	-8.17673e-10	-2.11039	2.24284e-24	-8.17673e-10	-2.01507
184420837	chr3:184420837:G:A	6.3024e-51	2.23394	1.05923	4.74021e-24	-1.49065	0.22391
184421178	chr3:184421178:T:C	2.54214e-54	-2.40598	-2.11653	2.297e-25	-2.26032	-2.03348
184421614	chr3:184421614:C:T	6.75355e-53	-8.17673e-10	-1.24286	8.33923e-24	-8.17673e-10	-0.701847
184421825	chr3:184421825:C:T	4.4839e-53	-8.17673e-10	-1.65244	3.09867e-24	-8.17673e-10	-1.69184
184421882	chr3:184421882:G:A	3.43924e-53	-0.709492	-1.20819	6.78794e-25	-2.10646	-1.10379
184421955	chr3:184421955:C:T	2.09095e-53	-2.41531	-1.73e-09	1.54377e-24	-2.38859	-1.73e-09
184422168	chr3:184422168:T:C	7.2961e-53	-8.17673e-10	-1.16559	8.52051e-24	-8.17673e-10	-0.680343
184422181	chr3:184422181:C:A	3.11523e-53	-8.17673e-10	-2.01663	2.00601e-24	-8.17673e-10	-2.12667
184422297	chr3:184422297:G:A	4.01455e-54	-2.12069	-1.9449	1.84096e-25	-2.47525	-2.03987
184422356	chr3:184422356:C:T	7.07134e-54	-1.3793	-2.12017	5.58082e-24	0.958367	-2.06185
184422642	chr3:184422642:C:T	2.90919e-53	-8.17673e-10	-2.08506	2.56014e-24	-8.17673e-10	-1.88276
184422697	chr3:184422697:A:C	7.75277e-54	-2.22194	-1.18552	2.33671e-24	-2.34739	0.373313
184422923	chr3:184422923:A:G	7.57226e-54	-2.14568	-1.28534	2.71693e-25	-2.47606	-1.64984
184423640	chr3:184423640:A:G	9.10011e-53	-0.33631	-0.608334	1.30901e-24	-1.50963	-1.04391
184423750	chr3:184423750:G:C	3.77127e-54	-2.36584	-1.76227	2.88526e-25	-2.53076	-1.53503
184423999	chr3:184423999:G:A	4.12766e-53	-8.17673e-10	-1.73522	2.10491e-24	-8.17673e-10	-2.07855
184424665	chr3:184424665:C:T	3.27482e-54	-2.36069	-1.90857	2.14647e-25	-2.53017	-1.83141
184424952	chr3:184424952:G:A	4.24246e-54	-2.409	-1.60137	3.02365e-25	-2.54181	-1.47713
184425332	chr3:184425332:GA:G	7.46666e-53	-8.17673e-10	-1.14248	7.04161e-24	-8.17673e-10	-0.870982
184425736	chr3:184425736:C:T	3.30225e-53	-8.17673e-10	-1.95833	2.02019e-24	-8.17673e-10	-2.11963
184425810	chr3:184425810:C:T	2.80181e-53	-8.17673e-10	-2.12267	2.00567e-24	-8.17673e-10	-2.12684
184426797	chr3:184426797:A:G	2.24297e-53	-0.792033	-1.55309	4.51694e-25	-1.80668	-1.81089
184426858	chr3:184426858:G:A	3.33925e-54	-2.34182	-1.90795	2.15379e-25	-2.52393	-1.83424
184426887	chr3:184426887:A:G	2.97301e-53	-8.17673e-10	-2.06336	3.01595e-24	-8.17673e-10	-1.7189
184427665	chr3:184427665:C:T	1.24377e-53	-1.12698	-1.80781	5.85468e-25	-1.75682	-1.60135
184428545	chr3:184428545:T:C	3.05346e-53	-8.17673e-10	-2.03665	2.99873e-24	-8.17673e-10	-1.72463
184428998	chr3:184428998:G:A	8.85061e-53	0.0559582	-1.0284	1.96363e-24	-1.3157	-0.83232
184429306	chr3:184429306:C:T	4.63191e-53	-8.17673e-10	-1.61996	5.01457e-24	-8.17673e-10	-1.21047
184429668	chr3:184429668:C:T	3.02647e-53	-8.17673e-10	-2.04553	2.83044e-24	-8.17673e-10	-1.78239
184429677	chr3:184429677:A:G	4.8582e-53	-8.17673e-10	-1.57226	5.24199e-24	-8.17673e-10	-1.16612
184430134	chr3:184430134:T:C	3.28731e-53	-8.17673e-10	-1.96286	2.20364e-24	-8.17673e-10	-2.03271
184430377	chr3:184430377:G:A	3.38188e-53	-8.17673e-10	-1.9345	3.21523e-24	-8.17673e-10	-1.65492
184430698	chr3:184430698:G:A	2.49933e-53	-2.23691	-1.73e-09	1.84292e-24	-2.21147	-1.73e-09
184430701	chr3:184430701:G:A	7.14258e-53	-0.312025	-0.874832	1.05808e-24	-1.49275	-1.27362
184430788	chr3:184430788:T:C	1.02413e-53	-1.10349	-2.0256	1.08871e-24	-1.66771	-1.07012
184430813	chr3:184430813:G:A	1.02319e-52	-0.827416	-1.73e-09	7.61485e-24	-0.792718	-1.73e-09
184430844	chr3:184430844:T:C	4.23482e-53	-0.0572617	-1.65233	8.98906e-25	-1.38287	-1.54652
184431421	chr3:184431421:A:C	2.06121e-53	-2.42964	-1.73e-09	1.36281e-24	-2.51327	-1.73e-09
184431796	chr3:184431796:G:A	6.97469e-53	-8.17673e-10	-1.21064	4.03847e-24	-8.17673e-10	-1.42695
184431828	chr3:184431828:T:C	3.432e-53	-8.17673e-10	-1.91979	3.28646e-24	-8.17673e-10	-1.63301
184431832	chr3:184431832:A:C	8.91381e-52	-8.17673e-10	1.33726	4.03913e-24	-8.17673e-10	-1.42679
184431963	chr3:184431963:C:T	2.92204e-53	-8.17673e-10	-2.08065	2.14886e-24	-8.17673e-10	-2.05788
184432219	chr3:184432219:T:G	5.19676e-54	-1.76935	-2.03813	2.30669e-25	-2.1654	-2.12419
184432281	chr3:184432281:A:G	9.18117e-53	-2.28881	1.35303	6.68076e-24	-2.42202	1.49844
184432613	chr3:184432613:G:A	7.22114e-54	-2.32764	-1.15087	1.01661e-24	-2.43804	-0.368306
184432614	chr3:184432614:T:G	7.25856e-54	-2.33529	-1.13804	1.03087e-24	-2.44383	-0.348586
184432646	chr3:184432646:AG:A	3.47845e-54	-2.31566	-1.89327	1.44174e-24	-0.806849	-1.65012
184432700	chr3:184432700:A:G	5.51301e-53	-8.17673e-10	-1.44582	2.04232e-24	-8.17673e-10	-2.10873
184432745	chr3:184432745:G:T	2.02673e-53	-2.44651	-1.73e-09	1.48446e-24	-2.42777	-1.73e-09
184432746	chr3:184432746:A:C	2.03973e-53	-2.44011	-1.73e-09	1.49462e-24	-2.42095	-1.73e-09
184432775	chr3:184432775:C:T	3.21735e-53	-8.17673e-10	-1.98437	2.16835e-24	-8.17673e-10	-2.04885
184433183	chr3:184433183:G:T	2.01957e-53	-2.45005	-1.73e-09	1.48038e-24	-2.43052	-1.73e-09
184433554	chr3:184433554:C:T	2.91991e-53	-8.17673e-10	-2.08138	2.14689e-24	-8.17673e-10	-2.0588
184433596	chr3:184433596:T:C	2.83817e-53	-8.17673e-10	-2.10977	2.03439e-24	-8.17673e-10	-2.11262
184433650	chr3:184433650:A:C	1.11634e-53	-2.13568	-0.907201	2.38802e-24	-1.97872	0.0263687
184433801	chr3:184433801:A:G	8.30219e-53	-0.116635	-0.919776	1.16771e-24	-1.36169	-1.30609
184433885	chr3:184433885:T:C	9.26351e-53	0.553725	-1.48057	2.39036e-24	-0.644823	-1.30655
184433954	chr3:184433954:G:A	2.12861e-53	-2.39746	-1.73e-09	1.56327e-24	-2.37604	-1.73e-09
184434070	chr3:184434070:G:A	2.07516e-53	-2.42289	-1.73e-09	1.52373e-24	-2.40166	-1.73e-09
184434231	chr3:184434231:CCTT:C	4.21441e-53	-1.71442	-1.73e-09	1.3892e-24	-2.49409	-1.73e-09
184434409	chr3:184434409:T:TC	3.16314e-53	-8.17673e-10	-2.00136	2.438e-24	-8.17673e-10	-1.93164
184434500	chr3:184434500:C:A	2.8657e-53	-8.17673e-10	-2.10012	2.58087e-24	-8.17673e-10	-1.87469
184434505	chr3:184434505:G:A	2.91477e-53	-8.17673e-10	-2.08314	2.14315e-24	-8.17673e-10	-2.06054
184434783	chr3:184434783:A:G	2.88511e-53	-8.17673e-10	-2.09337	2.61518e-24	-8.17673e-10	-1.86149
184434785	chr3:184434785:A:T	9.98381e-54	-2.07629	-1.07826	3.51408e-24	-1.88601	0.319967
184435002	chr3:184435002:G:C	2.83024e-53	-8.17673e-10	-2.11257	2.46885e-24	-8.17673e-10	-1.91907
184435085	chr3:184435085:C:A	1.04536e-53	-2.21191	-0.896666	2.18219e-24	-2.08329	0.0408043
184435143	chr3:184435143:T:C	7.53839e-54	-1.48631	-1.9492	1.714e-25	-2.53953	-2.04705
184435510	chr3:184435510:A:G	1.89724e-53	-2.51253	-1.73e-09	1.59736e-24	-2.35447	-1.73e-09
184435879	chr3:184435879:A:G	1.47114e-52	0.319512	-0.783816	1.14351e-24	-1.47658	-1.21213
184436007	chr3:184436007:C:G	7.64168e-53	-8.17673e-10	-1.11931	6.13522e-24	-8.17673e-10	-1.00877
184436317	chr3:184436317:TAC:T	2.10059e-53	-2.41071	-1.73e-09	1.54332e-24	-2.38888	-1.73e-09
184436359	chr3:184436359:C:T	8.83808e-54	-1.40514	-1.87131	1.80776e-25	-2.54266	-1.99065
184436620	chr3:184436620:C:T	4.32057e-53	-8.17673e-10	-1.68954	5.90154e-24	-8.17673e-10	-1.04761
184436697	chr3:184436697:A:G	3.95753e-52	0.763631	-0.238356	2.68344e-24	-1.22836	-0.607362
184436752	chr3:184436752:C:T	2.84096e-53	-8.17673e-10	-2.10879	2.00559e-24	-8.17673e-10	-2.12688
184437145	chr3:184437145:C:T	1.29098e-53	-1.70997	-1.18756	5.04847e-24	-0.238981	-0.964753
184437216	chr3:184437216:G:A	4.38725e-53	-8.17673e-10	-1.67423	6.08332e-24	-8.17673e-10	-1.01727
184437441	chr3:184437441:G:A	4.58629e-53	-8.17673e-10	-1.62986	6.52142e-24	-8.17673e-10	-0.947726
184437539	chr3:184437539:C:T	3.43258e-53	-8.17673e-10	-1.91962	3.54165e-24	-8.17673e-10	-1.55823
184437620	chr3:184437620:A:G	1.10054e-53	-1.31033	-1.7468	2.19861e-25	-2.53328	-1.8043
184437717	chr3:184437717:A:G	3.45211e-53	-8.17673e-10	-1.91394	2.90666e-24	-8.17673e-10	-1.75582
184438313	chr3:184438313:C:T	3.32411e-53	-8.17673e-10	-1.95173	2.46337e-24	-8.17673e-10	-1.92129
184438347	chr3:184438347:G:A	3.66079e-52	0.627266	-0.179933	2.61979e-24	-1.30749	-0.552235
184439248	chr3:184439248:T:C	2.76159e-52	-8.17673e-10	0.165463	1.5985e-23	-8.17673e-10	-0.0511693
184439354	chr3:184439354:C:G	1.9252e-53	-2.4979	-1.73e-09	1.5328e-24	-2.39572	-1.73e-09
184439761	chr3:184439761:C:T	4.76332e-53	-0.390079	-1.20191	1.31104e-24	-1.28325	-1.26875
184439762	chr3:184439762:G:A	3.3081e-52	-8.17673e-10	0.346028	2.66252e-23	-8.17673e-10	0.459039
184439844	chr3:184439844:G:A	3.4274e-52	-8.17673e-10	0.381457	2.75973e-23	-8.17673e-10	0.494898
184439857	chr3:184439857:T:C	4.21927e-53	-0.390099	-1.32317	1.1426e-24	-1.28382	-1.40569
184439985	chr3:184439985:C:T	5.10292e-53	-8.17673e-10	-1.52312	3.15371e-24	-8.17673e-10	-1.67424
184440181	chr3:184440181:T:C	6.48997e-53	-8.17673e-10	-1.28267	3.96859e-24	-8.17673e-10	-1.44441
184440188	chr3:184440188:T:G	2.90188e-54	-2.30845	-2.08171	1.58112e-25	-2.54092	-2.12635
184440217	chr3:184440217:A:C	4.26387e-53	-0.41708	-1.28567	1.19281e-24	-1.30593	-1.34057
184440662	chr3:184440662:C:G	1.03672e-53	-1.8621	-1.25477	2.74373e-25	-2.54566	-1.57043
184440728	chr3:184440728:CT:C	2.71535e-52	-8.17673e-10	0.148574	2.22934e-23	-8.17673e-10	0.281473
184441100	chr3:184441100:C:T	1.10669e-52	-8.17673e-10	-0.748971	2.33484e-24	-8.17673e-10	-1.97488
184441141	chr3:184441141:A:T	4.70284e-53	-0.448997	-1.15577	1.35601e-24	-1.3338	-1.18448
184441192	chr3:184441192:A:G	7.86563e-53	0.815623	-1.90605	6.44947e-25	-1.20194	-2.05946
184441378	chr3:184441378:G:A	2.84361e-53	-8.17673e-10	-2.10786	3.3155e-24	-8.17673e-10	-1.62421
184441534	chr3:184441534:C:G	9.86889e-53	-8.17673e-10	-0.863543	2.25184e-24	-8.17673e-10	-2.01107
184441552	chr3:184441552:G:A	2.81992e-53	-8.17673e-10	-2.11622	2.92463e-24	-8.17673e-10	-1.74965
184441948	chr3:184441948:C:T	3.1808e-53	-8.17673e-10	-1.9958	2.35061e-24	-8.17673e-10	-1.96814
184442384	chr3:184442384:C:A	6.48183e-53	-0.262171	-1.02176	1.62258e-24	-1.22365	-1.11515
184442470	chr3:184442470:T:C	5.29432e-53	-8.17673e-10	-1.4863	4.12176e-24	-8.17673e-10	-1.40654
184442919	chr3:184442919:A:T	1.89268e-53	-2.51494	-1.73e-09	1.37519e-24	-2.50423	-1.73e-09
184443009	chr3:184443009:T:A	2.62703e-54	-2.49577	-1.99389	2.23243e-25	-2.22106	-2.10126
184443065	chr3:184443065:T:C	2.90033e-53	-8.17673e-10	-2.08811	3.32114e-24	-8.17673e-10	-1.62251
184443157	chr3:184443157:T:C	2.55873e-54	-2.4281	-2.0879	1.78885e-25	-2.54147	-2.00237
184443199	chr3:184443199:T:A	3.26841e-53	-8.17673e-10	-1.96863	3.7264e-24	-8.17673e-10	-1.50738
184443208	chr3:184443208:T:C	5.25383e-53	0.0125111	-1.50649	1.04192e-24	-1.68423	-1.09752
184443391	chr3:184443391:C:T	5.02024e-53	-0.393691	-1.14576	1.34367e-24	-1.29686	-1.23056
184443404	chr3:184443404:C:T	3.01814e-53	-8.17673e-10	-2.04829	2.0204e-24	-8.17673e-10	-2.11952
184443947	chr3:184443947:A:G	5.3042e-53	-0.40214	-1.08229	1.41361e-24	-1.30068	-1.17599
184443990	chr3:184443990:G:A	2.64084e-51	-8.17673e-10	2.42334	4.29232e-22	-8.17673e-10	3.23918
184444001	chr3:184444001:G:A	2.79668e-53	-8.17673e-10	-2.1245	2.6644e-24	-8.17673e-10	-1.84284
184444610	chr3:184444610:A:G	3.53846e-53	-0.570341	-1.3189	9.88638e-25	-1.43854	-1.3957
184444756	chr3:184444756:C:T	3.69669e-53	-8.17673e-10	-1.84549	2.5259e-24	-8.17673e-10	-1.89622
184444772	chr3:184444772:C:T	5.07124e-53	-0.392064	-1.13728	1.33737e-24	-1.30893	-1.22318
184444843	chr3:184444843:A:G	3.69617e-53	-8.17673e-10	-1.84563	2.52546e-24	-8.17673e-10	-1.8964
184444916	chr3:184444916:T:C	5.85267e-54	-2.19111	-1.4975	9.53127e-25	-2.08567	-0.785157
184445008	chr3:184445008:T:C	3.82853e-53	-8.17673e-10	-1.81045	2.02407e-24	-8.17673e-10	-2.11771
184445041	chr3:184445041:A:G	2.83553e-53	-8.17673e-10	-2.1107	2.42625e-24	-8.17673e-10	-1.93647
184445091	chr3:184445091:A:G	1.9277e-53	-2.4966	-1.73e-09	1.65628e-24	-2.31824	-1.73e-09
184445127	chr3:184445127:CT:C	8.70645e-54	-2.50464	-0.786815	6.73651e-25	-2.21857	-0.999289
184445187	chr3:184445187:G:C	1.88406e-53	-2.5195	-1.73e-09	1.36879e-24	-2.50889	-1.73e-09
184445290	chr3:184445290:C:A	1.89276e-53	-2.5149	-1.73e-09	1.3758e-24	-2.50378	-1.73e-09
184445337	chr3:184445337:T:C	3.38777e-53	-8.17673e-10	-1.93276	3.93689e-24	-8.17673e-10	-1.45243
184445338	chr3:184445338:G:A	1.2575e-53	-0.817058	-2.10674	5.29279e-25	-1.50351	-1.95554
184445446	chr3:184445446:A:AT	4.4695e-52	-8.17673e-10	0.646931	4.91157e-24	-8.17673e-10	-1.23123
184445697	chr3:184445697:A:T	4.26106e-54	-2.52156	-1.48444	2.82445e-25	-2.53625	-1.55084
184446159	chr3:184446159:A:G	2.9449e-53	-8.17673e-10	-2.07286	2.01859e-24	-8.17673e-10	-2.12042
184446216	chr3:184446216:C:T	1.74752e-53	-1.97243	-0.622306	4.70871e-25	-2.53776	-1.03823
184446217	chr3:184446217:G:A	3.3422e-53	-8.17673e-10	-1.9463	2.08955e-24	-8.17673e-10	-2.08587
184446294	chr3:184446294:G:A	3.08394e-53	-8.17673e-10	-2.02672	2.02791e-24	-8.17673e-10	-2.11581
184446335	chr3:184446335:C:T	6.32075e-53	0.232897	-1.54199	1.13803e-24	-1.5415	-1.15202
184446401	chr3:184446401:A:G	2.86531e-53	-8.17673e-10	-2.10025	2.12367e-24	-8.17673e-10	-2.06967
184446499	chr3:184446499:T:C	2.33245e-54	-2.49362	-2.11498	1.5727e-25	-2.5459	-2.12672
184446567	chr3:184446567:T:C	2.33353e-54	-2.49351	-2.11463	1.57227e-25	-2.54594	-2.12694
184446739	chr3:184446739:G:T	2.96965e-53	-0.400172	-1.66431	7.2729e-25	-1.47274	-1.66851
184446772	chr3:184446772:C:T	2.79144e-53	-8.17673e-10	-2.12637	2.76037e-24	-8.17673e-10	-1.80745
184446829	chr3:184446829:A:C	6.5627e-53	-1.63539	0.363864	2.90292e-25	-2.54595	-1.51374
184446956	chr3:184446956:T:C	1.57486e-52	-8.17673e-10	-0.396182	6.74442e-24	-8.17673e-10	-0.914103
184446991	chr3:184446991:T:C	1.71459e-52	-8.17673e-10	-0.311171	7.23163e-24	-8.17673e-10	-0.844354
184447093	chr3:184447093:C:T	2.05344e-53	-2.43341	-1.73e-09	1.59834e-24	-2.35386	-1.73e-09
184447164	chr3:184447164:T:A	2.90451e-53	-8.17673e-10	-2.08667	2.83541e-24	-8.17673e-10	-1.78063
184447278	chr3:184447278:G:A	2.80019e-53	-8.17673e-10	-2.12324	2.01848e-24	-8.17673e-10	-2.12048
184447427	chr3:184447427:G:A	2.80256e-53	-8.17673e-10	-2.1224	2.09289e-24	-8.17673e-10	-2.08427
184447556	chr3:184447556:T:C	1.00072e-53	-1.6195	-1.5327	2.91753e-25	-2.4847	-1.56996
184448131	chr3:184448131:G:A	2.85292e-53	-8.17673e-10	-2.10459	2.5078e-24	-8.17673e-10	-1.90341
184448216	chr3:184448216:T:C	5.51994e-53	0.106242	-1.5508	1.04596e-24	-1.6275	-1.15038
184448466	chr3:184448466:A:G	4.945e-53	-0.0382336	-1.51632	1.00439e-24	-1.71341	-1.10503
184448499	chr3:184448499:G:A	2.90053e-53	-8.17673e-10	-2.08804	2.6328e-24	-8.17673e-10	-1.85477
184448606	chr3:184448606:C:T	8.75346e-53	-0.899914	-0.0835664	3.78316e-23	0.398118	0.412208
184448730	chr3:184448730:C:T	1.98755e-53	-2.46603	-1.73e-09	1.45971e-24	-2.44458	-1.73e-09
184449204	chr3:184449204:T:C	2.25945e-54	-2.51355	-2.12684	1.76996e-25	-2.53877	-2.01568
184449626	chr3:184449626:A:G	2.89226e-53	-8.17673e-10	-2.09089	2.09462e-24	-8.17673e-10	-2.08345
184449768	chr3:184449768:A:G	1.95044e-53	-2.48487	-1.73e-09	1.43113e-24	-2.46435	-1.73e-09
184449795	chr3:184449795:C:T	1.63963e-52	0.788151	-1.14403	2.66883e-24	-1.21853	-0.622645
184450086	chr3:184450086:G:T	1.05346e-52	-0.635319	-0.16295	4.8947e-23	0.7525	0.315418
184450173	chr3:184450173:G:A	9.25334e-54	-1.54323	-1.6873	2.43897e-25	-2.47735	-1.75648
184450887	chr3:184450887:A:G	7.31085e-53	-1.16357	-1.73e-09	3.82749e-24	-1.48061	-1.73e-09
184450974	chr3:184450974:G:A	1.88474e-53	-2.51914	-1.73e-09	1.37297e-24	-2.50584	-1.73e-09
184450976	chr3:184450976:A:G	1.53557e-52	-0.42144	-1.73e-09	7.62877e-24	-0.790893	-1.73e-09
184451095	chr3:184451095:C:T	2.08243e-53	-1.68834	-0.731056	4.67188e-25	-2.50089	-1.08296
184451251	chr3:184451251:A:C	4.21259e-52	-0.674669	1.2624	2.94402e-22	0.742635	2.11949
184451504	chr3:184451504:A:C	2.56967e-54	-2.38667	-2.12507	1.74716e-25	-2.52983	-2.03758
184452098	chr3:184452098:G:A	2.90041e-53	-8.17673e-10	-2.08808	2.84891e-24	-8.17673e-10	-1.77588
184452476	chr3:184452476:G:A	1.96506e-53	-2.47741	-1.73e-09	1.32282e-24	-2.54305	-1.73e-09
184452520	chr3:184452520:A:G	2.90024e-53	-8.17673e-10	-2.08814	2.00682e-24	-8.17673e-10	-2.12627
184452563	chr3:184452563:G:A	2.72121e-52	0.150732	-1.73e-09	3.35959e-23	0.691585	-1.73e-09
184452637	chr3:184452637:C:T	1.93077e-53	-2.49501	-1.73e-09	2.15842e-24	-2.05344	-1.73e-09
184452884	chr3:184452884:C:T	3.87069e-52	-8.17673e-10	0.503087	2.06056e-23	-8.17673e-10	0.202746
184452885	chr3:184452885:A:T	5.34345e-52	-8.17673e-10	0.825526	2.81609e-23	-8.17673e-10	0.515114
184452890	chr3:184452890:G:T	9.50647e-54	-1.09028	-2.11326	2.15835e-25	-2.23053	-2.12553
184453174	chr3:184453174:A:G	3.17895e-53	-1.80778	-0.188599	8.90612e-25	-2.263	-0.675665
184453204	chr3:184453204:C:T	5.25251e-54	-2.50684	-1.28997	2.65608e-25	-2.49617	-1.65238
184453634	chr3:184453634:C:T	2.86502e-54	-2.53037	-1.87257	2.05962e-25	-2.31878	-2.0841
184453642	chr3:184453642:T:G	2.83871e-53	-8.17673e-10	-2.10958	2.47649e-24	-8.17673e-10	-1.91598
184453647	chr3:184453647:C:T	4.20019e-53	-8.17673e-10	-1.7178	3.76846e-24	-8.17673e-10	-1.49615
184453999	chr3:184453999:T:C	2.95529e-53	-0.477702	-1.59163	1.95129e-24	-0.25226	-1.90207
184454219	chr3:184454219:T:A	2.41123e-53	-2.2728	-1.73e-09	2.00868e-24	-2.12534	-1.73e-09
184454420	chr3:184454420:C:T	3.40847e-53	-8.17673e-10	-1.92667	3.6004e-24	-8.17673e-10	-1.54177
184454659	chr3:184454659:A:G	1.37783e-52	-8.17673e-10	-0.529835	2.93912e-24	-8.17673e-10	-1.74471
184454750	chr3:184454750:G:T	4.16167e-54	-2.30925	-1.72035	1.89523e-25	-2.44884	-2.03722
184455421	chr3:184455421:A:G	3.68448e-53	-0.497139	-1.35166	2.21119e-24	-0.288733	-1.74055
184456003	chr3:184456003:T:C	3.09033e-54	-2.31975	-2.00749	1.84166e-25	-2.51552	-1.99922
184456145	chr3:184456145:T:G	2.63564e-54	-2.54114	-1.94525	2.10478e-25	-2.27252	-2.10867
184456277	chr3:184456277:G:A	3.93655e-54	-2.3354	-1.74981	1.91182e-25	-2.43018	-2.04717
184456658	chr3:184456658:C:T	2.8547e-53	-8.17673e-10	-2.10397	2.61248e-24	-8.17673e-10	-1.86252
184456699	chr3:184456699:C:T	2.18152e-53	-2.37291	-1.73e-09	4.2235e-24	-1.38215	-1.73e-09
184456742	chr3:184456742:C:T	3.79012e-54	-2.3355	-1.78761	1.88029e-25	-2.42965	-2.06433
184457160	chr3:184457160:G:A	1.03837e-53	-1.00041	-2.11487	1.83439e-25	-2.40266	-2.11603
184457176	chr3:184457176:G:A	3.18234e-54	-2.37376	-1.92414	1.89208e-25	-2.3723	-2.11542
184457294	chr3:184457294:G:A	2.79182e-54	-2.45681	-1.97201	3.11036e-25	-1.8888	-2.10186
184457314	chr3:184457314:C:A	1.04869e-53	-0.989238	-2.11615	1.84273e-25	-2.3998	-2.11436
184457654	chr3:184457654:T:G	3.2701e-54	-2.24343	-2.02727	1.87066e-25	-2.47925	-2.01987
184457713	chr3:184457713:G:A	9.72243e-54	-1.06382	-2.11726	1.80369e-25	-2.42239	-2.11318
184457726	chr3:184457726:G:A	2.42676e-54	-2.50012	-2.06883	4.02031e-25	-2.01297	-1.72107
184457953	chr3:184457953:T:C	1.93184e-53	-2.49446	-1.73e-09	2.21585e-24	-2.02718	-1.73e-09
184457976	chr3:184457976:G:A	3.98083e-54	-2.2235	-1.85053	1.79374e-25	-2.5349	-2.0062
184457993	chr3:184457993:A:C	2.84577e-53	-8.17673e-10	-2.1071	2.49365e-24	-8.17673e-10	-1.90907
184458166	chr3:184458166:G:A	1.83999e-53	-2.54317	-1.73e-09	1.33936e-24	-2.53063	-1.73e-09
184458298	chr3:184458298:T:C	3.7694e-54	-2.00184	-2.12675	3.23473e-25	-1.93222	-2.01924
184458544	chr3:184458544:T:C	3.13773e-53	-8.17673e-10	-2.00943	3.07343e-24	-8.17673e-10	-1.70003
184458987	chr3:184458987:G:T	7.05168e-54	-1.78766	-1.71459	2.34475e-25	-2.36538	-1.90785
184459580	chr3:184459580:A:G	8.49285e-54	-1.48307	-1.83322	4.35294e-25	-1.63308	-2.02147
184459583	chr3:184459583:C:T	5.80637e-54	-1.95677	-1.73979	2.1402e-25	-2.44007	-1.92444
184459624	chr3:184459624:C:T	1.86641e-53	-2.52892	-1.73e-09	1.32072e-24	-2.54464	-1.73e-09
184459970	chr3:184459970:T:C	3.53648e-54	-2.38261	-1.80977	1.9444e-25	-2.3866	-2.07385
184459986	chr3:184459986:G:A	2.12579e-53	-2.39879	-1.73e-09	2.18845e-24	-2.03963	-1.73e-09
184460040	chr3:184460040:T:C	1.22046e-53	-1.74626	-1.20744	5.78887e-25	-1.74581	-1.62366
184460064	chr3:184460064:G:A	2.89497e-54	-2.40209	-1.99045	3.52753e-25	-1.75688	-2.10793
184460080	chr3:184460080:A:G	1.12366e-53	-1.83984	-1.1965	5.30982e-25	-1.83857	-1.61728
184460318	chr3:184460318:G:A	3.77275e-53	-8.17673e-10	-1.82513	2.31963e-24	-8.17673e-10	-1.98141
184460377	chr3:184460377:G:A	5.99109e-54	-1.83793	-1.82731	2.13977e-25	-2.39027	-1.97443
184460586	chr3:184460586:C:T	8.01785e-54	-1.25223	-2.12161	1.64549e-25	-2.52564	-2.10172
184460624	chr3:184460624:G:A	2.33105e-54	-2.54252	-2.06667	1.73268e-25	-2.47891	-2.09682
184460629	chr3:184460629:A:G	3.11901e-54	-2.33762	-1.98038	1.87836e-25	-2.52237	-1.97263
184460844	chr3:184460844:C:T	1.8506e-53	-2.53742	-1.73e-09	1.37025e-24	-2.50782	-1.73e-09
184461180	chr3:184461180:G:A	3.86117e-53	-8.17673e-10	-1.80196	2.35268e-24	-8.17673e-10	-1.96726
184461252	chr3:184461252:G:A	3.09727e-53	-8.17673e-10	-2.02241	2.48324e-24	-8.17673e-10	-1.91325
184461399	chr3:184461399:G:A	6.7292e-54	-1.6185	-1.93056	2.32588e-25	-2.54533	-1.73597
184461426	chr3:184461426:T:A	3.87491e-53	-8.17673e-10	-1.79841	2.39626e-24	-8.17673e-10	-1.94891
184461455	chr3:184461455:C:T	1.7692e-53	-1.75917	-0.823232	1.10178e-24	-2.32487	-0.401023
184461585	chr3:184461585:A:G	4.07091e-54	-1.95683	-2.09482	1.62541e-25	-2.52633	-2.11332
184461649	chr3:184461649:G:T	4.06544e-54	-1.92661	-2.12638	1.60131e-25	-2.52799	-2.12659
184461969	chr3:184461969:T:G	1.54111e-53	-2.01636	-0.704066	1.17447e-24	-2.44703	-0.214977
184462052	chr3:184462052:G:C	6.40039e-53	-8.17673e-10	-1.29657	2.905e-24	-8.17673e-10	-1.75639
184462253	chr3:184462253:T:C	4.47577e-54	-2.5395	-1.41733	2.20307e-25	-2.48392	-1.85163
184462286	chr3:184462286:G:A	3.60804e-54	-2.5455	-1.62685	1.90242e-25	-2.50932	-1.97295
184462339	chr3:184462339:C:T	4.51194e-53	0.204676	-1.85088	1.74662e-24	-0.218025	-2.04711
184462350	chr3:184462350:A:G	2.55005e-52	1.11838	-1.03261	8.29675e-24	0.12825	-0.835205
184462359	chr3:184462359:C:T	1.22877e-52	-8.17673e-10	-0.644331	1.00802e-23	-8.17673e-10	-0.51225
184462389	chr3:184462389:C:T	3.68582e-54	-2.54144	-1.60958	1.96133e-25	-2.49136	-1.96042
184462484	chr3:184462484:A:C	9.56174e-53	-0.89516	-1.73e-09	5.77733e-24	-1.06888	-1.73e-09
184462785	chr3:184462785:C:T	2.98293e-54	-2.34682	-2.01579	1.82459e-25	-2.40636	-2.11769
184463280	chr3:184463280:G:A	1.74633e-53	-0.475076	-2.12034	5.10861e-25	-1.40297	-2.0915
184463283	chr3:184463283:G:A	1.38497e-53	-0.705883	-2.12137	1.94887e-25	-2.37059	-2.08757
184463533	chr3:184463533:G:A	3.34721e-53	-8.17673e-10	-1.9448	2.89661e-24	-8.17673e-10	-1.75928
184463647	chr3:184463647:A:T	2.87448e-53	-8.17673e-10	-2.09706	2.40479e-24	-8.17673e-10	-1.94536
184463778	chr3:184463778:A:C	3.19374e-52	-8.17673e-10	0.310848	1.34177e-23	-8.17673e-10	-0.226244
184464020	chr3:184464020:C:T	3.73187e-54	-2.12203	-2.01658	2.84639e-25	-2.48245	-1.59691
184464158	chr3:184464158:T:C	5.95074e-54	-1.56087	-2.11113	4.66825e-25	-1.50208	-2.08254
184464324	chr3:184464324:A:T	5.94414e-54	-1.61955	-2.05356	4.32688e-25	-1.56228	-2.09828
184464412	chr3:184464412:G:A	5.87034e-54	-1.61845	-2.06715	4.27173e-25	-1.56618	-2.1072
184464462	chr3:184464462:A:T	3.07342e-53	-8.17673e-10	-2.03014	2.71743e-24	-8.17673e-10	-1.82313
184464479	chr3:184464479:C:T	2.47806e-52	-8.17673e-10	0.0571327	1.51929e-23	-8.17673e-10	-0.10199
184464624	chr3:184464624:TC:T	1.79709e-53	-0.572145	-1.99462	6.33483e-24	0.524652	-1.50141
184464669	chr3:184464669:A:C	2.58948e-52	-8.17673e-10	0.101112	1.11813e-23	-8.17673e-10	-0.408577
184464884	chr3:184464884:C:T	2.80719e-53	-8.17673e-10	-2.12075	2.07726e-24	-8.17673e-10	-2.09177
184464901	chr3:184464901:A:C	2.97837e-53	-8.17673e-10	-2.06155	2.56462e-24	-8.17673e-10	-1.88101
184464977	chr3:184464977:C:T	2.83377e-53	-8.17673e-10	-2.11132	2.53474e-24	-8.17673e-10	-1.89273
184465031	chr3:184465031:G:A	6.38523e-54	-1.54593	-2.0556	1.75515e-25	-2.48094	-2.08192
184465080	chr3:184465080:C:T	2.58016e-53	-2.20508	-1.73e-09	2.31741e-24	-1.98237	-1.73e-09
184465134	chr3:184465134:A:G	3.92133e-53	-8.17673e-10	-1.7865	2.12458e-24	-8.17673e-10	-2.06925
184465419	chr3:184465419:T:A	5.19284e-54	-1.70043	-2.10781	4.0809e-25	-1.64202	-2.07707
184465707	chr3:184465707:C:T	2.46721e-52	-8.17673e-10	0.0527411	1.1088e-23	-8.17673e-10	-0.41696
184465714	chr3:184465714:G:A	1.05398e-52	-8.17673e-10	-0.797772	7.77441e-24	-8.17673e-10	-0.771981
184465794	chr3:184465794:T:C	3.76679e-53	-8.17673e-10	-1.82671	6.45816e-24	-8.17673e-10	-0.957474
184465999	chr3:184465999:T:C	3.57954e-53	-8.17673e-10	-1.8777	5.35621e-24	-8.17673e-10	-1.14456
184466098	chr3:184466098:T:C	3.43911e-53	-8.17673e-10	-1.91772	4.93949e-24	-8.17673e-10	-1.22556
184466158	chr3:184466158:T:A	4.71976e-54	-1.80193	-2.10183	3.87256e-25	-1.7071	-2.06439
184466447	chr3:184466447:G:A	5.68509e-54	-2.15917	-1.5585	2.75236e-24	-0.576069	-1.23429
184466470	chr3:184466470:A:G	1.61078e-52	-8.17673e-10	-0.373627	9.04439e-24	-8.17673e-10	-0.620674
184466503	chr3:184466503:A:G	2.85003e-53	-8.17673e-10	-2.1056	2.08502e-24	-8.17673e-10	-2.08804
184466518	chr3:184466518:C:A	1.92325e-53	-1.22071	-1.2782	2.6099e-25	-2.54028	-1.62581
184466623	chr3:184466623:A:G	1.3947e-52	-8.17673e-10	-0.517666	7.97507e-24	-8.17673e-10	-0.746498
184466799	chr3:184466799:A:G	1.36429e-53	-1.70694	-1.13535	7.81734e-25	-1.65394	-1.41512
184466834	chr3:184466834:T:C	1.41363e-52	-8.17673e-10	-0.504186	8.02865e-24	-8.17673e-10	-0.739803
184467010	chr3:184467010:G:A	3.15112e-53	-8.17673e-10	-2.00517	3.24168e-24	-8.17673e-10	-1.64673
184467239	chr3:184467239:T:C	1.44285e-52	-8.17673e-10	-0.483724	8.16633e-24	-8.17673e-10	-0.722799
184467297	chr3:184467297:G:A	4.26456e-53	-1.76247	0.0598787	8.77798e-25	-2.53021	-0.422948
184467338	chr3:184467338:C:T	6.03828e-54	-1.53164	-2.12576	5.00187e-25	-1.40671	-2.10888
184467392	chr3:184467392:G:A	3.35035e-53	-8.17673e-10	-1.94386	4.73205e-24	-8.17673e-10	-1.26846
184467457	chr3:184467457:T:C	2.52772e-53	-2.22561	-1.73e-09	3.98398e-24	-1.44054	-1.73e-09
184467646	chr3:184467646:C:T	8.0972e-52	-8.17673e-10	1.24117	3.24028e-23	-8.17673e-10	0.655427
184467654	chr3:184467654:A:G	2.19256e-53	-0.315642	-2.05222	7.34641e-25	-1.16117	-1.97003
184468182	chr3:184468182:T:C	1.17186e-52	-8.17673e-10	-0.691752	7.0226e-24	-8.17673e-10	-0.873686
184468227	chr3:184468227:C:A	3.38657e-54	-2.24155	-1.99414	3.3978e-25	-2.24857	-1.6537
184468380	chr3:184468380:A:G	2.07713e-52	-1.10573	0.986369	8.53935e-24	-1.54762	0.869487
184468500	chr3:184468500:G:A	3.00565e-53	-8.17673e-10	-2.05244	2.62576e-24	-8.17673e-10	-1.85745
184468789	chr3:184468789:G:T	4.34072e-52	-8.17673e-10	0.617695	1.92559e-23	-8.17673e-10	0.134998
184468824	chr3:184468824:C:T	4.57654e-53	-8.17673e-10	-1.63199	3.05682e-24	-8.17673e-10	-1.70544
184468831	chr3:184468831:G:T	2.78671e-53	-0.360242	-1.76783	1.00052e-24	-1.21437	-1.60793
184469060	chr3:184469060:A:G	1.3261e-52	-1.07959	0.51149	5.55605e-24	-1.5339	0.425965
184469247	chr3:184469247:T:C	3.41362e-53	-8.17673e-10	-1.92516	2.03065e-24	-8.17673e-10	-2.11446
184469302	chr3:184469302:T:C	8.95844e-54	-1.30368	-1.95924	3.85735e-25	-1.936	-1.83942
184469401	chr3:184469401:AAGGG:A	2.8864e-53	-8.17673e-10	-2.09292	3.01489e-24	-8.17673e-10	-1.71926
184469885	chr3:184469885:T:A	2.79717e-53	-8.17673e-10	-2.12432	2.02548e-24	-8.17673e-10	-2.11701
184470101	chr3:184470101:C:T	1.90883e-52	-8.17673e-10	-0.203853	2.25563e-23	-8.17673e-10	0.293197
184470170	chr3:184470170:A:G	7.51578e-54	-1.32229	-2.11622	2.92457e-25	-1.92671	-2.12554
184470298	chr3:184470298:T:C	4.54818e-54	-2.49611	-1.44468	1.96273e-25	-2.38649	-2.06458
184470427	chr3:184470427:T:C	9.17927e-54	-2.13417	-1.1044	3.26723e-25	-2.51528	-1.42618
184471148	chr3:184471148:A:G	1.60908e-53	-0.591239	-2.08603	7.16144e-25	-1.19044	-1.96625
184471272	chr3:184471272:G:C	2.97249e-53	-8.17673e-10	-2.06353	2.54556e-24	-8.17673e-10	-1.88847
184471280	chr3:184471280:G:A	1.54371e-53	-0.633129	-2.08561	6.83746e-25	-1.23687	-1.96612
184471336	chr3:184471336:T:C	1.01216e-52	-0.838254	-1.73e-09	5.00828e-24	-1.21173	-1.73e-09
184471366	chr3:184471366:T:C	1.61801e-53	-0.594765	-2.07697	7.18747e-25	-1.20401	-1.94905
184471401	chr3:184471401:A:G	1.66601e-53	-0.570314	-2.07218	7.39604e-25	-1.18501	-1.93945
184471533	chr3:184471533:A:G	1.06341e-52	-8.17673e-10	-0.788869	4.4145e-24	-8.17673e-10	-1.33792
184471669	chr3:184471669:T:G	1.84158e-53	-2.54231	-1.73e-09	1.32661e-24	-2.54019	-1.73e-09
184471751	chr3:184471751:G:A	3.93263e-54	-2.2166	-1.86961	1.22946e-24	-0.868591	-1.74765
184471845	chr3:184471845:T:G	2.55208e-54	-2.4406	-2.078	2.28165e-25	-2.46874	-1.83177
184472104	chr3:184472104:G:A	3.94568e-54	-1.95662	-2.12628	2.84664e-25	-1.95615	-2.12312
184472287	chr3:184472287:A:G	3.94442e-54	-1.95824	-2.12497	2.83566e-25	-1.95801	-2.12512
184472682	chr3:184472682:T:C	4.69498e-53	-8.17673e-10	-1.60644	5.44063e-24	-8.17673e-10	-1.12892
184472695	chr3:184472695:G:A	3.78883e-54	-2.00443	-2.11903	2.83906e-25	-2.02198	-2.05995
184472702	chr3:184472702:C:T	1.96981e-53	-2.475	-1.73e-09	1.44883e-24	-2.45206	-1.73e-09
184472796	chr3:184472796:A:G	5.75741e-54	-1.57897	-2.12606	1.5389e-24	-0.26585	-2.1259
184472832	chr3:184472832:C:T	4.07341e-54	-1.9261	-2.12494	3.00879e-25	-1.94338	-2.08049
184473176	chr3:184473176:G:A	7.74821e-54	-1.31214	-2.09591	2.94325e-25	-1.92038	-2.12551
184473432	chr3:184473432:C:T	7.6536e-54	-1.33531	-2.08503	3.0682e-25	-1.96059	-2.04372
184473796	chr3:184473796:T:A	1.52118e-52	-8.17673e-10	-0.43086	5.98833e-24	-8.17673e-10	-1.03301
184473888	chr3:184473888:C:T	3.88801e-54	-2.21609	-1.88153	1.21503e-24	-0.867868	-1.76019
184474074	chr3:184474074:A:G	7.46931e-54	-2.20205	-1.24267	2.98305e-25	-2.49524	-1.53721
184474108	chr3:184474108:T:A	3.80569e-54	-2.20193	-1.91709	1.20191e-24	-0.834342	-1.80456
184474299	chr3:184474299:A:G	3.25669e-53	-0.767406	-1.20481	3.41343e-25	-2.28148	-1.61621
184474462	chr3:184474462:T:A	2.89873e-52	-8.17673e-10	0.213927	9.57567e-24	-8.17673e-10	-0.563594
184475308	chr3:184475308:C:T	3.59822e-52	-8.17673e-10	0.430095	2.23504e-23	-8.17673e-10	0.284023
184475564	chr3:184475564:T:A	8.44319e-54	-2.13699	-1.18516	2.95513e-25	-2.51748	-1.52438
184475577	chr3:184475577:C:T	9.5305e-54	-1.0752	-2.12582	2.02798e-24	-0.12963	-1.98615
184475605	chr3:184475605:G:T	1.14608e-53	-0.890069	-2.12652	2.8648e-24	0.115579	-1.8859
184475764	chr3:184475764:T:C	9.41031e-53	-8.17673e-10	-0.911125	3.95522e-24	-8.17673e-10	-1.44778
184475771	chr3:184475771:C:T	1.85966e-53	-2.53254	-1.73e-09	1.45481e-24	-2.44794	-1.73e-09
184475994	chr3:184475994:G:C	2.43816e-52	-8.17673e-10	0.0408967	8.26706e-24	-8.17673e-10	-0.71054
184476059	chr3:184476059:T:C	7.38753e-54	-1.37459	-2.08113	2.99429e-25	-1.98837	-2.04032
184476170	chr3:184476170:A:G	2.39905e-52	-8.17673e-10	0.0247285	8.15808e-24	-8.17673e-10	-0.72381
184476192	chr3:184476192:T:C	4.83844e-54	-1.82383	-2.05509	3.48078e-25	-1.9907	-1.88744
184476333	chr3:184476333:C:A	6.89163e-54	-2.47771	-1.0475	1.02392e-24	-1.87252	-0.926664
184476342	chr3:184476342:T:C	3.98781e-53	-8.17673e-10	-1.76969	2.15652e-24	-8.17673e-10	-2.05432
184476384	chr3:184476384:G:A	2.7906e-53	-8.17673e-10	-2.12667	2.0838e-24	-8.17673e-10	-2.08862
184476400	chr3:184476400:G:A	1.19504e-53	-0.847769	-2.12698	2.94156e-24	0.166709	-1.91059
184476694	chr3:184476694:G:C	1.20386e-53	-0.840598	-2.1268	3.03047e-24	0.179581	-1.89368
184476746	chr3:184476746:A:C	4.09277e-53	-8.17673e-10	-1.74371	2.1825e-24	-8.17673e-10	-2.04235
184476830	chr3:184476830:G:A	1.11817e-53	-0.930117	-2.11112	2.29417e-24	0.0477441	-2.04019
184476917	chr3:184476917:T:C	3.97216e-53	-8.17673e-10	-1.77362	2.15203e-24	-8.17673e-10	-2.05641
184477106	chr3:184477106:G:A	3.14925e-53	-8.17673e-10	-2.00577	2.63471e-24	-8.17673e-10	-1.85405
184477140	chr3:184477140:C:T	1.56242e-53	-0.907014	-1.79968	6.15956e-24	0.0987773	-1.10359
184477146	chr3:184477146:A:G	1.0876e-53	-1.07944	-1.98952	2.88422e-24	-0.131505	-1.63206
184477186	chr3:184477186:T:C	6.53846e-54	-2.48328	-1.09453	9.51688e-25	-1.88977	-0.982564
184477261	chr3:184477261:T:A	6.5596e-54	-2.48004	-1.09455	9.60775e-25	-1.88009	-0.982746
184477289	chr3:184477289:G:A	7.33268e-54	-1.38404	-2.07913	2.98613e-25	-1.99393	-2.03749
184477335	chr3:184477335:T:C	6.64834e-54	-2.48119	-1.07996	9.72069e-25	-1.88393	-0.967222
184477500	chr3:184477500:G:A	4.12441e-54	-2.17674	-1.86186	1.34268e-24	-0.789818	-1.73833
184477706	chr3:184477706:T:C	6.68052e-54	-2.46967	-1.08665	9.98143e-25	-1.84819	-0.976492
184477721	chr3:184477721:A:T	1.26298e-53	-0.950051	-1.9694	3.5479e-24	0.0347922	-1.59125
184477726	chr3:184477726:C:T	6.62022e-54	-2.47437	-1.09102	9.81439e-25	-1.86345	-0.978105
184477870	chr3:184477870:C:T	3.30953e-53	-8.17673e-10	-1.95613	3.04617e-24	-8.17673e-10	-1.70893
184477875	chr3:184477875:T:C	6.43422e-54	-2.48129	-1.11259	9.42707e-25	-1.88283	-0.998994
184477995	chr3:184477995:G:A	4.29693e-54	-2.14827	-1.84934	1.44968e-24	-0.726148	-1.72533
184478141	chr3:184478141:T:C	1.45288e-53	-0.670013	-2.10937	2.96418e-24	0.387751	-2.12397
184478435	chr3:184478435:G:A	8.43943e-54	-2.17094	-1.15166	3.06097e-25	-2.50895	-1.49772
184478470	chr3:184478470:T:C	7.35857e-54	-1.39405	-2.0656	3.02675e-25	-2.00054	-2.01738
184478535	chr3:184478535:A:C	2.21655e-52	-8.17673e-10	-0.0543933	7.62736e-24	-8.17673e-10	-0.791077
184478690	chr3:184478690:T:C	8.75141e-54	-2.04658	-1.23972	3.28722e-25	-2.53832	-1.39704
184478783	chr3:184478783:T:C	2.26956e-52	-8.17673e-10	-0.0307583	7.7827e-24	-8.17673e-10	-0.770916
184478795	chr3:184478795:T:A	8.40627e-54	-2.10046	-1.22608	3.35789e-25	-2.5308	-1.38329
184478894	chr3:184478894:CCACGTCCAGCCAACCTTAACTACT:C	7.90143e-53	-8.17673e-10	-1.08589	3.48308e-24	-8.17673e-10	-1.5749
184479034	chr3:184479034:T:C	8.08393e-54	-2.14073	-1.22491	3.38895e-25	-2.52109	-1.38379
184479047	chr3:184479047:G:A	6.41012e-54	-2.48853	-1.10911	9.20777e-25	-1.90789	-0.997462
184479073	chr3:184479073:T:C	6.61018e-54	-2.48129	-1.08562	9.65545e-25	-1.88454	-0.973345
184479174	chr3:184479174:A:G	7.98128e-53	-8.17673e-10	-1.07583	3.50557e-24	-8.17673e-10	-1.56847
184479237	chr3:184479237:ATCT:A	8.31136e-54	-1.24151	-2.09638	3.09555e-25	-1.8697	-2.12573
184479376	chr3:184479376:T:G	3.98781e-53	-8.17673e-10	-1.76969	2.15652e-24	-8.17673e-10	-2.05432
184479516	chr3:184479516:G:A	6.58504e-54	-2.48849	-1.08223	9.45042e-25	-1.90957	-0.969776
184479536	chr3:184479536:C:G	3.28443e-54	-2.24189	-2.02443	1.89183e-25	-2.52014	-1.96772
184479590	chr3:184479590:T:C	6.56408e-54	-2.48776	-1.08614	9.43794e-25	-1.90677	-0.973899
184479849	chr3:184479849:G:GT	2.60697e-54	-2.45722	-2.0401	4.25085e-25	-1.87846	-1.79983
184479905	chr3:184479905:G:C	1.43076e-53	-0.681316	-2.11341	2.88246e-24	0.361483	-2.12566
184479993	chr3:184479993:T:A	1.08234e-53	-1.08574	-1.98807	2.86546e-24	-0.140437	-1.62965
184480131	chr3:184480131:A:G	2.55976e-54	-2.4753	-2.04031	4.05899e-25	-1.92845	-1.79602
184480521	chr3:184480521:C:T	3.02e-52	-8.17673e-10	0.254911	1.74779e-23	-8.17673e-10	0.0381191
184480687	chr3:184480687:A:G	5.89135e-54	-1.73676	-1.94527	2.38697e-25	-2.13727	-2.11811
184480776	chr3:184480776:A:G	1.01211e-53	-1.01529	-2.12561	2.20467e-24	-0.0486049	-1.98364
184481009	chr3:184481009:C:T	1.08789e-53	-1.09209	-1.9766	2.92205e-24	-0.147751	-1.60278
184481063	chr3:184481063:G:A	2.89854e-53	-8.17673e-10	-2.08872	2.37693e-24	-8.17673e-10	-1.95701
184481121	chr3:184481121:C:T	2.53839e-54	-2.46963	-2.05435	4.02113e-25	-1.91027	-1.82358
184481315	chr3:184481315:A:G	2.54207e-54	-2.47334	-2.0492	4.01605e-25	-1.92111	-1.814
184481566	chr3:184481566:A:G	2.44941e-54	-2.54543	-2.01424	1.77494e-25	-2.54547	-2.00617
184481606	chr3:184481606:C:T	5.71707e-54	-1.66938	-2.04268	1.66315e-24	-0.389828	-1.92428
184481907	chr3:184481907:A:G	8.03272e-54	-2.06941	-1.30258	3.13899e-25	-2.53512	-1.44638
184481928	chr3:184481928:G:A	7.79613e-54	-1.28381	-2.11807	2.49722e-24	0.207933	-2.11558
184481963	chr3:184481963:G:T	3.03713e-52	-8.17673e-10	0.260568	1.73339e-23	-8.17673e-10	0.0298463
184482348	chr3:184482348:A:G	3.04148e-52	-8.17673e-10	0.262	1.73581e-23	-8.17673e-10	0.0312383
184482419	chr3:184482419:G:A	2.51702e-54	-2.47839	-2.05405	3.92237e-25	-1.93463	-1.82408
184482741	chr3:184482741:C:T	3.03077e-52	-8.17673e-10	0.258473	1.72971e-23	-8.17673e-10	0.0277219
184482796	chr3:184482796:C:T	9.37618e-54	-2.30816	-0.909184	4.82932e-25	-2.45085	-1.09985
184482813	chr3:184482813:G:A	2.45977e-54	-2.45665	-2.0988	3.14333e-25	-1.87235	-2.10778
184482832	chr3:184482832:C:T	9.89088e-54	-1.16714	-1.99676	2.58151e-24	-0.236131	-1.63831
184482897	chr3:184482897:C:T	1.26429e-53	-0.799463	-2.11896	2.61291e-24	0.264442	-2.1268
184482899	chr3:184482899:C:T	2.1769e-50	4.53273	-1.73e-09	1.73829e-22	2.33525	-1.73e-09
184483092	chr3:184483092:C:T	1.0548e-53	-1.11852	-1.98106	2.83239e-24	-0.173284	-1.60841
184483125	chr3:184483125:T:C	3.9629e-53	-8.17673e-10	-1.77595	2.15059e-24	-8.17673e-10	-2.05708
184483193	chr3:184483193:C:T	3.04148e-52	-8.17673e-10	0.262	1.73581e-23	-8.17673e-10	0.0312383
184483231	chr3:184483231:C:T	1.90192e-53	-2.51007	-1.73e-09	1.31892e-24	-2.54601	-1.73e-09
184483333	chr3:184483333:T:C	9.64548e-54	-1.07346	-2.11557	1.94748e-24	-0.130016	-2.02627
184483914	chr3:184483914:C:A	4.17534e-53	-8.17673e-10	-1.72374	2.20178e-24	-8.17673e-10	-2.03355
184483976	chr3:184483976:T:C	1.12194e-53	-2.11413	-0.923739	4.40733e-25	-2.52484	-1.1173
184484033	chr3:184484033:T:C	3.33647e-52	-8.17673e-10	0.354568	1.9144e-23	-8.17673e-10	0.129172
184484060	chr3:184484060:CTT:C	3.99729e-53	-8.17673e-10	-1.76731	2.16115e-24	-8.17673e-10	-2.05218
184484206	chr3:184484206:G:C	3.35284e-52	-8.17673e-10	0.359464	2.0537e-23	-8.17673e-10	0.199407
184484282	chr3:184484282:G:A	3.80316e-52	-8.17673e-10	0.485488	2.41697e-23	-8.17673e-10	0.362281
184484465	chr3:184484465:T:G	3.4493e-53	-8.17673e-10	-1.91476	2.12858e-24	-8.17673e-10	-2.06737
184484580	chr3:184484580:ACGGATGG:A	3.89987e-54	-1.98996	-2.10462	2.75143e-25	-1.98811	-2.12517
184484624	chr3:184484624:G:C	4.11724e-54	-1.91355	-2.12678	1.93775e-24	-0.035847	-2.12544
184484657	chr3:184484657:C:A	3.90133e-52	-8.17673e-10	0.510973	2.42788e-23	-8.17673e-10	0.366785
184484804	chr3:184484804:C:G	3.92356e-52	-8.17673e-10	0.516655	2.49452e-23	-8.17673e-10	0.393862
184485198	chr3:184485198:C:T	4.42868e-52	-8.17673e-10	0.637755	2.79582e-23	-8.17673e-10	0.507893
184485243	chr3:184485243:T:C	4.27914e-54	-1.93745	-2.06431	2.94857e-25	-1.93631	-2.10777
184485615	chr3:184485615:T:C	1.2928e-53	-0.780463	-2.11566	4.70033e-24	0.792107	-2.06729
184485860	chr3:184485860:A:T	2.88413e-53	-8.17673e-10	-2.09371	2.13828e-24	-8.17673e-10	-2.06282
184485897	chr3:184485897:T:C	8.88039e-54	-1.20524	-2.06643	3.1583e-25	-1.8595	-2.11587
184486015	chr3:184486015:C:A	3.76209e-53	-8.17673e-10	-1.82796	3.86485e-24	-8.17673e-10	-1.4709
184486071	chr3:184486071:T:C	9.23176e-54	-1.69198	-1.54088	1.93822e-24	-0.805228	-1.35582
184486264	chr3:184486264:G:A	1.05571e-53	-2.54129	-0.557422	6.94757e-25	-2.54094	-0.646077
184486317	chr3:184486317:T:C	1.23982e-53	-0.822853	-2.11511	4.42381e-24	0.729857	-2.06567
184486343	chr3:184486343:TATA:T	2.94667e-53	-1.27955	-0.792709	6.18927e-24	-0.307165	-0.692837
184486421	chr3:184486421:A:AT	1.04606e-53	-2.5461	-0.561799	6.94315e-25	-2.54607	-0.64158
184486631	chr3:184486631:A:G	4.33752e-54	-2.53849	-1.44972	2.96742e-25	-2.53823	-1.49948
184487104	chr3:184487104:G:A	1.74349e-53	-1.02112	-1.57592	3.86858e-24	0.0440034	-1.51394
184487136	chr3:184487136:G:A	2.72739e-54	-2.53071	-1.92146	2.14512e-25	-2.52823	-1.83398
184487151	chr3:184487151:T:C	2.79185e-53	-8.17673e-10	-2.12622	2.01496e-24	-8.17673e-10	-2.12222
184487576	chr3:184487576:G:A	4.16657e-54	-1.96971	-2.05871	2.87454e-25	-1.96686	-2.10265
184487634	chr3:184487634:G:T	4.05692e-54	-1.99297	-2.06212	2.80216e-25	-1.98974	-2.10528
184487650	chr3:184487650:T:C	2.51629e-53	-1.0459	-1.18425	9.35501e-24	0.534209	-1.12112
184487681	chr3:184487681:A:G	2.94677e-53	-8.17673e-10	-2.07222	3.16446e-24	-8.17673e-10	-1.67083
184487742	chr3:184487742:C:T	6.85866e-54	-2.02664	-1.50337	2.41966e-25	-2.54148	-1.70029
184487788	chr3:184487788:GT:G	3.22844e-53	-8.17673e-10	-1.98093	2.85737e-24	-8.17673e-10	-1.77292
184487856	chr3:184487856:G:A	2.23617e-53	-1.16684	-1.18133	4.69413e-24	-0.173438	-1.10307
184487861	chr3:184487861:C:T	3.18259e-53	-8.17673e-10	-1.99523	2.01051e-24	-8.17673e-10	-2.12443
184487876	chr3:184487876:G:A	2.2825e-53	-1.14013	-1.18753	4.85486e-24	-0.136964	-1.10588
184487985	chr3:184487985:C:T	3.77386e-52	-8.17673e-10	0.477754	2.39455e-23	-8.17673e-10	0.35296
184488173	chr3:184488173:T:C	3.18122e-53	-8.17673e-10	-1.99566	2.01043e-24	-8.17673e-10	-2.12447
184488224	chr3:184488224:C:T	2.86914e-53	-8.17673e-10	-2.09892	2.62977e-24	-8.17673e-10	-1.85592
184488431	chr3:184488431:T:A	4.23698e-54	-1.95138	-2.06029	2.9349e-25	-1.94546	-2.10327
184488822	chr3:184488822:C:T	3.69489e-53	-8.17673e-10	-1.84598	2.25026e-24	-8.17673e-10	-2.01177
184489031	chr3:184489031:A:G	3.86559e-52	-8.17673e-10	0.50177	2.42147e-23	-8.17673e-10	0.364143
184489376	chr3:184489376:T:C	3.56656e-53	-0.775089	-1.10624	7.72605e-24	0.236289	-1.01451
184489583	chr3:184489583:A:C	9.95285e-54	-2.44282	-0.714837	7.87388e-25	-2.46888	-0.592975
184489873	chr3:184489873:A:G	2.40804e-54	-2.49992	-2.07678	2.22434e-25	-2.40246	-1.92349
184489911	chr3:184489911:A:G	2.29852e-54	-2.50506	-2.11819	1.80264e-25	-2.41227	-2.12389
184489953	chr3:184489953:C:T	2.81571e-52	-8.17673e-10	0.184869	1.24334e-23	-8.17673e-10	-0.302434
184489992	chr3:184489992:C:G	2.29046e-54	-2.50928	-2.11749	1.81469e-25	-2.40495	-2.12454
184490004	chr3:184490004:T:A	2.86001e-53	-8.17673e-10	-2.10211	2.84796e-24	-8.17673e-10	-1.77622
184490159	chr3:184490159:T:C	3.8635e-53	-8.17673e-10	-1.80136	4.25003e-24	-8.17673e-10	-1.37589
184490220	chr3:184490220:G:A	3.72488e-53	-8.17673e-10	-1.83789	4.02518e-24	-8.17673e-10	-1.43025
184490267	chr3:184490267:C:A	3.19716e-53	-8.17673e-10	-1.99067	2.5565e-24	-8.17673e-10	-1.88418
184490497	chr3:184490497:C:T	7.29967e-53	-8.17673e-10	-1.1651	6.58646e-24	-8.17673e-10	-0.937803
184490761	chr3:184490761:G:A	3.70822e-53	-8.17673e-10	-1.84238	4.00492e-24	-8.17673e-10	-1.4353
184491003	chr3:184491003:T:C	1.32257e-53	-1.21789	-1.65546	4.38361e-24	0.290308	-1.63525
184491227	chr3:184491227:C:T	5.11606e-54	-1.69629	-2.12684	2.53525e-25	-2.10982	-2.08529
184491242	chr3:184491242:T:C	5.09102e-54	-1.70448	-2.12356	2.48747e-25	-2.1161	-2.09804
184491310	chr3:184491310:A:G	5.05318e-54	-1.7114	-2.1241	2.47305e-25	-2.12193	-2.09803
184491406	chr3:184491406:C:A	2.32749e-54	-2.48529	-2.12543	1.8037e-25	-2.4465	-2.08906
184491613	chr3:184491613:T:G	4.78857e-54	-1.76305	-2.12623	2.48782e-25	-2.15646	-2.05753
184491803	chr3:184491803:C:A	2.37668e-54	-2.52642	-2.06339	2.4424e-25	-2.34637	-1.88605
184491859	chr3:184491859:T:C	3.3872e-54	-2.14489	-2.09062	1.0039e-24	-0.765937	-2.05299
184491888	chr3:184491888:T:C	3.14343e-52	-8.17673e-10	0.29497	1.36184e-23	-8.17673e-10	-0.211399
184492390	chr3:184492390:G:C	4.42059e-54	-1.84648	-2.12276	1.4873e-24	-0.301915	-2.12394
184492617	chr3:184492617:GGAGGACGGAGAGA:G	1.18219e-53	-1.35881	-1.62675	7.46648e-25	-1.82009	-1.29489
184492910	chr3:184492910:G:A	3.29763e-53	-0.378817	-1.58091	7.82765e-25	-1.48963	-1.57811
184492940	chr3:184492940:T:C	2.24786e-53	-1.47507	-0.867883	2.40118e-24	-0.500727	-1.44613
184493630	chr3:184493630:T:G	1.44486e-53	-1.1061	-1.67882	1.88135e-25	-2.5407	-1.95271
184493810	chr3:184493810:G:A	7.30879e-52	1.13873	-1.73e-09	5.2449e-23	1.13702	-1.73e-09
184493881	chr3:184493881:C:T	3.03559e-53	-8.17673e-10	-2.04252	2.60938e-24	-8.17673e-10	-1.86371
184494244	chr3:184494244:G:GCT	9.21045e-54	-1.35455	-1.88063	3.74457e-25	-2.19397	-1.61112
184494349	chr3:184494349:T:G	8.87858e-54	-1.60287	-1.66901	1.74482e-24	-0.752839	-1.51333
184494352	chr3:184494352:C:T	2.9736e-54	-2.47553	-1.89021	2.25803e-25	-2.22814	-2.08277
184494483	chr3:184494483:T:G	8.69447e-54	-1.16583	-2.12699	8.8151e-25	-0.840476	-2.10846
184494484	chr3:184494484:A:T	4.20453e-53	-8.17673e-10	-1.71677	3.51588e-24	-8.17673e-10	-1.56553
184494843	chr3:184494843:G:A	9.36933e-54	-1.21555	-2.00253	4.20373e-25	-2.15135	-1.53808
184494907	chr3:184494907:G:A	3.63916e-54	-2.03895	-2.12481	1.06381e-24	-0.635609	-2.12535
184495039	chr3:184495039:G:A	2.28213e-53	-2.32782	-1.73e-09	2.04485e-24	-2.10749	-1.73e-09
184495107	chr3:184495107:G:A	2.85095e-54	-2.47032	-1.93755	2.19234e-25	-2.23928	-2.10116
184495329	chr3:184495329:T:C	4.10879e-54	-1.94099	-2.10139	2.76032e-25	-1.98629	-2.12377
184495655	chr3:184495655:C:T	2.80472e-53	-8.17673e-10	-2.12163	2.50519e-24	-8.17673e-10	-1.90446
184495682	chr3:184495682:C:T	4.10186e-53	-8.17673e-10	-1.74149	2.21762e-24	-8.17673e-10	-2.02639
184495793	chr3:184495793:T:C	4.36128e-53	-8.17673e-10	-1.68016	2.28906e-24	-8.17673e-10	-1.99468
184495914	chr3:184495914:T:C	2.48216e-54	-2.54503	-2.00135	2.84753e-25	-2.22171	-1.85724
184496019	chr3:184496019:G:A	2.50513e-54	-2.54391	-1.99326	2.83123e-25	-2.23948	-1.84521
184496146	chr3:184496146:T:C	1.24237e-53	-0.828739	-2.10717	1.17352e-24	-0.584375	-2.07844
184496482	chr3:184496482:G:A	2.59791e-54	-2.53584	-1.96496	2.66706e-25	-2.09513	-2.04929
184496582	chr3:184496582:TAACC:T	2.8505e-53	-8.17673e-10	-2.10544	2.31361e-24	-8.17673e-10	-1.98401
184496676	chr3:184496676:C:T	2.48714e-54	-2.543	-2.00139	2.76738e-25	-2.24978	-1.85773
184496683	chr3:184496683:T:G	2.79766e-53	-8.17673e-10	-2.12415	2.60311e-24	-8.17673e-10	-1.86611
184496766	chr3:184496766:TGAA:T	2.54857e-54	-2.54424	-1.97574	2.93147e-25	-2.23235	-1.81755
184496783	chr3:184496783:T:C	3.04929e-53	-8.17673e-10	-2.03802	2.57713e-24	-8.17673e-10	-1.87614
184496921	chr3:184496921:C:T	3.35733e-54	-2.36393	-1.88044	1.8636e-25	-2.38061	-2.12229
184496971	chr3:184496971:T:C	8.9286e-54	-1.37848	-1.88778	3.67991e-25	-2.20823	-1.61429
184497109	chr3:184497109:G:A	3.77008e-54	-2.33993	-1.78849	1.81443e-25	-2.40284	-2.12679
184497147	chr3:184497147:C:T	1.32813e-53	-1.02789	-1.84126	1.73224e-25	-2.53361	-2.04238
184497342	chr3:184497342:C:T	2.80384e-54	-2.54539	-1.87914	3.72711e-25	-2.12392	-1.68585
184497806	chr3:184497806:C:T	1.5547e-52	-8.17673e-10	-0.409065	7.42035e-24	-8.17673e-10	-0.818593
184498122	chr3:184498122:T:C	2.4588e-51	4.4779	-2.12599	1.12934e-23	1.72829	-2.12689
184498239	chr3:184498239:AC:A	2.00585e-53	-2.45686	-1.73e-09	1.32306e-24	-2.54287	-1.73e-09
184498342	chr3:184498342:T:C	5.41746e-53	0.658162	-2.12147	1.91053e-24	-0.0540609	-2.12138
184498346	chr3:184498346:T:C	1.48939e-52	-0.451976	-1.73e-09	2.18161e-23	0.259828	-1.73e-09
184498378	chr3:184498378:T:TC	4.36708e-53	0.428028	-2.10686	1.52921e-24	-0.309171	-2.0889
184498519	chr3:184498519:G:T	1.08838e-53	-0.956538	-2.1117	1.61185e-24	-0.218523	-2.12691
184498553	chr3:184498553:C:A	1.14236e-53	-1.00214	-2.01769	6.43626e-25	-1.2006	-2.06286
184498593	chr3:184498593:CT:C	3.56501e-52	2.07167	-1.65085	8.89188e-24	0.94931	-1.58699
184498704	chr3:184498704:A:G	7.42064e-54	-1.764	-1.68725	3.04355e-25	-2.31043	-1.70195
184498827	chr3:184498827:T:C	1.01445e-52	1.29068	-2.12668	2.6779e-24	0.285521	-2.12331
184498946	chr3:184498946:G:A	3.13975e-53	-8.17673e-10	-2.00879	2.02752e-24	-8.17673e-10	-2.116
184499032	chr3:184499032:G:A	1.45514e-53	-0.669376	-2.10845	6.27812e-25	-1.2734	-2.01494
184499114	chr3:184499114:C:T	2.27856e-52	-0.358815	0.332013	4.9958e-23	0.946511	0.141853
184499176	chr3:184499176:T:C	3.45118e-53	-1.97412	0.0599047	3.51092e-24	-0.578419	-0.988522
184499213	chr3:184499213:T:C	1.34195e-52	-8.17673e-10	-0.556219	4.08453e-24	-8.17673e-10	-1.41561
184499222	chr3:184499222:C:T	1.02102e-53	-1.89208	-1.24004	2.12203e-24	-0.501305	-1.56914
184499500	chr3:184499500:A:G	2.54924e-53	-1.06061	-1.15652	6.69993e-25	-1.36265	-1.86066
184499729	chr3:184499729:G:A	2.90196e-53	-8.17673e-10	-2.08755	2.00757e-24	-8.17673e-10	-2.1259
184499839	chr3:184499839:T:C	2.80087e-53	-8.17673e-10	-2.123	2.08774e-24	-8.17673e-10	-2.08674
184499889	chr3:184499889:C:T	3.07081e-53	-0.154243	-1.87675	2.35454e-25	-2.28714	-1.98192
184499981	chr3:184499981:T:C	2.28071e-52	-8.17673e-10	-0.0258568	1.24073e-23	-8.17673e-10	-0.304535
184500362	chr3:184500362:G:A	3.00888e-53	-8.17673e-10	-2.05136	2.16651e-24	-8.17673e-10	-2.0497
184500455	chr3:184500455:AG:A	1.8357e-53	-2.5455	-1.73e-09	1.48752e-24	-2.42571	-1.73e-09
184500577	chr3:184500577:G:A	4.89291e-52	-8.17673e-10	0.737441	2.91492e-23	-8.17673e-10	0.549607
184500859	chr3:184500859:A:G	3.2189e-52	-0.20202	0.520714	2.00402e-22	1.27629	1.20121
184501128	chr3:184501128:T:C	2.84086e-53	-8.17673e-10	-2.10882	2.28154e-24	-8.17673e-10	-1.99797
184501242	chr3:184501242:T:C	3.25383e-54	-2.17601	-2.09967	6.32725e-25	-1.29659	-1.98394
184501343	chr3:184501343:C:T	5.56322e-53	-8.17673e-10	-1.43675	5.78731e-24	-8.17673e-10	-1.06715
184501862	chr3:184501862:A:G	3.97162e-54	-2.373	-1.70334	4.3539e-25	-1.89297	-1.76136
184501878	chr3:184501878:T:C	7.60973e-53	-1.07635	-0.0471511	1.59447e-24	-1.42893	-0.927346
184502024	chr3:184502024:G:T	5.09032e-53	-0.501681	-1.02391	1.5682e-24	-1.28953	-1.08336
184502218	chr3:184502218:C:G	7.68099e-53	-8.17673e-10	-1.11418	3.1784e-24	-8.17673e-10	-1.66644
184502240	chr3:184502240:C:T	3.5924e-53	-8.17673e-10	-1.87411	2.07618e-24	-8.17673e-10	-2.09229
184502356	chr3:184502356:C:T	4.92973e-54	-2.5224	-1.33784	2.22841e-25	-2.3968	-1.92731
184502377	chr3:184502377:C:T	3.92956e-53	-8.17673e-10	-1.7844	3.39903e-24	-8.17673e-10	-1.59933
184503303	chr3:184503303:C:T	5.72114e-53	-8.17673e-10	-1.40876	4.73472e-24	-8.17673e-10	-1.2679
184503340	chr3:184503340:A:G	2.86866e-53	-8.17673e-10	-2.09908	2.01099e-24	-8.17673e-10	-2.12419
184503767	chr3:184503767:C:T	5.16971e-54	-1.81679	-1.9959	4.88096e-25	-1.95525	-1.58481
184503892	chr3:184503892:T:G	2.28915e-54	-2.50893	-2.11841	1.82538e-25	-2.53753	-1.98609
184504246	chr3:184504246:G:C	3.54062e-54	-2.43911	-1.7521	2.82784e-25	-2.49038	-1.59551
184504531	chr3:184504531:G:A	2.21858e-54	-2.54111	-2.11753	1.66373e-25	-2.53842	-2.07792
184504723	chr3:184504723:T:C	5.48128e-53	-8.17673e-10	-1.45159	2.95795e-24	-8.17673e-10	-1.73832
184505299	chr3:184505299:G:A	6.11566e-53	-8.17673e-10	-1.34208	3.23159e-24	-8.17673e-10	-1.64984
184505604	chr3:184505604:G:A	2.22106e-54	-2.54609	-2.11144	2.04479e-25	-2.54594	-1.86417
184505666	chr3:184505666:A:G	6.75168e-54	-1.4814	-2.06432	4.35339e-25	-1.75406	-1.90039
184505867	chr3:184505867:A:G	8.80462e-54	-1.15639	-2.12385	3.94838e-25	-1.63552	-2.11658
184505970	chr3:184505970:T:A	1.18439e-53	-1.26117	-1.72254	6.42061e-25	-1.47751	-1.78838
184506007	chr3:184506007:T:C	1.76459e-51	-8.17673e-10	2.02016	4.7344e-23	-8.17673e-10	1.03462
184506018	chr3:184506018:T:C	1.21028e-53	-1.23097	-1.73111	6.56227e-25	-1.4537	-1.79037
184506142	chr3:184506142:G:A	3.10111e-54	-2.51097	-1.81278	2.889e-25	-2.53642	-1.52808
184506181	chr3:184506181:A:G	1.0267e-53	-1.39249	-1.73409	6.52271e-25	-1.56842	-1.6817
184506209	chr3:184506209:C:T	1.03187e-53	-1.38814	-1.73342	5.78163e-25	-1.58218	-1.78854
184506490	chr3:184506490:G:A	3.70691e-53	-8.17673e-10	-1.84273	3.15626e-24	-8.17673e-10	-1.67343
184506593	chr3:184506593:A:G	1.16529e-53	-1.24699	-1.75297	6.30883e-25	-1.46608	-1.81738
184506741	chr3:184506741:A:G	1.13584e-53	-1.26085	-1.7647	6.16711e-25	-1.47913	-1.82705
184506777	chr3:184506777:T:G	3.47194e-54	-2.52526	-1.68554	2.90284e-25	-2.54159	-1.51813
184507373	chr3:184507373:T:C	1.11277e-53	-1.21125	-1.83483	6.09777e-25	-1.4351	-1.88238
184507460	chr3:184507460:G:A	3.64209e-53	-8.17673e-10	-1.86037	3.08544e-24	-8.17673e-10	-1.69613
184508209	chr3:184508209:G:A	5.07144e-53	-8.17673e-10	-1.52931	2.6834e-24	-8.17673e-10	-1.83573
184508240	chr3:184508240:A:G	3.08809e-53	-8.17673e-10	-2.02538	2.81838e-24	-8.17673e-10	-1.78666
184508674	chr3:184508674:A:G	3.66107e-53	-8.17673e-10	-1.85517	3.16556e-24	-8.17673e-10	-1.67049
184508727	chr3:184508727:T:C	2.35775e-54	-2.50148	-2.09633	1.68098e-25	-2.4889	-2.11712
184508771	chr3:184508771:G:A	1.84245e-53	-2.54183	-1.73e-09	1.33729e-24	-2.53218	-1.73e-09
184508972	chr3:184508972:TTCCCTTC:T	3.19708e-53	-8.17673e-10	-1.99069	2.64798e-24	-8.17673e-10	-1.84902
184509108	chr3:184509108:C:T	2.81335e-53	-8.17673e-10	-2.11855	2.08036e-24	-8.17673e-10	-2.09028
184509186	chr3:184509186:G:T	3.89552e-53	-8.17673e-10	-1.7931	3.35371e-24	-8.17673e-10	-1.61275
184509218	chr3:184509218:C:T	8.29811e-54	-1.21451	-2.12497	3.74915e-25	-1.67963	-2.12424
184509394	chr3:184509394:T:C	2.36358e-54	-2.52985	-2.06549	1.98835e-25	-2.52035	-1.91775
184509641	chr3:184509641:G:T	2.25519e-54	-2.51794	-2.12434	1.7234e-25	-2.50922	-2.07188
184509795	chr3:184509795:T:G	1.31266e-53	-1.11256	-1.76832	7.08621e-25	-1.33943	-1.82783
184509836	chr3:184509836:A:G	2.24916e-54	-2.52057	-2.12439	1.71873e-25	-2.5119	-2.07192
184509838	chr3:184509838:G:A	2.25334e-54	-2.5199	-2.1232	1.71192e-25	-2.51116	-2.07663
184509965	chr3:184509965:A:G	2.28079e-54	-2.51231	-2.11868	1.70677e-25	-2.50239	-2.08842
184510044	chr3:184510044:C:T	2.27088e-54	-2.51603	-2.11932	1.70177e-25	-2.50671	-2.08702
184510136	chr3:184510136:A:G	3.50661e-53	-8.17673e-10	-1.89828	2.70566e-24	-8.17673e-10	-1.82747
184510153	chr3:184510153:A:T	2.99542e-54	-2.526	-1.83243	2.56613e-25	-2.28621	-1.89679
184510337	chr3:184510337:A:G	1.13136e-53	-1.15135	-1.87816	5.78114e-24	0.842398	-1.91062
184510484	chr3:184510484:C:T	2.24951e-54	-2.52152	-2.12328	1.7105e-25	-2.51272	-2.0759
184510614	chr3:184510614:A:G	8.76971e-54	-1.26977	-2.01444	3.8675e-25	-1.70266	-2.07013
184510687	chr3:184510687:T:G	2.24985e-54	-2.52106	-2.12359	1.71273e-25	-2.51242	-2.07489
184510741	chr3:184510741:A:G	1.04807e-53	-1.30463	-1.80135	6.36468e-25	-1.51286	-1.76178
184510771	chr3:184510771:G:T	2.26754e-54	-2.51909	-2.11773	1.69066e-25	-2.51007	-2.09021
184510859	chr3:184510859:T:C	2.81337e-53	-8.17673e-10	-2.11855	2.05264e-24	-8.17673e-10	-2.10369
184511334	chr3:184511334:G:C	2.2528e-54	-2.51985	-2.12349	1.71522e-25	-2.51084	-2.07502
184511503	chr3:184511503:TA:T	3.74827e-53	-8.17673e-10	-1.83164	3.19627e-24	-8.17673e-10	-1.66083
184511891	chr3:184511891:G:A	3.63248e-53	-8.17673e-10	-1.86302	2.01021e-24	-8.17673e-10	-2.12458
184511900	chr3:184511900:A:G	2.79366e-53	-8.17673e-10	-2.12558	2.02484e-24	-8.17673e-10	-2.11733
184512199	chr3:184512199:C:T	3.10422e-53	-8.17673e-10	-2.02017	2.19229e-24	-8.17673e-10	-2.03787
184512908	chr3:184512908:A:G	4.47494e-53	-8.17673e-10	-1.65444	3.71856e-24	-8.17673e-10	-1.50948
184512912	chr3:184512912:ATCAATG:A	3.84694e-53	-8.17673e-10	-1.80565	3.30254e-24	-8.17673e-10	-1.62813
184512980	chr3:184512980:A:G	6.49547e-54	-1.45852	-2.12589	3.76004e-25	-1.74786	-2.05312
184513215	chr3:184513215:A:G	2.93938e-53	-8.17673e-10	-2.07473	2.22082e-24	-8.17673e-10	-2.02494
184513291	chr3:184513291:A:G	9.41262e-54	-1.15077	-2.0627	4.49068e-25	-1.61771	-2.00569
184513380	chr3:184513380:G:A	9.83124e-54	-1.12009	-2.04986	4.68662e-25	-1.59135	-1.98934
184513434	chr3:184513434:G:C	9.88183e-54	-1.11109	-2.05373	4.69853e-25	-1.58441	-1.99375
184513587	chr3:184513587:CGG:C	7.71433e-54	-1.5163	-1.89614	3.41092e-25	-1.99832	-1.9001
184513750	chr3:184513750:A:G	4.10991e-54	-2.54412	-1.498	3.02552e-25	-2.5392	-1.47912
184513891	chr3:184513891:T:C	2.87734e-53	-8.17673e-10	-2.09606	2.14859e-24	-8.17673e-10	-2.05801
184514078	chr3:184514078:G:A	2.3197e-54	-2.53369	-2.08039	1.61228e-25	-2.54001	-2.10775
184514560	chr3:184514560:A:G	2.40733e-54	-2.54567	-2.03133	2.06086e-25	-2.54135	-1.86093
184514656	chr3:184514656:A:C	2.19197e-54	-2.54413	-2.12658	1.72357e-25	-2.53348	-2.04753
184514676	chr3:184514676:C:T	6.97143e-54	-1.42749	-2.0862	3.27391e-25	-1.86283	-2.07659
184514786	chr3:184514786:C:T	2.30962e-54	-2.54057	-2.07786	1.6103e-25	-2.54455	-2.10443
184514902	chr3:184514902:C:T	2.25826e-54	-2.54591	-2.09501	1.59399e-25	-2.53256	-2.12661
184515174	chr3:184515174:A:G	2.89355e-54	-2.34419	-2.04884	2.64958e-25	-2.21458	-1.93643
184515295	chr3:184515295:T:C	2.34959e-54	-2.51383	-2.08745	1.69136e-25	-2.47511	-2.12476
184515722	chr3:184515722:CT:C	5.05108e-53	-8.17673e-10	-1.53333	2.85432e-24	-8.17673e-10	-1.77399
184515857	chr3:184515857:C:T	2.24222e-54	-2.54308	-2.10497	1.57469e-25	-2.54437	-2.12698
184516006	chr3:184516006:A:G	2.85832e-53	-8.17673e-10	-2.1027	2.07141e-24	-8.17673e-10	-2.09459
184516091	chr3:184516091:G:T	2.44346e-54	-2.53341	-2.02869	1.58838e-25	-2.54544	-2.11725
184516478	chr3:184516478:A:G	8.6773e-54	-1.17388	-2.12093	3.9605e-25	-1.63372	-2.11532
184516529	chr3:184516529:A:G	2.23637e-54	-2.52427	-2.12639	1.73834e-25	-2.47988	-2.09259
184516627	chr3:184516627:C:T	2.78971e-53	-8.17673e-10	-2.12699	2.01112e-24	-8.17673e-10	-2.12413
184516709	chr3:184516709:G:A	2.85373e-53	-8.17673e-10	-2.1043	2.08802e-24	-8.17673e-10	-2.0866
184516873	chr3:184516873:T:G	2.36093e-54	-2.52373	-2.07273	1.60941e-25	-2.5363	-2.11323
184516940	chr3:184516940:T:C	3.47669e-53	-8.17673e-10	-1.90685	2.7124e-24	-8.17673e-10	-1.82499
184517040	chr3:184517040:C:T	1.37581e-52	-8.17673e-10	-0.531299	9.00501e-24	-8.17673e-10	-0.625038
184517050	chr3:184517050:T:A	2.23331e-54	-2.53039	-2.12164	1.75206e-25	-2.49212	-2.07249
184517156	chr3:184517156:A:G	2.79133e-53	-8.17673e-10	-2.12641	2.01843e-24	-8.17673e-10	-2.1205
184517237	chr3:184517237:G:A	2.5217e-54	-2.53265	-1.99793	1.60753e-25	-2.54523	-2.10548
184517368	chr3:184517368:A:G	2.2577e-54	-2.51948	-2.12168	1.78556e-25	-2.47354	-2.07213
184517445	chr3:184517445:A:G	5.47362e-54	-1.6888	-2.06678	3.49585e-25	-1.78087	-2.09295
184517450	chr3:184517450:C:T	3.5576e-52	0.418742	-1.73e-09	7.96887e-22	3.85789	-1.73e-09
184517586	chr3:184517586:A:G	3.46606e-53	-8.17673e-10	-1.90991	2.51254e-24	-8.17673e-10	-1.90152
184517711	chr3:184517711:C:T	2.24352e-54	-2.54406	-2.1034	1.57573e-25	-2.54376	-2.12693
184518105	chr3:184518105:G:A	2.79304e-53	-8.17673e-10	-2.1258	2.02213e-24	-8.17673e-10	-2.11867
184518118	chr3:184518118:AC:A	1.99868e-52	-8.17673e-10	-0.157859	8.75732e-24	-8.17673e-10	-0.652929
184518546	chr3:184518546:T:A	2.45809e-54	-2.53143	-2.0247	1.59153e-25	-2.54488	-2.11583
184518752	chr3:184518752:G:A	2.37259e-54	-2.52196	-2.06958	1.60982e-25	-2.53492	-2.11436
184518884	chr3:184518884:C:T	2.79851e-53	-8.17673e-10	-2.12384	2.02986e-24	-8.17673e-10	-2.11485
184519043	chr3:184519043:C:T	3.91536e-53	-8.17673e-10	-1.78802	2.27603e-24	-8.17673e-10	-2.00039
184519155	chr3:184519155:A:G	8.68196e-54	-1.17262	-2.12165	3.95767e-25	-1.63366	-2.11609
184519213	chr3:184519213:C:T	2.36588e-54	-2.5265	-2.06786	1.60318e-25	-2.53779	-2.11562
184519421	chr3:184519421:C:T	1.86094e-53	-2.53185	-1.73e-09	2.02187e-24	-2.1188	-1.73e-09
184519485	chr3:184519485:T:C	2.22543e-54	-2.54436	-2.11121	1.57698e-25	-2.54336	-2.12653
184519545	chr3:184519545:G:A	1.02935e-53	-1.02377	-2.10023	4.80833e-25	-1.46627	-2.08878
184519667	chr3:184519667:A:G	2.43783e-54	-2.52868	-2.03573	1.58767e-25	-2.544	-2.11914
184519688	chr3:184519688:G:A	3.47934e-53	-8.17673e-10	-1.90609	2.7148e-24	-8.17673e-10	-1.8241
184519792	chr3:184519792:T:C	2.99168e-53	-8.17673e-10	-2.0571	2.38289e-24	-8.17673e-10	-1.95451
184520032	chr3:184520032:A:G	2.23e-54	-2.54145	-2.11206	1.57405e-25	-2.5453	-2.12645
184520063	chr3:184520063:A:C	3.97536e-53	-8.17673e-10	-1.77282	2.29738e-24	-8.17673e-10	-1.99105
184520226	chr3:184520226:C:A	8.20384e-53	0.79625	-1.84458	9.46699e-25	-0.906446	-1.97115
184520456	chr3:184520456:C:T	2.25851e-54	-2.51788	-2.12293	1.78394e-25	-2.4706	-2.07597
184520781	chr3:184520781:C:G	1.91541e-53	-2.503	-1.73e-09	1.7295e-24	-2.27499	-1.73e-09
184520895	chr3:184520895:C:G	4.30336e-54	-1.86978	-2.12634	2.89761e-25	-1.9806	-2.08092
184520927	chr3:184520927:T:A	4.46314e-54	-1.83284	-2.12682	3.01215e-25	-1.94739	-2.07536
184521687	chr3:184521687:G:GA	3.47855e-53	-8.17673e-10	-1.90632	2.52106e-24	-8.17673e-10	-1.89814
184521732	chr3:184521732:C:T	3.11775e-53	-8.17673e-10	-2.01582	2.77497e-24	-8.17673e-10	-1.80218
184521777	chr3:184521777:G:C	3.46294e-53	-8.17673e-10	-1.91081	2.51038e-24	-8.17673e-10	-1.90238
184521899	chr3:184521899:A:C	9.26494e-54	-1.11246	-2.11682	4.096e-25	-1.60651	-2.10888
184523200	chr3:184523200:TAA:T	5.0905e-53	-8.17673e-10	-1.52556	2.87162e-24	-8.17673e-10	-1.76794
184523201	chr3:184523201:A:G	5.56107e-53	-8.17673e-10	-1.43714	2.84101e-24	-8.17673e-10	-1.77866
184523451	chr3:184523451:A:G	3.45184e-53	-8.17673e-10	-1.91402	2.50214e-24	-8.17673e-10	-1.90567
184523474	chr3:184523474:G:T	2.22995e-54	-2.52725	-2.12628	1.73027e-25	-2.48827	-2.08886
184523546	chr3:184523546:C:T	1.07486e-53	-1.00846	-2.07228	4.81301e-25	-1.49745	-2.05663
184523635	chr3:184523635:C:G	3.32191e-53	-8.17673e-10	-1.95239	2.40461e-24	-8.17673e-10	-1.94543
184523722	chr3:184523722:G:A	4.52043e-54	-1.86997	-2.07694	3.38086e-25	-1.97975	-1.92752
184523837	chr3:184523837:T:C	3.64478e-53	-8.17673e-10	-1.85964	2.20647e-24	-8.17673e-10	-2.03143
184523857	chr3:184523857:G:A	2.92131e-53	-8.17673e-10	-2.0809	2.30259e-24	-8.17673e-10	-1.98879
184523985	chr3:184523985:A:T	3.45284e-53	-8.17673e-10	-1.91373	2.50278e-24	-8.17673e-10	-1.90542
184524335	chr3:184524335:T:G	6.07728e-54	-1.65737	-1.99358	2.39368e-25	-2.1264	-2.12617
184524359	chr3:184524359:C:T	3.09171e-53	-8.17673e-10	-2.02421	2.76674e-24	-8.17673e-10	-1.80515
184524610	chr3:184524610:C:T	2.21831e-54	-2.53844	-2.12033	1.68636e-25	-2.47889	-2.12395
184524841	chr3:184524841:G:A	2.30664e-54	-2.52454	-2.09519	1.73898e-25	-2.48533	-2.08677
184524994	chr3:184524994:A:G	3.74799e-53	-8.17673e-10	-1.83171	2.61155e-24	-8.17673e-10	-1.86287
184525205	chr3:184525205:A:T	4.95967e-53	-8.17673e-10	-1.55159	2.73912e-24	-8.17673e-10	-1.81518
184526985	chr3:184526985:G:C	4.82381e-52	-8.17673e-10	0.723218	2.60988e-23	-8.17673e-10	0.439069
184527414	chr3:184527414:C:T	5.38796e-53	-8.17673e-10	-1.46876	2.09376e-24	-8.17673e-10	-2.08386
184527499	chr3:184527499:T:C	1.84994e-53	-2.53777	-1.73e-09	1.33849e-24	-2.53128	-1.73e-09
184527634	chr3:184527634:G:A	6.88611e-54	-1.62549	-1.90052	4.12591e-25	-1.74343	-1.96469
184528256	chr3:184528256:C:T	2.76392e-53	-2.13628	-1.73e-09	1.36598e-24	-2.51095	-1.73e-09
184528855	chr3:184528855:G:A	2.31042e-54	-2.51036	-2.10772	1.62173e-25	-2.53903	-2.10288
184528948	chr3:184528948:G:A	2.7813e-54	-2.50944	-1.92315	1.93753e-25	-2.53742	-1.92657
184528991	chr3:184528991:G:A	2.26016e-54	-2.54095	-2.09913	1.5776e-25	-2.54415	-2.12534
184529835	chr3:184529835:G:A	2.85368e-53	-8.17673e-10	-2.10432	2.4254e-24	-8.17673e-10	-1.93682
184530044	chr3:184530044:C:G	2.90636e-53	-0.805927	-1.2801	1.75678e-24	-1.02759	-1.23174
184530204	chr3:184530204:T:A	1.6111e-52	-0.373426	-1.73e-09	2.60192e-23	0.436016	-1.73e-09
184530534	chr3:184530534:G:A	4.06215e-53	-8.17673e-10	-1.75122	2.33341e-24	-8.17673e-10	-1.97549
184530564	chr3:184530564:T:C	2.24845e-53	-2.34269	-1.73e-09	1.47379e-24	-2.43498	-1.73e-09
184530695	chr3:184530695:AG:A	6.87637e-54	-1.56512	-1.96231	4.08309e-25	-1.69993	-2.01862
184530728	chr3:184530728:A:G	2.88049e-53	-8.17673e-10	-2.09497	2.48689e-24	-8.17673e-10	-1.91179
184531201	chr3:184531201:G:A	6.25697e-54	-1.70397	-1.91785	3.32871e-25	-1.79585	-2.12697
184531256	chr3:184531256:C:T	2.28216e-54	-2.53699	-2.0934	1.76799e-25	-2.51113	-2.04443
184531416	chr3:184531416:C:T	2.28607e-54	-2.53482	-2.09386	1.63138e-25	-2.50969	-2.12629
184531643	chr3:184531643:G:A	2.99048e-53	-8.17673e-10	-2.0575	2.70584e-24	-8.17673e-10	-1.82741
184532169	chr3:184532169:G:C	6.46872e-54	-1.52082	-2.06772	3.77038e-25	-1.67579	-2.12244
184532177	chr3:184532177:G:A	2.20301e-54	-2.54221	-2.12348	1.58151e-25	-2.54475	-2.12227
184532806	chr3:184532806:T:C	2.91474e-53	-8.17673e-10	-2.08315	2.56067e-24	-8.17673e-10	-1.88255
184533352	chr3:184533352:C:T	4.13196e-53	-8.17673e-10	-1.73418	2.35075e-24	-8.17673e-10	-1.96808
184533418	chr3:184533418:T:G	1.6431e-52	-0.353759	-1.73e-09	8.75454e-24	-0.653246	-1.73e-09
184533476	chr3:184533476:C:A	2.35097e-54	-2.52306	-2.07763	1.7741e-25	-2.47787	-2.07424
184533615	chr3:184533615:T:G	2.28312e-54	-2.54128	-2.08869	1.68799e-25	-2.51569	-2.08618
184533923	chr3:184533923:A:G	7.93556e-54	-1.6001	-1.78406	3.56873e-25	-1.74309	-2.11011
184534074	chr3:184534074:A:G	2.46258e-54	-2.53474	-2.01956	1.79149e-25	-2.5461	-1.99626
184534473	chr3:184534473:A:G	8.45843e-53	-8.17673e-10	-1.01777	4.47784e-24	-8.17673e-10	-1.32368
184534545	chr3:184534545:G:A	7.39499e-54	-1.72707	-1.72764	3.31177e-25	-1.83326	-2.09466
184534580	chr3:184534580:A:G	3.42852e-53	-8.17673e-10	-1.9208	2.3685e-24	-8.17673e-10	-1.96056
184534591	chr3:184534591:G:T	3.00898e-53	-8.17673e-10	-2.05133	2.21419e-24	-8.17673e-10	-2.02793
184534704	chr3:184534704:A:C	2.80002e-54	-2.53055	-1.89534	2.05915e-25	-2.54551	-1.8576
184534731	chr3:184534731:T:C	2.27203e-54	-2.52434	-2.1105	1.60324e-25	-2.54442	-2.10896
184534906	chr3:184534906:A:G	2.6584e-54	-2.54582	-1.93197	1.90707e-25	-2.53858	-1.94126
184534994	chr3:184534994:C:T	8.12307e-54	-1.8699	-1.49091	3.32936e-25	-1.92534	-1.99728
184535202	chr3:184535202:A:G	2.23988e-54	-2.53771	-2.11138	1.68181e-25	-2.52689	-2.07865
184535288	chr3:184535288:C:T	6.35992e-54	-1.87385	-1.73165	2.8368e-25	-1.98914	-2.09359
184535289	chr3:184535289:G:A	2.95715e-53	-8.17673e-10	-2.0687	2.64233e-24	-8.17673e-10	-1.85116
184535549	chr3:184535549:A:C	6.36167e-54	-1.90018	-1.70505	2.80413e-25	-2.01179	-2.08252
184535715	chr3:184535715:A:G	6.86708e-53	-8.17673e-10	-1.22619	4.73943e-24	-8.17673e-10	-1.2669
184536032	chr3:184536032:A:C	2.90077e-53	-8.17673e-10	-2.08795	2.53068e-24	-8.17673e-10	-1.89433
184536057	chr3:184536057:T:C	5.47769e-52	0.850339	-1.73e-09	6.39085e-23	1.33463	-1.73e-09
184536297	chr3:184536297:A:G	2.33169e-54	-2.53474	-2.07418	1.65598e-25	-2.5461	-2.07491
184536488	chr3:184536488:T:G	2.32322e-54	-2.53755	-2.07501	1.65847e-25	-2.54593	-2.07357
184536828	chr3:184536828:G:A	1.18053e-53	-1.88511	-1.10185	3.42697e-25	-2.00788	-1.88585
184536991	chr3:184536991:G:A	2.47993e-54	-2.54359	-2.0037	1.77413e-25	-2.54341	-2.00869
184537046	chr3:184537046:G:A	6.77779e-53	-8.17673e-10	-1.23928	4.65469e-24	-8.17673e-10	-1.28494
184537080	chr3:184537080:T:C	2.84322e-53	-8.17673e-10	-2.10799	2.00544e-24	-8.17673e-10	-2.12695
184537997	chr3:184537997:T:C	6.37258e-53	-8.17673e-10	-1.30093	4.20157e-24	-8.17673e-10	-1.38736
184538046	chr3:184538046:C:T	2.88182e-54	-2.53917	-1.85792	2.02935e-25	-2.54579	-1.8719
184538301	chr3:184538301:A:G	3.12401e-54	-2.54308	-1.77332	2.19576e-25	-2.54384	-1.79504
184538565	chr3:184538565:C:T	2.84416e-53	-8.17673e-10	-2.10766	2.00548e-24	-8.17673e-10	-2.12694
184538765	chr3:184538765:G:A	3.99292e-53	-8.17673e-10	-1.76841	2.62744e-24	-8.17673e-10	-1.85681
184538889	chr3:184538889:C:T	2.95169e-53	-8.17673e-10	-2.07055	2.63655e-24	-8.17673e-10	-1.85335
184539010	chr3:184539010:T:G	7.0032e-54	-1.80825	-1.7009	3.25795e-25	-1.87055	-2.07376
184539281	chr3:184539281:C:T	2.11142e-53	-2.40557	-1.73e-09	1.96603e-24	-2.1468	-1.73e-09
184539356	chr3:184539356:C:T	4.01792e-53	-8.17673e-10	-1.76217	2.64259e-24	-8.17673e-10	-1.85106
184539576	chr3:184539576:A:G	6.60239e-53	-8.17673e-10	-1.2655	3.64954e-24	-8.17673e-10	-1.52822
184539604	chr3:184539604:G:A	5.31928e-54	-1.80463	-1.97954	4.29591e-25	-1.90734	-1.7604
184539868	chr3:184539868:A:G	9.56522e-53	-8.17673e-10	-0.894797	6.53613e-24	-8.17673e-10	-0.945473
184540005	chr3:184540005:A:C	3.73741e-53	-8.17673e-10	-1.83454	2.24524e-24	-8.17673e-10	-2.01401
184540061	chr3:184540061:C:G	2.39036e-54	-2.5336	-2.05047	1.72945e-25	-2.4775	-2.1001
184540112	chr3:184540112:C:T	9.81383e-53	-8.17673e-10	-0.869138	6.66282e-24	-8.17673e-10	-0.926276
184540146	chr3:184540146:A:G	3.75253e-54	-2.54609	-1.587	2.66843e-25	-2.53332	-1.61059
184540217	chr3:184540217:G:A	6.19389e-54	-1.7641	-1.86786	3.25244e-25	-1.87349	-2.07251
184540257	chr3:184540257:T:C	2.99313e-53	-8.17673e-10	-2.05661	2.04702e-24	-8.17673e-10	-2.10644
184540339	chr3:184540339:G:A	2.98854e-53	-8.17673e-10	-2.05814	2.00922e-24	-8.17673e-10	-2.12507
184540416	chr3:184540416:C:T	8.42445e-54	-1.82227	-1.5021	4.12783e-25	-1.86367	-1.84398
184540822	chr3:184540822:T:C	7.4523e-54	-1.92081	-1.52618	2.95839e-25	-2.02218	-2.01858
184540877	chr3:184540877:C:G	4.22838e-54	-2.5419	-1.4718	3.07378e-25	-2.5165	-1.48599
184541099	chr3:184541099:C:A	3.25341e-54	-2.54605	-1.72976	2.33862e-25	-2.53311	-1.74274
184541199	chr3:184541199:T:C	3.2945e-54	-2.53679	-1.72647	2.40713e-25	-2.50688	-1.74009
184541846	chr3:184541846:A:T	1.10725e-52	-8.17673e-10	-0.74847	5.40649e-24	-8.17673e-10	-1.13522
184541933	chr3:184541933:AT:A	6.89718e-54	-1.86439	-1.66001	2.89974e-25	-1.98632	-2.07446
184541940	chr3:184541940:G:A	6.83196e-54	-1.85981	-1.67409	2.89842e-25	-1.9821	-2.07913
184542085	chr3:184542085:C:CG	5.14412e-53	-8.17673e-10	-1.51508	5.36385e-24	-8.17673e-10	-1.14314
184542867	chr3:184542867:G:A	6.6848e-53	-8.17673e-10	-1.25309	2.90917e-24	-8.17673e-10	-1.75495
184542965	chr3:184542965:C:T	1.52286e-53	-1.96561	-0.766734	3.481e-25	-2.11582	-1.76227
184543142	chr3:184543142:C:T	5.80818e-53	-8.17673e-10	-1.39366	3.5755e-24	-8.17673e-10	-1.54871
184543611	chr3:184543611:A:G	5.26839e-54	-1.66932	-2.12448	7.2431e-25	-1.06372	-2.08164
184544343	chr3:184544343:A:G	3.95116e-54	-2.5151	-1.5664	4.68067e-25	-2.40241	-1.17955
184545081	chr3:184545081:G:A	2.83732e-53	-8.17673e-10	-2.11007	2.03607e-24	-8.17673e-10	-2.1118
184545123	chr3:184545123:A:G	1.06897e-52	-8.17673e-10	-0.783648	5.17676e-24	-8.17673e-10	-1.17864
184545130	chr3:184545130:T:C	4.09757e-54	-2.08945	-1.95567	2.51926e-25	-2.38824	-1.8132
184545226	chr3:184545226:C:G	1.73767e-52	-8.17673e-10	-0.297802	9.67749e-24	-8.17673e-10	-0.553016
184545636	chr3:184545636:G:A	4.59239e-54	-2.05221	-1.87891	2.83098e-25	-2.3684	-1.71639
184545691	chr3:184545691:C:T	3.67464e-53	-8.17673e-10	-1.85148	3.51328e-24	-8.17673e-10	-1.56627
184545798	chr3:184545798:CTG:C	2.67604e-53	-2.16859	-1.73e-09	1.73692e-24	-2.2707	-1.73e-09
184545801	chr3:184545801:G:A	2.67217e-53	-2.17004	-1.73e-09	1.73483e-24	-2.27191	-1.73e-09
184545885	chr3:184545885:G:T	7.48122e-53	-1.21051	0.069977	2.30026e-24	-1.65235	-0.337452
184545892	chr3:184545892:G:A	5.56273e-53	-8.17673e-10	-1.43684	2.24488e-24	-8.17673e-10	-2.01417
184546133	chr3:184546133:T:C	7.06087e-53	-8.17673e-10	-1.19836	7.08683e-24	-8.17673e-10	-0.864581
184546810	chr3:184546810:C:T	3.11351e-53	-8.17673e-10	-2.01718	2.08191e-24	-8.17673e-10	-2.08953
184546874	chr3:184546874:G:A	3.74445e-53	-8.17673e-10	-1.83266	2.83212e-24	-8.17673e-10	-1.78179
184546992	chr3:184546992:G:A	3.15362e-54	-2.36552	-1.94145	2.96072e-25	-2.18633	-1.85364
184547011	chr3:184547011:C:T	2.16213e-53	-2.38184	-1.73e-09	2.52311e-24	-1.89733	-1.73e-09
184547019	chr3:184547019:G:A	3.02532e-53	-8.17673e-10	-2.04591	2.44148e-24	-8.17673e-10	-1.93021
184547139	chr3:184547139:G:A	1.00923e-53	-1.0175	-2.12624	9.5931e-25	-0.98649	-1.87787
184547198	chr3:184547198:AAAG:A	5.90763e-53	-1.37669	-1.73e-09	3.81663e-24	-1.48345	-1.73e-09
184547538	chr3:184547538:A:G	4.46674e-54	-1.98507	-1.97378	2.63627e-25	-2.3155	-1.84054
184547878	chr3:184547878:G:T	6.44095e-54	-2.1893	-1.40354	6.65385e-25	-1.73412	-1.49609
184548003	chr3:184548003:CT:C	2.86505e-53	-8.17673e-10	-2.10034	2.068e-24	-8.17673e-10	-2.09624
184548078	chr3:184548078:C:T	6.85445e-53	-0.309182	-0.91885	1.49425e-24	-0.907195	-1.514
184548129	chr3:184548129:T:C	5.96752e-54	-1.79383	-1.87536	3.37574e-25	-2.1932	-1.71559
184548220	chr3:184548220:C:T	7.4827e-53	-8.17673e-10	-1.14034	4.18988e-24	-8.17673e-10	-1.39015
184548277	chr3:184548277:ACT:A	8.94065e-54	-1.6199	-1.64501	1.6789e-24	-0.991868	-1.31281
184548619	chr3:184548619:G:A	6.44806e-54	-2.38537	-1.20637	6.93316e-25	-2.2838	-0.905287
184548641	chr3:184548641:C:T	2.88494e-53	-8.17673e-10	-2.09343	2.02029e-24	-8.17673e-10	-2.11958
184548921	chr3:184548921:C:G	3.92843e-54	-2.42565	-1.66163	3.31127e-25	-2.28629	-1.64178
184548931	chr3:184548931:C:A	3.56462e-54	-2.44068	-1.74378	2.98463e-25	-2.30377	-1.72815
184548989	chr3:184548989:G:A	1.83865e-53	-2.5439	-1.73e-09	1.41616e-24	-2.47487	-1.73e-09
184549042	chr3:184549042:T:C	3.14863e-52	-0.743265	1.03989	7.79663e-24	-1.23852	0.469388
184549198	chr3:184549198:T:C	5.93527e-54	-1.80531	-1.8693	3.3663e-25	-2.20349	-1.7081
184549370	chr3:184549370:T:C	7.14355e-53	-0.319318	-0.867403	1.53957e-24	-0.913522	-1.47779
184549952	chr3:184549952:A:G	1.0045e-53	-1.02178	-2.12666	9.2424e-25	-1.01829	-1.88332
184549970	chr3:184549970:T:C	4.02577e-53	-8.17673e-10	-1.76021	2.71416e-24	-8.17673e-10	-1.82434
184549990	chr3:184549990:G:A	8.03648e-53	-0.19178	-0.877158	1.71778e-24	-0.800662	-1.48113
184550098	chr3:184550098:T:C	7.72613e-53	-0.167486	-0.940836	1.66437e-24	-0.784489	-1.52888
184550153	chr3:184550153:A:G	1.08842e-53	-0.94121	-2.12699	1.03144e-24	-0.892413	-1.89945
184550231	chr3:184550231:G:A	4.33059e-53	-8.17673e-10	-1.68723	3.56622e-24	-8.17673e-10	-1.55131
184550289	chr3:184550289:T:C	7.70651e-53	-8.17673e-10	-1.11087	4.26283e-24	-8.17673e-10	-1.37289
184550406	chr3:184550406:G:A	9.1553e-54	-1.68972	-1.55146	1.71422e-24	-1.09224	-1.19162
184550480	chr3:184550480:G:A	7.01372e-54	-2.08262	-1.42503	2.07924e-25	-2.35627	-2.03713
184551182	chr3:184551182:C:T	1.57827e-53	-1.93468	-0.761916	2.95285e-24	-1.79459	0.05454
184551525	chr3:184551525:C:T	8.41131e-53	0.0967079	-1.12006	2.52998e-24	-0.2414	-1.65321
184551900	chr3:184551900:A:G	5.79053e-54	-2.16873	-1.53056	7.26396e-25	-1.9997	-1.14278
184552085	chr3:184552085:A:G	1.81919e-53	-2.53366	-0.0208824	4.02617e-24	-2.54449	1.11449
184552140	chr3:184552140:A:G	3.95258e-53	-8.17673e-10	-1.77856	3.2698e-24	-8.17673e-10	-1.63809
184552270	chr3:184552270:T:C	4.46478e-54	-2.06346	-1.89584	2.97079e-25	-2.34041	-1.69616
184552272	chr3:184552272:C:T	5.66518e-53	-8.17673e-10	-1.41859	4.98436e-24	-8.17673e-10	-1.21651
184552649	chr3:184552649:A:T	4.04138e-53	-8.17673e-10	-1.75635	4.90661e-24	-8.17673e-10	-1.23224
184552986	chr3:184552986:C:T	1.01049e-52	-0.839913	-1.73e-09	4.30329e-24	-1.36344	-1.73e-09
184553211	chr3:184553211:A:G	5.56219e-54	-1.6454	-2.09412	3.50827e-25	-1.85138	-2.0189
184553330	chr3:184553330:TC:T	3.06174e-53	-8.17673e-10	-2.03395	2.40873e-24	-8.17673e-10	-1.94372
184553343	chr3:184553343:G:A	3.03777e-53	-8.17673e-10	-2.04181	2.38188e-24	-8.17673e-10	-1.95493
184553397	chr3:184553397:A:G	6.47839e-53	-8.17673e-10	-1.28446	5.51428e-24	-8.17673e-10	-1.11548
184553454	chr3:184553454:A:G	2.94394e-53	0.0524257	-2.12561	2.71963e-24	0.160005	-1.98233
184553753	chr3:184553753:C:T	2.78972e-53	-8.17673e-10	-2.12699	2.01098e-24	-8.17673e-10	-2.1242
184553769	chr3:184553769:T:C	5.51139e-54	-1.68293	-2.06576	3.56406e-25	-1.88299	-1.97151
184553977	chr3:184553977:T:C	4.36057e-54	-2.44852	-1.53439	3.56448e-25	-2.32071	-1.53368
184554597	chr3:184554597:GGCAAAGCACCCA:G	1.54978e-52	-0.412233	-1.73e-09	7.04344e-24	-0.870721	-1.73e-09
184554914	chr3:184554914:T:C	2.93586e-54	-2.49763	-1.88088	2.52372e-25	-2.54224	-1.65743
184555680	chr3:184555680:T:A	1.54692e-52	-0.414078	-1.73e-09	7.03254e-24	-0.872271	-1.73e-09
184555733	chr3:184555733:CTG:C	3.70289e-53	-8.17673e-10	-1.84382	3.20455e-24	-8.17673e-10	-1.65825
184555863	chr3:184555863:T:C	4.42007e-52	0.635811	-1.73e-09	9.38603e-24	-0.583596	-1.73e-09
184555921	chr3:184555921:C:T	2.86719e-54	-2.43242	-1.96976	2.47326e-25	-2.27174	-1.94812
184555970	chr3:184555970:A:G	2.67071e-54	-2.43944	-2.03373	2.24613e-25	-2.30337	-2.01283
184556095	chr3:184556095:G:T	2.85916e-53	-8.17673e-10	-2.1024	2.08866e-24	-8.17673e-10	-2.0863
184556148	chr3:184556148:T:C	3.15567e-53	-8.17673e-10	-2.00373	2.274e-24	-8.17673e-10	-2.00128
184556710	chr3:184556710:C:T	2.82902e-53	-8.17673e-10	-2.113	2.18202e-24	-8.17673e-10	-2.04257
184556716	chr3:184556716:G:A	2.82106e-52	-8.17673e-10	0.186767	3.2005e-23	-8.17673e-10	0.643074
184556964	chr3:184556964:T:C	3.41277e-53	-8.17673e-10	-1.92541	2.29732e-24	-8.17673e-10	-1.99108
184557089	chr3:184557089:G:A	3.47159e-52	-0.465261	0.859528	1.13575e-23	-0.654383	0.261443
184557109	chr3:184557109:T:C	2.80195e-53	-8.17673e-10	-2.12261	2.02705e-24	-8.17673e-10	-2.11624
184557608	chr3:184557608:G:C	2.79385e-53	-8.17673e-10	-2.12551	3.19928e-24	-8.17673e-10	-1.65989
184557678	chr3:184557678:T:C	1.12137e-53	-2.00582	-1.03256	7.38875e-25	-1.93558	-1.18987
184557853	chr3:184557853:T:G	4.81364e-52	-0.117774	0.838882	1.55837e-23	-0.32519	0.248595
184558264	chr3:184558264:A:C	3.02623e-53	-8.17673e-10	-2.04561	2.14652e-24	-8.17673e-10	-2.05897
184558370	chr3:184558370:TC:T	5.71219e-54	-1.62017	-2.09275	3.40374e-25	-1.77389	-2.12663
184558418	chr3:184558418:C:T	4.61125e-52	-0.120372	0.798527	1.49499e-23	-0.322541	0.204427
184558676	chr3:184558676:T:C	7.18734e-54	-2.07613	-1.40706	3.13411e-25	-2.34085	-1.6422
184558829	chr3:184558829:T:G	4.18871e-54	-1.93621	-2.08691	2.91507e-25	-2.07793	-1.97757
184558858	chr3:184558858:G:A	3.77818e-53	-8.17673e-10	-1.82369	2.76692e-24	-8.17673e-10	-1.80509
184559572	chr3:184559572:A:T	2.85313e-53	-8.17673e-10	-2.10451	2.0111e-24	-8.17673e-10	-2.12414
184559573	chr3:184559573:C:T	3.62855e-53	-8.17673e-10	-1.8641	2.42605e-24	-8.17673e-10	-1.93656
184559712	chr3:184559712:C:T	1.92188e-52	-0.43701	0.239967	7.51887e-24	-0.52409	-0.281313
184560025	chr3:184560025:A:T	1.11501e-52	-8.17673e-10	-0.741483	1.608e-23	-8.17673e-10	-0.0452413
184560315	chr3:184560315:T:C	2.34008e-52	1.44106	-1.44123	1.33244e-23	1.5825	-1.81572
184560583	chr3:184560583:G:A	2.3852e-52	1.38967	-1.37073	1.33284e-23	1.52893	-1.76186
184560936	chr3:184560936:A:G	9.91949e-53	-8.17673e-10	-0.858429	1.01558e-23	-8.17673e-10	-0.504777
184561030	chr3:184561030:A:T	1.03907e-52	-8.17673e-10	-0.812022	1.48183e-23	-8.17673e-10	-0.126953
184561038	chr3:184561038:C:T	2.48938e-52	1.43718	-1.37549	1.40023e-23	1.58068	-1.76428
184561207	chr3:184561207:A:T	2.89665e-53	-8.17673e-10	-2.08937	2.04554e-24	-8.17673e-10	-2.10716
184562381	chr3:184562381:G:A	1.73432e-52	-0.611747	0.312018	7.21101e-24	-0.698308	-0.148901
184562605	chr3:184562605:G:A	3.44629e-52	1.59596	-1.20901	1.81727e-23	1.73772	-1.66061
184562781	chr3:184562781:T:C	5.17276e-53	-8.17673e-10	-1.50952	6.27848e-24	-8.17673e-10	-0.985692
184562790	chr3:184562790:C:A	3.23631e-52	1.62072	-1.29663	1.74647e-23	1.76041	-1.72305
184562818	chr3:184562818:G:A	2.82339e-53	-8.17673e-10	-2.11499	2.05193e-24	-8.17673e-10	-2.10404
184562922	chr3:184562922:G:C	4.87e-52	2.82005	-2.0873	3.27697e-23	2.728	-2.06131
184563717	chr3:184563717:C:T	2.82339e-53	-8.17673e-10	-2.11499	2.05193e-24	-8.17673e-10	-2.10404
184563718	chr3:184563718:G:A	3.08718e-53	-8.17673e-10	-2.02567	2.08882e-24	-8.17673e-10	-2.08622
184563868	chr3:184563868:A:G	5.27678e-53	0.623996	-2.11361	3.80241e-24	0.621116	-2.1083
184563941	chr3:184563941:T:A	3.61308e-53	-8.17673e-10	-1.86837	2.82047e-24	-8.17673e-10	-1.78592
184564399	chr3:184564399:C:T	1.17673e-52	-8.17673e-10	-0.687602	1.40318e-23	-8.17673e-10	-0.181496
184564400	chr3:184564400:G:A	2.80993e-53	-8.17673e-10	-2.11977	2.03738e-24	-8.17673e-10	-2.11116
184564574	chr3:184564574:C:T	4.47702e-54	-1.86244	-2.09411	3.05113e-25	-2.2448	-1.76509
184565521	chr3:184565521:G:A	5.13621e-53	-8.17673e-10	-1.51662	2.15762e-24	-8.17673e-10	-2.05381
184565668	chr3:184565668:C:T	2.84892e-53	-8.17673e-10	-2.10599	2.00596e-24	-8.17673e-10	-2.1267
184565904	chr3:184565904:T:G	7.0453e-54	-2.3231	-1.18006	8.70899e-25	-2.36359	-0.597458
184566340	chr3:184566340:G:T	3.75469e-53	-8.17673e-10	-1.82993	3.84838e-24	-8.17673e-10	-1.47517
184566491	chr3:184566491:C:T	5.14977e-54	-2.53454	-1.28203	4.1511e-25	-2.29179	-1.41024
184566772	chr3:184566772:A:C	1.75796e-52	-0.286192	-1.73e-09	2.95848e-23	0.564441	-1.73e-09
184567821	chr3:184567821:A:C	3.47247e-54	-2.54132	-1.66932	2.89732e-25	-2.54387	-1.51774
184568261	chr3:184568261:A:C	5.23343e-54	-1.67764	-2.12281	2.2231e-25	-2.20499	-2.12151
184568339	chr3:184568339:T:C	3.58802e-54	-2.50103	-1.67689	2.98425e-25	-2.49395	-1.53811
184570021	chr3:184570021:G:A	4.03372e-53	-1.75824	-1.73e-09	1.98208e-23	0.163912	-1.73e-09
184570127	chr3:184570127:C:T	4.94641e-54	-1.74962	-2.10724	3.11223e-25	-1.97056	-2.0195
184570976	chr3:184570976:CAG:C	1.54525e-52	-1.44115	1.02599	5.32129e-24	-1.48862	0.337515
184571028	chr3:184571028:T:C	6.22167e-53	-8.17673e-10	-1.32489	5.90091e-24	-8.17673e-10	-1.04771
184571059	chr3:184571059:G:A	3.25009e-53	-8.17673e-10	-1.97425	2.21501e-24	-8.17673e-10	-2.02756
184571105	chr3:184571105:G:A	1.0115e-52	-0.838909	-1.73e-09	7.6819e-24	-0.783952	-1.73e-09
184571905	chr3:184571905:G:C	4.45036e-53	-8.17673e-10	-1.65994	2.15267e-24	-8.17673e-10	-2.05611
184572194	chr3:184572194:T:C	2.47383e-53	-1.23837	-1.00879	2.83718e-24	-0.835621	-0.944387
184572560	chr3:184572560:G:A	6.23672e-54	-2.53691	-1.08815	8.75372e-25	-2.31445	-0.641471
184573163	chr3:184573163:G:A	2.80073e-53	-8.17673e-10	-2.12305	2.14356e-24	-8.17673e-10	-2.06035
184573369	chr3:184573369:G:A	2.86634e-53	-8.17673e-10	-2.09989	2.27509e-24	-8.17673e-10	-2.0008
184573578	chr3:184573578:A:G	3.9239e-53	-8.17673e-10	-1.78584	2.5555e-24	-8.17673e-10	-1.88457
184573657	chr3:184573657:G:A	1.77081e-52	-8.17673e-10	-0.278909	1.30264e-23	-8.17673e-10	-0.255843
184573704	chr3:184573704:T:C	6.53745e-54	-2.2695	-1.30847	3.35367e-25	-2.30049	-1.61486
184573935	chr3:184573935:G:A	7.28079e-53	-8.17673e-10	-1.16769	3.13078e-24	-8.17673e-10	-1.68154
184573960	chr3:184573960:C:A	4.14545e-53	-8.17673e-10	-1.73092	2.09978e-24	-8.17673e-10	-2.08099
184573994	chr3:184573994:T:C	3.82534e-54	-2.49497	-1.6189	3.04027e-25	-2.2863	-1.72716
184574240	chr3:184574240:A:G	4.70408e-54	-1.85685	-2.05024	2.57993e-25	-2.06239	-2.11526
184574267	chr3:184574267:G:C	4.42437e-54	-2.06363	-1.90476	4.32361e-25	-1.81789	-1.84342
184574650	chr3:184574650:A:G	1.28819e-53	-0.848044	-2.05165	1.14182e-24	-0.606401	-2.08379
184575053	chr3:184575053:C:T	9.4026e-54	-2.52253	-0.691996	1.58519e-24	-2.27238	-0.0897338
184575225	chr3:184575225:G:A	2.86543e-53	-8.17673e-10	-2.10021	2.15626e-24	-8.17673e-10	-2.05445
184575776	chr3:184575776:C:T	2.60483e-54	-2.45463	-2.04352	2.41433e-25	-2.14701	-2.09697
184575804	chr3:184575804:C:T	3.185e-53	-8.17673e-10	-1.99448	2.61649e-24	-8.17673e-10	-1.86098
184575822	chr3:184575822:T:C	5.536e-54	-2.29184	-1.4524	2.95871e-25	-2.3791	-1.66155
184575981	chr3:184575981:T:C	2.98237e-54	-2.54458	-1.81822	2.11101e-25	-2.49681	-1.88142
184576369	chr3:184576369:A:G	2.57413e-54	-2.54606	-1.96394	1.80036e-25	-2.48952	-2.0479
184576817	chr3:184576817:C:G	2.84581e-53	-8.17673e-10	-2.10708	2.112e-24	-8.17673e-10	-2.07518
184577143	chr3:184577143:G:A	6.28473e-53	-8.17673e-10	-1.31481	4.10392e-24	-8.17673e-10	-1.41088
184577528	chr3:184577528:C:T	1.02198e-53	-2.39403	-0.737167	4.37968e-25	-2.54606	-1.10237
184577535	chr3:184577535:T:C	3.36166e-53	-8.17673e-10	-1.9405	2.21465e-24	-8.17673e-10	-2.02773
184578010	chr3:184578010:C:T	3.15467e-53	-8.17673e-10	-2.00405	2.20631e-24	-8.17673e-10	-2.0315
184578040	chr3:184578040:C:A	3.49763e-54	-2.5374	-1.66603	2.20434e-25	-2.52203	-1.81294
184578133	chr3:184578133:C:T	3.3796e-54	-2.54578	-1.69198	2.21395e-25	-2.49582	-1.83481
184578619	chr3:184578619:C:T	2.79071e-53	-8.17673e-10	-2.12663	2.01439e-24	-8.17673e-10	-2.1225
184578676	chr3:184578676:G:A	3.17051e-54	-2.49529	-1.80633	3.07248e-25	-2.37057	-1.63235
184578768	chr3:184578768:G:A	3.2107e-53	-8.17673e-10	-1.98644	2.67775e-24	-8.17673e-10	-1.83784
184578839	chr3:184578839:T:A	8.10021e-54	-2.53679	-0.826832	1.24755e-24	-2.51947	-0.0821664
184578863	chr3:184578863:G:T	5.09328e-53	-8.17673e-10	-1.52501	4.94448e-24	-8.17673e-10	-1.22455
184578919	chr3:184578919:G:A	2.16039e-53	-0.292131	-2.09051	4.26806e-24	0.636766	-2.00843
184578957	chr3:184578957:G:A	2.90465e-53	-8.17673e-10	-2.08662	2.17577e-24	-8.17673e-10	-2.04544
184578965	chr3:184578965:T:G	5.39628e-52	-8.17673e-10	0.835364	7.32924e-23	-8.17673e-10	1.47164
184579077	chr3:184579077:C:T	5.10448e-53	-8.17673e-10	-1.52281	4.95781e-24	-8.17673e-10	-1.22186
184579829	chr3:184579829:T:C	3.25203e-52	-8.17673e-10	0.328934	4.25086e-23	-8.17673e-10	0.926887
184580004	chr3:184580004:A:G	1.08933e-53	-2.54228	-0.525081	2.00855e-24	-2.50419	0.378786
184580015	chr3:184580015:C:T	3.06556e-53	-8.17673e-10	-2.0327	2.22663e-24	-8.17673e-10	-2.02233
184580106	chr3:184580106:G:A	4.41986e-53	-8.17673e-10	-1.66682	4.15647e-24	-8.17673e-10	-1.39815
184580154	chr3:184580154:T:C	3.5093e-54	-2.54508	-1.65502	2.50452e-25	-2.46774	-1.73957
184580214	chr3:184580214:G:A	2.76225e-54	-2.528	-1.91147	2.74684e-25	-2.5353	-1.57965
184580235	chr3:184580235:T:C	4.42404e-53	-8.17673e-10	-1.66588	4.16081e-24	-8.17673e-10	-1.39711
184580267	chr3:184580267:T:C	4.43261e-53	-8.17673e-10	-1.66394	4.17066e-24	-8.17673e-10	-1.39474
184580875	chr3:184580875:G:A	7.25516e-54	-2.53492	-0.938878	1.03558e-24	-2.52262	-0.26524
184580892	chr3:184580892:C:T	2.90644e-53	-8.17673e-10	-2.086	2.1677e-24	-8.17673e-10	-2.04915
184581180	chr3:184581180:C:T	3.22643e-53	-8.17673e-10	-1.98155	2.70213e-24	-8.17673e-10	-1.82878
184581215	chr3:184581215:C:T	4.41577e-53	-8.17673e-10	-1.66775	4.14528e-24	-8.17673e-10	-1.40085
184581280	chr3:184581280:G:A	2.79438e-54	-2.53341	-1.8945	2.80576e-25	-2.53988	-1.55385
184581379	chr3:184581379:T:C	3.47386e-54	-2.49164	-1.71861	2.71034e-25	-2.31357	-1.81475
184581626	chr3:184581626:C:T	2.53377e-54	-2.49785	-2.02795	2.36031e-25	-2.51423	-1.75238
184581720	chr3:184581720:G:A	3.04696e-54	-2.25491	-2.08646	2.96434e-25	-1.918	-2.12075
184582130	chr3:184582130:G:T	9.02905e-53	-8.17673e-10	-0.952483	5.76881e-24	-8.17673e-10	-1.07035
184582521	chr3:184582521:T:C	3.75954e-54	-2.4636	-1.66762	3.05252e-25	-2.25979	-1.74965
184582527	chr3:184582527:C:G	5.65703e-52	-8.17673e-10	0.882554	7.9839e-23	-8.17673e-10	1.55719
184583684	chr3:184583684:C:G	1.09931e-50	3.84951	-1.73e-09	1.00112e-21	4.08606	-1.73e-09
184583823	chr3:184583823:G:C	2.6311e-54	-2.47181	-2.0163	2.15489e-25	-2.27174	-2.08593
184583927	chr3:184583927:C:A	3.88159e-53	-8.17673e-10	-1.79669	2.07831e-24	-8.17673e-10	-2.09127
184583997	chr3:184583997:C:T	3.2857e-53	-8.17673e-10	-1.96335	2.13651e-24	-8.17673e-10	-2.06364
184584262	chr3:184584262:T:A	2.60032e-54	-2.53498	-1.9649	1.69894e-25	-2.51123	-2.08417
184584274	chr3:184584274:A:G	3.35728e-54	-2.5084	-1.73599	3.57935e-25	-2.52143	-1.32879
184584428	chr3:184584428:C:T	2.07732e-53	-2.42185	-1.73e-09	1.43452e-24	-2.46199	-1.73e-09
184584814	chr3:184584814:T:G	2.8342e-53	-8.17673e-10	-2.11117	2.06969e-24	-8.17673e-10	-2.09542
184584846	chr3:184584846:C:T	3.26888e-54	-2.51197	-1.7591	3.42032e-25	-2.52406	-1.37161
184584937	chr3:184584937:T:C	1.12164e-52	-8.17673e-10	-0.735555	4.59776e-24	-8.17673e-10	-1.29725
184585055	chr3:184585055:C:G	4.09625e-54	-2.52396	-1.52148	2.8138e-25	-2.53296	-1.55791
184585144	chr3:184585144:G:A	3.83878e-53	-8.17673e-10	-1.80778	3.37051e-24	-8.17673e-10	-1.60776
184585147	chr3:184585147:T:C	3.81488e-53	-8.17673e-10	-1.81402	3.34569e-24	-8.17673e-10	-1.61515
184585252	chr3:184585252:C:G	2.96429e-52	-8.17673e-10	0.236293	3.40354e-23	-8.17673e-10	0.704582
184585315	chr3:184585315:C:G	3.28618e-53	-8.17673e-10	-1.9632	2.13639e-24	-8.17673e-10	-2.0637
184585416	chr3:184585416:G:A	1.83877e-53	-2.54383	-1.73e-09	1.32078e-24	-2.54459	-1.73e-09
184585449	chr3:184585449:AGGATTGTAGTAAGT:A	2.53964e-54	-2.45985	-2.06365	2.64078e-25	-2.49176	-1.66257
184585465	chr3:184585465:CT:C	2.50313e-54	-2.45753	-2.08045	2.52178e-25	-2.49004	-1.7104
184585561	chr3:184585561:T:C	2.40722e-54	-2.45008	-2.12696	1.8135e-25	-2.48009	-2.05006
184585701	chr3:184585701:G:A	1.25902e-53	-2.08098	-0.841611	1.30439e-24	-1.65885	-0.898227
184586144	chr3:184586144:T:G	2.47117e-54	-2.42684	-2.12398	1.94346e-25	-2.44079	-2.02014
184586175	chr3:184586175:CCT:C	3.56265e-53	-8.17673e-10	-1.88242	2.02532e-24	-8.17673e-10	-2.11709
184586176	chr3:184586176:CT:C	4.00621e-54	-2.45281	-1.61486	1.75167e-25	-2.51983	-2.04501
184586326	chr3:184586326:TA:T	2.50605e-54	-2.41031	-2.12649	1.94998e-25	-2.41821	-2.03937
184586483	chr3:184586483:G:A	2.53765e-54	-2.3999	-2.12438	1.99008e-25	-2.41551	-2.02172
184586558	chr3:184586558:T:C	3.13832e-54	-2.546	-1.76583	2.41212e-25	-2.45495	-1.78995
184586727	chr3:184586727:G:A	2.35216e-54	-2.47354	-2.12664	1.61134e-25	-2.52652	-2.12181
184586891	chr3:184586891:G:A	2.41064e-54	-2.5459	-2.02972	2.38716e-25	-2.40996	-1.84534
184586908	chr3:184586908:C:G	2.46435e-54	-2.42667	-2.12691	2.1542e-25	-2.29207	-2.06592
184587457	chr3:184587457:T:C	3.0713e-54	-2.54608	-1.78733	2.28088e-25	-2.46125	-1.83959
184587492	chr3:184587492:G:T	3.30478e-53	-8.17673e-10	-1.95756	2.56514e-24	-8.17673e-10	-1.88081
184587604	chr3:184587604:C:T	3.52729e-53	-8.17673e-10	-1.8924	2.06461e-24	-8.17673e-10	-2.09788
184587735	chr3:184587735:G:T	3.04987e-53	-8.17673e-10	-2.03783	2.18791e-24	-8.17673e-10	-2.03987
184587753	chr3:184587753:T:C	6.13533e-53	-8.17673e-10	-1.33887	7.20528e-24	-8.17673e-10	-0.848005
184587900	chr3:184587900:A:T	2.34982e-54	-2.53509	-2.06609	2.15229e-25	-2.35936	-1.99951
184588090	chr3:184588090:C:T	4.75608e-54	-2.16209	-1.734	3.48078e-25	-2.43193	-1.44622
184588265	chr3:184588265:A:G	2.91423e-54	-2.54606	-1.83985	2.18559e-25	-2.45705	-1.88647
184588667	chr3:184588667:A:G	2.49543e-54	-2.47516	-2.06589	2.5986e-25	-2.50218	-1.66825
184588771	chr3:184588771:G:A	2.4784e-54	-2.47698	-2.07092	2.56171e-25	-2.50404	-1.68069
184588960	chr3:184588960:G:T	3.93151e-53	-8.17673e-10	-1.78391	2.0858e-24	-8.17673e-10	-2.08767
184589008	chr3:184589008:G:A	2.49077e-54	-2.47125	-2.07167	2.56891e-25	-2.49912	-1.6828
184589226	chr3:184589226:G:A	4.05233e-53	-8.17673e-10	-1.75364	2.1099e-24	-8.17673e-10	-2.07618
184589734	chr3:184589734:G:T	3.13376e-53	-8.17673e-10	-2.0107	2.19084e-24	-8.17673e-10	-2.03853
184589737	chr3:184589737:G:A	2.42876e-54	-2.47134	-2.0968	2.42478e-25	-2.50202	-1.73764
184589777	chr3:184589777:G:A	2.44641e-54	-2.47376	-2.08713	2.50116e-25	-2.50413	-1.70452
184589850	chr3:184589850:T:C	2.45022e-54	-2.4641	-2.09523	2.45221e-25	-2.4963	-1.73211
184589869	chr3:184589869:A:G	2.95468e-53	-8.17673e-10	-2.06954	2.12865e-24	-8.17673e-10	-2.06733
184590044	chr3:184590044:G:C	2.81218e-53	-8.17673e-10	-2.11897	2.00538e-24	-8.17673e-10	-2.12699
184590151	chr3:184590151:A:C	2.49275e-54	-2.46975	-2.07238	2.56335e-25	-2.4984	-1.68569
184590247	chr3:184590247:A:G	2.54761e-54	-2.45947	-2.06088	2.65474e-25	-2.49052	-1.65854
184590297	chr3:184590297:A:C	2.38181e-54	-2.53205	-2.0556	2.49851e-25	-2.34021	-1.8695
184590398	chr3:184590398:G:A	4.07436e-53	-8.17673e-10	-1.74822	2.12047e-24	-8.17673e-10	-2.07118
184590630	chr3:184590630:A:G	4.43698e-53	-8.17673e-10	-1.66296	2.05171e-24	-8.17673e-10	-2.10414
184591688	chr3:184591688:G:C	2.93222e-53	-8.17673e-10	-2.07717	2.10912e-24	-8.17673e-10	-2.07655
184591984	chr3:184591984:C:T	2.96535e-53	-8.17673e-10	-2.06593	2.13385e-24	-8.17673e-10	-2.06489
184592068	chr3:184592068:T:C	2.81891e-53	-8.17673e-10	-2.11658	2.01226e-24	-8.17673e-10	-2.12356
184592188	chr3:184592188:G:A	2.81747e-53	-8.17673e-10	-2.11709	2.01163e-24	-8.17673e-10	-2.12388
184592654	chr3:184592654:C:T	5.03525e-52	-8.17673e-10	0.766118	5.78964e-23	-8.17673e-10	1.23584
184592777	chr3:184592777:C:T	4.63405e-53	-8.17673e-10	-1.6195	2.01465e-24	-8.17673e-10	-2.12237
184592787	chr3:184592787:A:G	2.8263e-54	-2.29345	-2.1231	1.99617e-25	-2.30789	-2.12628
184593150	chr3:184593150:G:A	2.30599e-54	-2.49302	-2.12698	1.59106e-25	-2.53871	-2.12229
184593242	chr3:184593242:G:A	3.69117e-53	-8.17673e-10	-1.84699	2.03814e-24	-8.17673e-10	-2.11078
184593640	chr3:184593640:T:G	3.52448e-53	-8.17673e-10	-1.8932	2.75759e-24	-8.17673e-10	-1.80846
184593915	chr3:184593915:C:T	2.60341e-54	-2.52481	-1.97389	1.96097e-25	-2.4406	-2.01137
184594152	chr3:184594152:A:T	4.49744e-54	-1.9544	-1.99761	2.54056e-25	-2.13236	-2.06066
184594734	chr3:184594734:T:G	6.22554e-54	-1.5434	-2.08346	3.02346e-25	-1.97115	-2.04785
184594970	chr3:184594970:C:T	2.84525e-54	-2.5278	-1.88207	2.67355e-25	-2.42	-1.72199
184595528	chr3:184595528:T:C	2.84395e-53	-8.17673e-10	-2.10774	2.21412e-24	-8.17673e-10	-2.02796
184595695	chr3:184595695:T:C	2.28394e-53	-2.32703	-1.73e-09	1.40045e-24	-2.48603	-1.73e-09
184595720	chr3:184595720:C:G	3.25744e-53	-8.17673e-10	-1.97199	2.13002e-24	-8.17673e-10	-2.06669
184595723	chr3:184595723:C:T	4.25827e-54	-2.46858	-1.53808	5.54809e-25	-2.13321	-1.27874
184595993	chr3:184595993:G:A	3.35792e-52	-8.17673e-10	0.360977	2.53177e-23	-8.17673e-10	0.408684
184595994	chr3:184595994:G:A	4.43663e-54	-2.53593	-1.42969	4.72772e-25	-2.38388	-1.18809
184596679	chr3:184596679:T:C	2.79114e-53	-8.17673e-10	-2.12648	2.01966e-24	-8.17673e-10	-2.11989
184597037	chr3:184597037:G:A	3.61442e-53	-8.17673e-10	-1.868	2.89855e-24	-8.17673e-10	-1.75861
184597271	chr3:184597271:G:A	2.92073e-54	-2.5257	-1.85799	2.69853e-25	-2.27942	-1.85328
184597814	chr3:184597814:G:A	2.29948e-54	-2.54573	-2.07711	1.81688e-25	-2.47127	-2.05701
184597823	chr3:184597823:C:T	2.41857e-54	-2.46661	-2.10573	2.46759e-25	-2.1193	-2.10286
184597899	chr3:184597899:G:A	8.22714e-54	-2.54581	-0.80227	3.92602e-25	-2.39217	-1.36561
184598120	chr3:184598120:A:G	1.94124e-53	-2.4896	-1.73e-09	1.32602e-24	-2.54064	-1.73e-09
184598127	chr3:184598127:T:C	2.83806e-53	-8.17673e-10	-2.10981	2.17705e-24	-8.17673e-10	-2.04485
184598482	chr3:184598482:A:T	3.93368e-53	-1.78336	-1.73e-09	2.07389e-23	0.209194	-1.73e-09
184598804	chr3:184598804:A:G	2.79358e-53	-8.17673e-10	-2.12561	2.00548e-24	-8.17673e-10	-2.12694
184599160	chr3:184599160:A:G	3.23185e-54	-2.30392	-1.97854	3.70844e-25	-1.85235	-1.96244
184599375	chr3:184599375:C:G	2.47574e-54	-2.44638	-2.10259	1.759e-25	-2.4347	-2.12595
184600244	chr3:184600244:T:G	2.35977e-54	-2.47622	-2.12073	1.76253e-25	-2.54343	-2.01522
184600469	chr3:184600469:A:G	8.34537e-53	-8.17673e-10	-1.03122	8.31338e-24	-8.17673e-10	-0.704953
184600676	chr3:184600676:C:T	2.57932e-54	-2.4966	-2.01139	2.05844e-25	-2.34168	-2.06178
184600924	chr3:184600924:C:T	3.71323e-53	-8.17673e-10	-1.84103	3.70168e-24	-8.17673e-10	-1.51403
184600976	chr3:184600976:T:C	8.92608e-53	1.03317	-1.99712	6.41311e-24	1.07737	-2.04184
184601219	chr3:184601219:C:T	5.30967e-54	-1.65899	-2.12699	2.80015e-25	-1.96874	-2.12699
184601374	chr3:184601374:G:T	3.65974e-53	-8.17673e-10	-1.85554	2.69262e-24	-8.17673e-10	-1.8323
184601688	chr3:184601688:A:T	2.65769e-53	-2.17547	-1.73e-09	1.81773e-24	-2.22523	-1.73e-09
184602705	chr3:184602705:G:T	1.46592e-52	-8.17673e-10	-0.46786	1.18186e-23	-8.17673e-10	-0.353147
184602736	chr3:184602736:G:A	2.97791e-54	-2.25981	-2.10448	1.72515e-25	-2.4537	-2.1264
184603100	chr3:184603100:C:T	2.29479e-54	-2.52102	-2.10386	1.62333e-25	-2.53567	-2.10525
184603375	chr3:184603375:A:G	4.57656e-54	-1.84398	-2.09059	2.97175e-25	-1.91122	-2.12503
184603466	chr3:184603466:T:C	2.651e-54	-2.47855	-2.00203	2.01706e-25	-2.54603	-1.87774
184603737	chr3:184603737:G:A	4.1631e-53	-8.17673e-10	-1.72667	2.62247e-24	-8.17673e-10	-1.8587
184604580	chr3:184604580:GGAAGGT:G	1.99333e-53	-2.46313	-1.73e-09	1.324e-24	-2.54216	-1.73e-09
184605066	chr3:184605066:C:G	1.84943e-53	-2.53805	-1.73e-09	1.47793e-24	-2.43218	-1.73e-09
184605147	chr3:184605147:G:T	2.81995e-53	-8.17673e-10	-2.11621	2.04139e-24	-8.17673e-10	-2.10919
184605162	chr3:184605162:T:C	2.60746e-54	-2.53919	-1.95795	2.31886e-25	-2.45837	-1.82596
184605173	chr3:184605173:G:A	2.43208e-54	-2.53611	-2.03066	1.70723e-25	-2.54178	-2.04875
184605306	chr3:184605306:A:T	4.2265e-53	-8.17673e-10	-1.71156	2.63366e-24	-8.17673e-10	-1.85444
184605792	chr3:184605792:G:A	3.35942e-54	-2.13832	-2.10543	1.67673e-25	-2.49071	-2.11785
184605955	chr3:184605955:G:A	1.99703e-53	-2.46127	-1.73e-09	1.34019e-24	-2.53001	-1.73e-09
184606078	chr3:184606078:C:T	2.95961e-53	-8.17673e-10	-2.06787	2.07932e-24	-8.17673e-10	-2.09078
184606175	chr3:184606175:A:T	3.52279e-53	-8.17673e-10	-1.89368	2.31102e-24	-8.17673e-10	-1.98513
184606636	chr3:184606636:A:G	2.79227e-53	-8.17673e-10	-2.12608	2.02704e-24	-8.17673e-10	-2.11624
184606867	chr3:184606867:T:C	2.79313e-53	-2.12577	-1.73e-09	1.82472e-24	-2.22139	-1.73e-09
184606947	chr3:184606947:G:T	1.587e-52	-0.388499	-1.73e-09	1.08225e-23	-0.441187	-1.73e-09
184607138	chr3:184607138:C:T	2.32181e-54	-2.54211	-2.07106	1.75676e-25	-2.54165	-2.02028
184607613	chr3:184607613:C:T	2.02708e-53	-2.44633	-1.73e-09	1.37893e-24	-2.50151	-1.73e-09
184607995	chr3:184607995:G:A	2.81071e-53	-8.17673e-10	-2.11949	2.00693e-24	-8.17673e-10	-2.12621
184608153	chr3:184608153:G:A	2.3156e-53	-2.31326	-1.73e-09	1.54246e-24	-2.38944	-1.73e-09
184608167	chr3:184608167:C:T	2.49349e-54	-2.54092	-2.00091	1.75692e-25	-2.51789	-2.04395
184608457	chr3:184608457:T:C	3.88308e-53	-8.17673e-10	-1.7963	2.92439e-24	-8.17673e-10	-1.74973
184608633	chr3:184608633:A:G	9.37114e-53	-2.25736	1.34207	4.13018e-24	-2.43244	1.02794
184608697	chr3:184608697:A:G	7.8913e-54	-1.75711	-1.63264	3.53188e-25	-2.23296	-1.63062
184608701	chr3:184608701:T:G	4.54882e-54	-1.95443	-1.98622	2.54764e-25	-2.15116	-2.03908
184608705	chr3:184608705:A:C	4.65792e-54	-1.98052	-1.93643	2.58464e-25	-2.17594	-1.99988
184608856	chr3:184608856:T:C	2.44426e-54	-2.44003	-2.12175	1.74038e-25	-2.44466	-2.12664
184608988	chr3:184608988:T:C	8.68626e-53	-8.17673e-10	-0.991188	4.59776e-24	-8.17673e-10	-1.29725
184609255	chr3:184609255:C:G	2.96258e-54	-2.38313	-1.98633	2.2561e-25	-2.21391	-2.09785
184609459	chr3:184609459:C:T	3.91529e-54	-2.45322	-1.6374	2.43947e-25	-2.3073	-1.92632
184609762	chr3:184609762:T:A	4.64368e-53	-8.17673e-10	-1.61742	2.74856e-24	-8.17673e-10	-1.81174
184609798	chr3:184609798:C:T	3.73158e-53	-8.17673e-10	-1.8361	2.72403e-24	-8.17673e-10	-1.8207
184609825	chr3:184609825:G:A	4.73259e-53	-1.59846	-1.73e-09	5.67338e-24	-1.08703	-1.73e-09
184610044	chr3:184610044:A:C	3.06039e-53	-2.53655	0.502157	1.22454e-24	-2.53207	-0.0881881
184610068	chr3:184610068:T:C	1.9787e-53	-2.47049	-1.73e-09	1.38024e-24	-2.50056	-1.73e-09
184610232	chr3:184610232:G:A	3.54159e-54	-2.52796	-1.66298	1.88324e-25	-2.51314	-1.97927
184610237	chr3:184610237:T:C	8.41628e-52	1.27982	-1.73e-09	7.35199e-23	1.47474	-1.73e-09
184610434	chr3:184610434:T:G	7.5036e-53	-8.17673e-10	-1.13755	5.06633e-24	-8.17673e-10	-1.2002
184610958	chr3:184610958:C:T	2.00821e-53	-2.36171	-0.0939815	1.35982e-24	-2.47093	-0.0445363
184611127	chr3:184611127:A:G	4.50768e-54	-2.31785	-1.63189	6.13131e-25	-1.95987	-1.35212
184611190	chr3:184611190:G:A	2.66025e-54	-2.46909	-2.00801	1.91169e-25	-2.5444	-1.93301
184611232	chr3:184611232:A:G	3.23101e-53	-8.17673e-10	-1.98014	2.36767e-24	-8.17673e-10	-1.96091
184611342	chr3:184611342:G:A	4.00237e-53	-8.17673e-10	-1.76604	2.68743e-24	-8.17673e-10	-1.83423
184611500	chr3:184611500:A:G	2.84003e-53	-8.17673e-10	-2.10911	2.03464e-24	-8.17673e-10	-2.1125
184611579	chr3:184611579:A:G	2.82148e-53	-8.17673e-10	-2.11567	2.04614e-24	-8.17673e-10	-2.10686
184612525	chr3:184612525:T:C	4.05496e-54	-2.48855	-1.56702	3.84075e-25	-2.36443	-1.41531
184612610	chr3:184612610:T:C	8.68835e-53	-8.17673e-10	-0.990947	4.42586e-24	-8.17673e-10	-1.33535
184612935	chr3:184612935:T:C	3.50476e-54	-2.51446	-1.68694	3.18464e-25	-2.41481	-1.55225
184613113	chr3:184613113:G:A	2.79571e-53	-8.17673e-10	-2.12485	2.00993e-24	-8.17673e-10	-2.12472
184613454	chr3:184613454:G:A	3.86009e-54	-2.54015	-1.56468	3.42925e-25	-2.47243	-1.42063
184613465	chr3:184613465:C:A	3.72452e-54	-2.54101	-1.59956	3.28404e-25	-2.47568	-1.46065
184613658	chr3:184613658:A:G	3.60779e-54	-2.49435	-1.67807	2.80301e-25	-2.53115	-1.56356
184613918	chr3:184613918:A:G	2.57503e-52	0.0955173	-1.73e-09	2.00051e-23	0.173169	-1.73e-09
184614043	chr3:184614043:G:A	2.95391e-53	-8.17673e-10	-2.0698	2.36692e-24	-8.17673e-10	-1.96123
184614086	chr3:184614086:G:A	7.26916e-53	-8.17673e-10	-1.16929	4.3804e-24	-8.17673e-10	-1.34568
184614257	chr3:184614257:C:T	7.18067e-53	-8.17673e-10	-1.18154	4.30112e-24	-8.17673e-10	-1.36394
184614268	chr3:184614268:G:A	2.79476e-53	-8.17673e-10	-2.12518	2.01272e-24	-8.17673e-10	-2.12333
184614862	chr3:184614862:G:A	3.86581e-54	-2.46752	-1.63583	2.94666e-25	-2.51392	-1.53081
184615229	chr3:184615229:A:G	2.83249e-53	-8.17673e-10	-2.11177	2.04064e-24	-8.17673e-10	-2.10956
184615527	chr3:184615527:C:T	1.26081e-52	-8.17673e-10	-0.618589	8.48576e-24	-8.17673e-10	-0.684429
184615763	chr3:184615763:T:C	2.97866e-53	-8.17673e-10	-2.06146	2.16299e-24	-8.17673e-10	-2.05133
184615838	chr3:184615838:T:G	3.39166e-54	-2.35099	-1.88321	2.23963e-25	-2.45317	-1.86593
184615992	chr3:184615992:G:A	3.45356e-54	-2.50293	-1.71318	2.66737e-25	-2.5362	-1.60811
184616056	chr3:184616056:G:A	3.28951e-53	-8.17673e-10	-1.96219	2.22955e-24	-8.17673e-10	-2.02102
184616240	chr3:184616240:G:A	3.49425e-54	-2.49926	-1.70514	2.70802e-25	-2.53439	-1.5948
184616378	chr3:184616378:A:G	1.40461e-52	-8.17673e-10	-0.510588	9.63776e-24	-8.17673e-10	-0.55713
184616392	chr3:184616392:T:C	2.79938e-53	-8.17673e-10	-2.12353	2.01508e-24	-8.17673e-10	-2.12216
184616461	chr3:184616461:G:A	2.44487e-53	-2.25894	-1.73e-09	1.97735e-24	-2.14106	-1.73e-09
184616692	chr3:184616692:A:G	7.0636e-53	-8.17673e-10	-1.19798	4.19683e-24	-8.17673e-10	-1.38849
184616754	chr3:184616754:G:A	3.18694e-53	-8.17673e-10	-1.99387	2.24087e-24	-8.17673e-10	-2.01595
184616916	chr3:184616916:C:G	8.04462e-53	-1.06793	-1.73e-09	4.73008e-24	-1.26888	-1.73e-09
184617258	chr3:184617258:G:A	2.91539e-53	-8.17673e-10	-2.08293	2.03951e-24	-8.17673e-10	-2.11011
184617556	chr3:184617556:G:A	2.78987e-53	-8.17673e-10	-2.12693	2.02091e-24	-8.17673e-10	-2.11927
184617576	chr3:184617576:AAAG:A	1.83601e-53	-2.54534	-1.73e-09	1.40217e-24	-2.4848	-1.73e-09
184617853	chr3:184617853:C:T	3.57536e-54	-2.24459	-1.93686	1.95642e-25	-2.49883	-1.95546
184617942	chr3:184617942:T:A	8.12691e-53	-1.05775	-1.73e-09	4.81755e-24	-1.25055	-1.73e-09
184619266	chr3:184619266:T:C	2.49679e-54	-2.54136	-1.99915	1.8981e-25	-2.47907	-2.00548
184619681	chr3:184619681:G:C	8.61411e-53	-8.17673e-10	-0.999528	4.41418e-24	-8.17673e-10	-1.338
184620030	chr3:184620030:A:G	3.15018e-54	-2.37013	-1.93793	1.90114e-25	-2.54023	-1.94272
184620166	chr3:184620166:C:G	2.33258e-54	-2.49929	-2.10925	1.62305e-25	-2.52161	-2.11948
184620252	chr3:184620252:A:G	3.5134e-54	-2.52574	-1.67319	2.74291e-25	-2.5451	-1.57129
184620426	chr3:184620426:T:A	3.22162e-54	-2.43356	-1.85207	2.05029e-25	-2.54598	-1.86144
184620646	chr3:184620646:G:A	1.08172e-52	-8.17673e-10	-0.77179	5.33624e-24	-8.17673e-10	-1.1483
184620928	chr3:184620928:A:T	8.22454e-54	-1.2308	-2.11759	3.60989e-25	-1.74651	-2.09521
184620933	chr3:184620933:G:A	1.83843e-53	-2.52884	-0.015181	1.44244e-24	-2.53813	0.0816442
184621310	chr3:184621310:C:T	7.76548e-53	-1.10324	-1.73e-09	4.65386e-24	-1.28512	-1.73e-09
184621311	chr3:184621311:A:T	5.61746e-54	-2.53536	-1.19428	5.29043e-25	-2.45315	-1.00636
184621479	chr3:184621479:C:T	4.6525e-53	-8.17673e-10	-1.61553	2.2089e-24	-8.17673e-10	-2.03032
184621905	chr3:184621905:A:G	5.90209e-54	-2.53241	-1.1478	5.62936e-25	-2.44458	-0.952823
184621969	chr3:184621969:C:T	6.98902e-54	-2.53879	-0.972386	6.74879e-25	-2.46375	-0.752293
184622565	chr3:184622565:G:A	5.91214e-54	-2.53329	-1.14522	5.635e-25	-2.44766	-0.948749
184622735	chr3:184622735:A:G	4.05159e-53	-8.17673e-10	-1.75382	2.77538e-24	-8.17673e-10	-1.80203
184622754	chr3:184622754:G:A	4.06066e-53	-8.17673e-10	-1.75159	2.78095e-24	-8.17673e-10	-1.80003
184623002	chr3:184623002:G:A	1.20274e-52	-8.17673e-10	-0.665745	5.82666e-24	-8.17673e-10	-1.06038
184623016	chr3:184623016:T:A	7.76741e-54	-2.49075	-0.914824	6.04353e-25	-2.5321	-0.794318
184623106	chr3:184623106:T:C	1.33963e-53	-2.21179	-0.648744	1.05654e-24	-2.45571	-0.312107
184623650	chr3:184623650:A:G	7.4674e-54	-1.55078	-1.89419	4.24201e-25	-1.87927	-1.8011
184623665	chr3:184623665:C:G	7.06992e-53	-8.17673e-10	-1.19708	4.32348e-24	-8.17673e-10	-1.35876
184623694	chr3:184623694:T:G	6.02326e-54	-1.69443	-1.96546	3.32414e-25	-2.0448	-1.87939
184623825	chr3:184623825:T:C	5.38212e-54	-2.45347	-1.31896	4.20183e-25	-2.51375	-1.17613
184623827	chr3:184623827:G:C	3.37277e-53	-8.17673e-10	-1.9372	2.97547e-24	-8.17673e-10	-1.73242
184624702	chr3:184624702:T:C	5.76933e-53	0.655863	-2.05624	1.86854e-24	-0.0867508	-2.11091
184624757	chr3:184624757:T:C	2.95489e-54	-2.35386	-2.01819	2.26086e-25	-2.42228	-1.88737
184624767	chr3:184624767:T:C	4.90116e-53	0.556702	-2.12016	1.69237e-24	-0.171811	-2.12488
184625249	chr3:184625249:G:A	2.53449e-54	-2.41523	-2.11029	1.85544e-25	-2.4739	-2.03338
184625541	chr3:184625541:A:C	2.79583e-53	-8.17673e-10	-2.1248	2.00579e-24	-8.17673e-10	-2.12678
184625612	chr3:184625612:C:A	3.05976e-53	-8.17673e-10	-2.03459	2.15264e-24	-8.17673e-10	-2.05612
184625817	chr3:184625817:C:T	4.41311e-52	0.634234	-1.73e-09	1.49529e-23	-0.117914	-1.73e-09
184626350	chr3:184626350:C:T	2.46343e-54	-2.4332	-2.12076	1.78473e-25	-2.48375	-2.06239
184626723	chr3:184626723:G:A	1.39774e-52	-8.17673e-10	-0.515489	6.7022e-24	-8.17673e-10	-0.920384
184626819	chr3:184626819:C:T	5.7553e-54	-2.54603	-1.15937	4.09995e-25	-2.51542	-1.19901
184626837	chr3:184626837:C:T	1.0963e-53	-1.12759	-1.9334	5.93777e-25	-1.50975	-1.83432
184626927	chr3:184626927:C:T	9.7804e-53	-8.17673e-10	-0.87255	5.96277e-24	-8.17673e-10	-1.03728
184627276	chr3:184627276:C:G	3.78822e-54	-2.01368	-2.10994	4.00142e-25	-1.64841	-2.09035
184627297	chr3:184627297:C:T	3.49401e-53	-8.17673e-10	-1.90188	3.30082e-24	-8.17673e-10	-1.62865
184627586	chr3:184627586:G:T	8.82007e-52	1.32668	-1.73e-09	2.80396e-23	0.510798	-1.73e-09
184627600	chr3:184627600:A:G	3.70277e-53	-8.17673e-10	-1.84385	2.52612e-24	-8.17673e-10	-1.89613
184627909	chr3:184627909:C:T	4.98525e-54	-1.72276	-2.12627	2.04554e-25	-2.2843	-2.12545
184628505	chr3:184628505:T:C	4.06985e-53	-8.17673e-10	-1.74933	2.76887e-24	-8.17673e-10	-1.80438
184628559	chr3:184628559:G:A	1.08725e-51	1.53589	-1.73e-09	3.30029e-23	0.673777	-1.73e-09
184628644	chr3:184628644:G:A	3.82395e-53	-8.17673e-10	-1.81165	2.61824e-24	-8.17673e-10	-1.86031
184628651	chr3:184628651:G:A	2.58317e-53	-2.20391	-1.73e-09	3.87685e-24	-1.4678	-1.73e-09
184629068	chr3:184629068:G:A	3.35406e-53	-8.17673e-10	-1.94276	2.30191e-24	-8.17673e-10	-1.98908
184629310	chr3:184629310:T:C	7.36819e-54	-1.87629	-1.58205	7.11597e-25	-1.68196	-1.4811
184629315	chr3:184629315:C:T	4.16485e-54	-1.9369	-2.09194	1.8203e-25	-2.41845	-2.10795
184629449	chr3:184629449:C:T	3.62027e-53	-8.17673e-10	-1.86638	2.43163e-24	-8.17673e-10	-1.93426
184629713	chr3:184629713:C:T	2.56414e-54	-2.39069	-2.1232	1.84431e-25	-2.3877	-2.1256
184629820	chr3:184629820:A:G	3.02861e-53	-0.505359	-1.53947	9.31682e-25	-1.44862	-1.44496
184629975	chr3:184629975:T:C	3.3803e-54	-2.47401	-1.76354	2.11422e-25	-2.54003	-1.83668
184629983	chr3:184629983:G:C	5.30789e-53	-8.17673e-10	-1.48374	4.20421e-24	-8.17673e-10	-1.38673
184630080	chr3:184630080:G:A	4.55725e-54	-1.89194	-2.04686	2.45808e-25	-2.11725	-2.10877
184630502	chr3:184630502:T:C	2.93609e-53	-8.17673e-10	-2.07585	2.03131e-24	-8.17673e-10	-2.11414
184630510	chr3:184630510:T:A	7.03339e-54	-2.12086	-1.38399	4.3133e-25	-2.1405	-1.5232
184630511	chr3:184630511:T:C	3.14815e-54	-2.18625	-2.12245	1.89471e-25	-2.35942	-2.12692
184630874	chr3:184630874:C:T	1.84264e-53	-2.54173	-1.73e-09	1.3189e-24	-2.54602	-1.73e-09
184630899	chr3:184630899:G:A	2.87442e-53	-2.09708	-1.73e-09	2.12274e-24	-2.07011	-1.73e-09
184631148	chr3:184631148:A:G	3.34813e-53	-8.17673e-10	-1.94453	2.22132e-24	-8.17673e-10	-2.02472
184631157	chr3:184631157:G:A	2.54665e-53	-2.21815	-1.73e-09	1.80468e-24	-2.23244	-1.73e-09
184631196	chr3:184631196:G:A	2.62393e-53	-2.18826	-1.73e-09	1.85755e-24	-2.20356	-1.73e-09
184631286	chr3:184631286:CA:C	3.01039e-54	-2.33887	-2.01458	1.96407e-25	-2.45244	-1.99795
184631438	chr3:184631438:A:AC	3.60093e-53	-8.17673e-10	-1.87174	2.35754e-24	-8.17673e-10	-1.9652
184631711	chr3:184631711:A:G	2.80327e-53	-8.17673e-10	-2.12214	2.00564e-24	-8.17673e-10	-2.12686
184631800	chr3:184631800:G:A	5.17121e-54	-2.30919	-1.50322	3.51175e-25	-2.08427	-1.78502
184631812	chr3:184631812:C:G	5.15377e-54	-2.05366	-1.76213	2.6865e-25	-2.2557	-1.88146
184632147	chr3:184632147:C:A	4.41453e-54	-1.8858	-2.08482	1.94745e-25	-2.33842	-2.12046
184632223	chr3:184632223:C:A	2.07229e-52	-8.17673e-10	-0.121689	8.13469e-24	-8.17673e-10	-0.726681
184632685	chr3:184632685:C:T	2.91376e-54	-2.546	-1.84008	1.96678e-25	-2.54557	-1.90344
184633024	chr3:184633024:A:G	3.45807e-54	-2.49164	-1.72317	2.38173e-25	-2.49666	-1.76092
184633336	chr3:184633336:C:G	5.62406e-53	-8.17673e-10	-1.42588	5.34829e-24	-8.17673e-10	-1.14604
184633621	chr3:184633621:G:T	2.09513e-53	-2.41332	-1.73e-09	1.50342e-24	-2.41508	-1.73e-09
184633925	chr3:184633925:C:T	5.47669e-54	-2.25076	-1.50425	3.23166e-25	-2.2692	-1.6832
184634286	chr3:184634286:G:A	7.04144e-53	-8.17673e-10	-1.20112	4.48396e-24	-8.17673e-10	-1.32231
184634412	chr3:184634412:C:T	4.22351e-54	-2.21165	-1.8032	2.22418e-25	-2.37943	-1.94658
184634422	chr3:184634422:C:T	4.73396e-53	-8.17673e-10	-1.59817	3.10577e-24	-8.17673e-10	-1.68956
184634515	chr3:184634515:C:T	4.7353e-53	-8.17673e-10	-1.59788	3.10633e-24	-8.17673e-10	-1.68938
184634640	chr3:184634640:A:G	2.1994e-54	-2.54226	-2.12507	1.57559e-25	-2.54378	-2.12699
184634955	chr3:184634955:G:A	2.89657e-53	-8.17673e-10	-2.0894	2.23801e-24	-8.17673e-10	-2.01723
184635033	chr3:184635033:A:G	4.34084e-53	-8.17673e-10	-1.68486	2.86513e-24	-8.17673e-10	-1.7702
184635080	chr3:184635080:G:A	3.71843e-53	-8.17673e-10	-1.83963	3.22814e-24	-8.17673e-10	-1.65091
184635116	chr3:184635116:T:A	2.59265e-54	-2.53612	-1.96672	1.72459e-25	-2.5449	-2.03552
184635119	chr3:184635119:T:C	3.76502e-53	-8.17673e-10	-1.82718	3.27477e-24	-8.17673e-10	-1.63657
184635146	chr3:184635146:G:A	1.86502e-53	-2.52966	-1.73e-09	1.33123e-24	-2.53671	-1.73e-09
184635167	chr3:184635167:G:C	3.53611e-53	-8.17673e-10	-1.8899	2.96034e-24	-8.17673e-10	-1.73751
184635204	chr3:184635204:T:C	3.88698e-53	-8.17673e-10	-1.7953	3.32618e-24	-8.17673e-10	-1.62099
184635440	chr3:184635440:GGCCAGGATCTGACTCTGACACTGGCCT:G	4.73396e-53	-8.17673e-10	-1.59817	3.10577e-24	-8.17673e-10	-1.68956
184635530	chr3:184635530:C:T	4.63948e-53	-8.17673e-10	-1.61833	4.25772e-24	-8.17673e-10	-1.37409
184635550	chr3:184635550:G:GAC	3.55334e-54	-2.2048	-1.98283	2.2515e-25	-2.42118	-1.89263
184635559	chr3:184635559:G:A	4.66164e-54	-2.42689	-1.48926	2.46565e-25	-2.52129	-1.70166
184635709	chr3:184635709:C:T	5.25591e-53	-8.17673e-10	-1.49358	5.72373e-24	-8.17673e-10	-1.0782
184635988	chr3:184635988:C:T	5.30085e-53	-8.17673e-10	-1.48506	4.90882e-24	-8.17673e-10	-1.23179
184636036	chr3:184636036:C:A	3.22292e-53	-1.98264	-1.73e-09	3.55582e-24	-1.55423	-1.73e-09
184636051	chr3:184636051:C:T	4.44544e-54	-1.92466	-2.03897	2.32871e-25	-2.25273	-2.02736
184636167	chr3:184636167:G:A	4.39804e-53	-8.17673e-10	-1.67177	4.04539e-24	-8.17673e-10	-1.42524
184636250	chr3:184636250:C:T	3.00569e-53	-8.17673e-10	-2.05242	2.09332e-24	-8.17673e-10	-2.08407
184636251	chr3:184636251:G:A	3.77265e-54	-2.00314	-2.1246	2.17121e-25	-2.22361	-2.12651
184636379	chr3:184636379:A:C	2.99324e-53	-8.17673e-10	-2.05657	2.36274e-24	-8.17673e-10	-1.963
184636788	chr3:184636788:T:C	2.11193e-53	-2.40533	-1.73e-09	1.50228e-24	-2.41583	-1.73e-09
184636993	chr3:184636993:C:T	2.70628e-54	-2.54074	-1.9192	1.82947e-25	-2.53335	-1.98802
184637021	chr3:184637021:C:A	5.91207e-53	-8.17673e-10	-1.37594	5.50107e-24	-8.17673e-10	-1.11788
184637256	chr3:184637256:G:A	5.34969e-53	-8.17673e-10	-1.47589	3.39308e-24	-8.17673e-10	-1.60108
184637317	chr3:184637317:C:T	3.94615e-54	-1.98676	-2.09602	2.06873e-25	-2.27286	-2.1256
184637321	chr3:184637321:A:T	2.26913e-54	-2.53259	-2.10353	1.59558e-25	-2.5461	-2.11207
184637335	chr3:184637335:A:G	2.77638e-54	-2.309	-2.12537	1.68298e-25	-2.48149	-2.12335
184637691	chr3:184637691:T:A	2.26571e-54	-2.53435	-2.10328	1.60049e-25	-2.54599	-2.1091
184637848	chr3:184637848:GA:G	1.26975e-52	-0.611528	-1.73e-09	1.34117e-23	-0.226694	-1.73e-09
184637900	chr3:184637900:G:A	4.07908e-54	-1.93179	-2.11785	2.13743e-25	-2.24025	-2.12555
184638465	chr3:184638465:G:A	3.00829e-54	-2.45083	-1.90332	2.04799e-25	-2.39684	-2.01171
184638567	chr3:184638567:C:T	3.60835e-54	-2.05015	-2.12212	1.9536e-25	-2.34036	-2.11537
184638934	chr3:184638934:G:A	6.76358e-54	-2.42211	-1.12185	4.42435e-25	-2.37369	-1.26459
184639171	chr3:184639171:A:G	4.64965e-54	-2.34693	-1.5718	2.71852e-25	-2.52318	-1.60214
184639641	chr3:184639641:G:A	3.62406e-53	-1.86534	-1.73e-09	1.32801e-24	-2.53914	-1.73e-09
184639840	chr3:184639840:G:C	3.69531e-54	-2.41612	-1.73233	2.10974e-25	-2.54606	-1.83278
184639902	chr3:184639902:C:T	3.96493e-53	-1.77544	-1.73e-09	2.72253e-24	-1.82126	-1.73e-09
184639903	chr3:184639903:G:A	1.33406e-52	-8.17673e-10	-0.562119	1.33243e-23	-8.17673e-10	-0.233229
184640231	chr3:184640231:C:T	3.10166e-53	-8.17673e-10	-2.02099	2.18514e-24	-8.17673e-10	-2.04114
184640341	chr3:184640341:C:T	4.86535e-53	-8.17673e-10	-1.57079	4.50316e-24	-8.17673e-10	-1.31804
184640665	chr3:184640665:G:A	4.79621e-53	-8.17673e-10	-1.5851	4.41866e-24	-8.17673e-10	-1.33698
184641093	chr3:184641093:A:G	2.96795e-53	-2.06506	-1.73e-09	2.11564e-24	-2.07346	-1.73e-09
184641166	chr3:184641166:C:T	2.80021e-53	-8.17673e-10	-2.12324	2.01566e-24	-8.17673e-10	-2.12187
184641251	chr3:184641251:A:G	2.72295e-54	-2.5322	-1.9216	2.23366e-25	-2.37139	-1.95037
184641269	chr3:184641269:G:T	2.02411e-53	-2.4478	-1.73e-09	1.37017e-24	-2.50789	-1.73e-09
184641388	chr3:184641388:C:T	2.64245e-54	-2.3897	-2.09411	1.61125e-25	-2.546	-2.10239
184641475	chr3:184641475:A:C	2.49866e-54	-2.43495	-2.10481	1.60751e-25	-2.54223	-2.10849
184641532	chr3:184641532:G:A	3.28148e-53	-1.96463	-1.73e-09	2.28662e-24	-1.99574	-1.73e-09
184642222	chr3:184642222:C:A	2.44952e-54	-2.46873	-2.09089	1.71264e-25	-2.5375	-2.04987
184642832	chr3:184642832:G:A	5.06482e-53	-8.17673e-10	-1.53061	3.64334e-24	-8.17673e-10	-1.52992
184643703	chr3:184643703:A:G	2.50653e-54	-2.50747	-2.02914	1.84477e-25	-2.54336	-1.96969
184643713	chr3:184643713:G:A	4.91392e-53	-8.17673e-10	-1.56086	3.78029e-24	-8.17673e-10	-1.49302
184643838	chr3:184643838:G:A	3.2965e-53	-8.17673e-10	-1.96007	2.65007e-24	-8.17673e-10	-1.84823
184644871	chr3:184644871:A:G	4.1473e-54	-1.96088	-2.07218	2.52639e-25	-2.1529	-2.04571
184645097	chr3:184645097:C:T	2.704e-53	-2.1582	-1.73e-09	1.91017e-24	-2.17563	-1.73e-09
184645374	chr3:184645374:C:T	2.68119e-53	-2.16667	-1.73e-09	1.89407e-24	-2.18409	-1.73e-09
184646021	chr3:184646021:G:A	2.74164e-53	-2.14437	-1.73e-09	1.93685e-24	-2.16176	-1.73e-09
184646121	chr3:184646121:T:C	7.64079e-54	-2.29858	-1.12343	7.28619e-25	-2.17135	-0.968071
184646321	chr3:184646321:G:A	2.82812e-54	-2.29377	-2.12214	1.7482e-25	-2.44612	-2.1207
184646440	chr3:184646440:C:T	2.93831e-53	-8.17673e-10	-2.0751	2.14382e-24	-8.17673e-10	-2.06023
184647042	chr3:184647042:G:A	8.19496e-53	-1.04941	-1.73e-09	3.85561e-24	-1.47329	-1.73e-09
184647046	chr3:184647046:G:C	2.10337e-53	-2.40939	-1.73e-09	1.49279e-24	-2.42217	-1.73e-09
184647246	chr3:184647246:C:G	2.78972e-53	-8.17673e-10	-2.12699	2.00604e-24	-8.17673e-10	-2.12666
184647394	chr3:184647394:T:C	3.18232e-53	-8.17673e-10	-1.99532	2.36936e-24	-8.17673e-10	-1.9602
184647657	chr3:184647657:T:C	4.01595e-54	-1.93838	-2.12686	2.59887e-25	-2.04962	-2.12071
184647740	chr3:184647740:A:G	2.87394e-53	-2.09725	-1.73e-09	2.0209e-24	-2.11928	-1.73e-09
184647932	chr3:184647932:CCCT:C	4.19504e-54	-2.31359	-1.70802	3.38602e-25	-2.18364	-1.72211
184647985	chr3:184647985:A:G	3.17498e-54	-2.19054	-2.10967	2.30046e-25	-2.19464	-2.09766
184648108	chr3:184648108:C:A	3.90501e-54	-1.96694	-2.12631	2.81146e-25	-1.96852	-2.12318
184648119	chr3:184648119:T:C	2.27566e-54	-2.52338	-2.10987	1.66436e-25	-2.49954	-2.11642
184648399	chr3:184648399:G:A	3.02386e-53	-8.17673e-10	-2.0464	2.08983e-24	-8.17673e-10	-2.08573
184648505	chr3:184648505:C:T	3.12487e-54	-2.5252	-1.79092	2.30156e-25	-2.54609	-1.74573
184648947	chr3:184648947:C:T	6.78923e-54	-2.21277	-1.32741	6.31259e-25	-2.05875	-1.22411
184649033	chr3:184649033:A:G	6.02979e-53	-8.17673e-10	-1.35622	3.73867e-24	-8.17673e-10	-1.50409
184649241	chr3:184649241:A:G	1.88516e-53	-2.51892	-1.73e-09	1.58315e-24	-2.3634	-1.73e-09
184650597	chr3:184650597:T:A	2.61215e-53	-2.19276	-1.73e-09	1.61803e-24	-2.34161	-1.73e-09
184650609	chr3:184650609:G:A	9.18207e-54	-1.45528	-1.78298	6.56869e-25	-1.45245	-1.79064
184651051	chr3:184651051:C:A	2.70911e-54	-2.47229	-1.98661	1.92226e-25	-2.49169	-1.98022
184651235	chr3:184651235:C:A	2.74918e-53	-2.14163	-1.73e-09	1.68143e-24	-2.30317	-1.73e-09
184651606	chr3:184651606:C:T	2.66518e-53	-2.17266	-1.73e-09	1.65757e-24	-2.31747	-1.73e-09
184651800	chr3:184651800:G:A	5.11723e-54	-2.445	-1.3779	4.68552e-25	-2.36143	-1.21949
184651885	chr3:184651885:C:T	2.19049e-54	-2.5444	-2.12699	1.58109e-25	-2.54037	-2.12692
184652129	chr3:184652129:T:C	1.0285e-52	-8.17673e-10	-0.822242	6.25668e-24	-8.17673e-10	-0.989169
184652174	chr3:184652174:A:G	1.1606e-53	-1.48178	-1.52221	8.35614e-25	-1.46446	-1.53795
184652335	chr3:184652335:T:C	2.2555e-54	-2.5461	-2.09604	1.64315e-25	-2.54373	-2.08506
184652665	chr3:184652665:G:T	2.19189e-54	-2.54408	-2.12667	1.58227e-25	-2.53962	-2.12693
184652943	chr3:184652943:A:G	2.33841e-54	-2.54528	-2.06077	1.70081e-25	-2.54029	-2.054
184652947	chr3:184652947:T:C	4.03182e-53	-8.17673e-10	-1.75871	3.06348e-24	-8.17673e-10	-1.70327
184653436	chr3:184653436:T:C	6.00572e-54	-2.04107	-1.62173	6.7655e-25	-1.70004	-1.51353
184655274	chr3:184655274:T:A	2.94329e-53	-8.17673e-10	-2.0734	2.09605e-24	-8.17673e-10	-2.08276
184655282	chr3:184655282:T:G	2.33607e-54	-2.52617	-2.08088	1.71474e-25	-2.51447	-2.07168
184655320	chr3:184655320:C:G	2.92647e-53	-8.17673e-10	-2.07914	2.08508e-24	-8.17673e-10	-2.08801
184655323	chr3:184655323:G:A	3.09052e-53	-8.17673e-10	-2.02459	2.07189e-24	-8.17673e-10	-2.09436
184655436	chr3:184655436:A:G	2.40315e-54	-2.51567	-2.06306	1.77104e-25	-2.50164	-2.0522
184655725	chr3:184655725:C:T	2.3702e-54	-2.5223	-2.07024	1.74285e-25	-2.50946	-2.06043
184656340	chr3:184656340:G:A	3.12459e-54	-2.36412	-1.95209	2.38134e-25	-2.30177	-1.95597
184656460	chr3:184656460:A:G	2.15234e-53	-0.95494	-1.43144	1.57972e-24	-0.937779	-1.42779
184656574	chr3:184656574:G:A	2.96252e-54	-2.42723	-1.94224	2.21333e-25	-2.37381	-1.9571
184656577	chr3:184656577:T:C	2.93161e-53	-8.17673e-10	-2.07738	2.25213e-24	-8.17673e-10	-2.01094
184656812	chr3:184656812:C:T	3.55186e-54	-2.50146	-1.68659	2.27804e-25	-2.48546	-1.81663
184657116	chr3:184657116:C:T	4.43172e-54	-1.85214	-2.11459	2.93256e-25	-1.92268	-2.12685
184657558	chr3:184657558:G:A	1.06601e-52	-8.17673e-10	-0.786427	8.23427e-24	-8.17673e-10	-0.714514
184657830	chr3:184657830:G:A	3.43117e-53	-8.17673e-10	-1.92003	2.21982e-24	-8.17673e-10	-2.02539
184657903	chr3:184657903:C:T	1.67997e-52	-8.17673e-10	-0.33157	1.30204e-23	-8.17673e-10	-0.256299
184657987	chr3:184657987:C:T	5.71336e-53	-8.17673e-10	-1.41012	4.42323e-24	-8.17673e-10	-1.33595
184658160	chr3:184658160:G:A	2.60645e-54	-2.43864	-2.05888	1.94862e-25	-2.38629	-2.07199
184658251	chr3:184658251:A:G	3.88233e-53	-8.17673e-10	-1.7965	2.32919e-24	-8.17673e-10	-1.9773
184658860	chr3:184658860:C:T	6.81939e-53	-8.17673e-10	-1.23316	6.94355e-24	-8.17673e-10	-0.885006
184659064	chr3:184659064:G:A	2.19705e-54	-2.54143	-2.12697	1.59267e-25	-2.5454	-2.1146
184659093	chr3:184659093:A:G	6.38625e-53	-8.17673e-10	-1.29878	4.84028e-24	-8.17673e-10	-1.24585
184659116	chr3:184659116:G:A	2.75929e-54	-2.48275	-1.95779	1.86098e-25	-2.4665	-2.0378
184659278	chr3:184659278:A:G	2.49898e-54	-2.54407	-1.99556	1.83105e-25	-2.5343	-1.98622
184659306	chr3:184659306:C:T	6.93181e-53	-8.17673e-10	-1.21681	5.26278e-24	-8.17673e-10	-1.16216
184659402	chr3:184659402:A:G	2.89757e-53	-8.17673e-10	-2.08906	2.06962e-24	-8.17673e-10	-2.09545
184659532	chr3:184659532:A:G	2.80025e-54	-2.54609	-1.87971	2.13021e-25	-2.51934	-1.84985
184659851	chr3:184659851:T:C	2.6495e-54	-2.52008	-1.96107	1.77438e-25	-2.50986	-2.04209
184659856	chr3:184659856:A:C	2.68923e-54	-2.5449	-1.92136	2.05012e-25	-2.50734	-1.90016
184659987	chr3:184659987:T:C	2.43675e-54	-2.4897	-2.07515	1.72331e-25	-2.47269	-2.10847
184660198	chr3:184660198:A:G	2.73683e-54	-2.53481	-1.91391	2.30362e-25	-2.38693	-1.90399
184660505	chr3:184660505:T:C	2.50417e-54	-2.46929	-2.06827	1.77312e-25	-2.44821	-2.10446
184660843	chr3:184660843:T:C	4.42351e-54	-2.53717	-1.43141	3.44229e-25	-2.54103	-1.34824
184661402	chr3:184661402:T:C	3.4946e-53	-8.17673e-10	-1.90171	2.31822e-24	-8.17673e-10	-1.98202
184661693	chr3:184661693:G:A	2.36923e-54	-2.53614	-2.0568	1.6455e-25	-2.52597	-2.10139
184661727	chr3:184661727:T:A	2.28819e-52	-8.17673e-10	-0.0225843	1.55274e-23	-8.17673e-10	-0.0802146
184662498	chr3:184662498:A:AG	2.25464e-54	-2.54056	-2.10197	1.61448e-25	-2.52146	-2.12493
184662751	chr3:184662751:G:A	9.26908e-54	-1.10717	-2.12166	8.78561e-25	-0.826302	-2.12599
184662840	chr3:184662840:C:T	2.92023e-53	-8.17673e-10	-2.08127	2.09182e-24	-8.17673e-10	-2.08479
184663492	chr3:184663492:A:G	2.86291e-53	-8.17673e-10	-2.10109	2.05337e-24	-8.17673e-10	-2.10334
184663494	chr3:184663494:T:TA	2.19647e-54	-2.54558	-2.12308	1.58707e-25	-2.54218	-2.12133
184663778	chr3:184663778:A:G	2.22306e-54	-2.53208	-2.12455	1.61268e-25	-2.52093	-2.12657
184664107	chr3:184664107:T:C	3.20753e-53	-8.17673e-10	-1.98743	2.07687e-24	-8.17673e-10	-2.09196
184664128	chr3:184664128:G:A	2.91257e-53	-8.17673e-10	-2.0839	2.15304e-24	-8.17673e-10	-2.05594
184664715	chr3:184664715:A:G	3.58034e-54	-2.54484	-1.63522	2.79706e-25	-2.52909	-1.56774
184664782	chr3:184664782:C:G	2.8347e-53	-8.17673e-10	-2.111	2.0088e-24	-8.17673e-10	-2.12528
184665004	chr3:184665004:C:T	2.44021e-54	-2.52245	-2.04098	1.91699e-25	-2.46256	-2.01209
184665312	chr3:184665312:G:A	2.19706e-54	-2.54599	-2.1224	1.58622e-25	-2.54286	-2.12119
184665833	chr3:184665833:C:T	2.51416e-54	-2.53658	-1.997	1.84615e-25	-2.54554	-1.96676
184666048	chr3:184666048:AC:A	3.6226e-54	-2.54419	-1.62413	2.83001e-25	-2.53152	-1.5536
184666634	chr3:184666634:C:G	2.2329e-54	-2.5461	-2.10611	1.6124e-25	-2.5443	-2.10338
184666728	chr3:184666728:G:A	2.21207e-54	-2.54595	-2.11564	1.59626e-25	-2.54534	-2.1124
184667101	chr3:184667101:C:T	6.38128e-54	-1.48414	-2.11801	4.95921e-25	-1.39882	-2.12534
184667507	chr3:184667507:C:T	2.83859e-53	-8.17673e-10	-2.10962	2.04088e-24	-8.17673e-10	-2.10944
184667508	chr3:184667508:G:A	2.2557e-54	-2.54607	-2.09598	1.63371e-25	-2.54496	-2.08959
184667707	chr3:184667707:A:T	2.0514e-53	-2.43441	-1.73e-09	1.46422e-24	-2.44149	-1.73e-09
184667711	chr3:184667711:C:T	2.2094e-54	-2.54611	-2.11669	1.59813e-25	-2.54458	-2.11199
184667762	chr3:184667762:T:A	2.35823e-54	-2.5351	-2.0625	1.74038e-25	-2.52165	-2.04965
184668041	chr3:184668041:G:A	2.21038e-54	-2.54607	-2.11628	1.59827e-25	-2.54485	-2.11163
184668158	chr3:184668158:G:A	2.21387e-54	-2.54461	-2.11616	1.60601e-25	-2.53998	-2.11166
184668253	chr3:184668253:T:C	2.20095e-54	-2.5461	-2.12053	1.59116e-25	-2.5444	-2.11654
184668267	chr3:184668267:G:A	2.6809e-53	-2.16678	-1.73e-09	1.87066e-24	-2.19653	-1.73e-09
184668396	chr3:184668396:G:A	5.72178e-54	-1.58449	-2.12675	4.4492e-25	-1.51078	-2.1219
184668465	chr3:184668465:AC:A	3.90973e-53	-8.17673e-10	-1.78946	2.78406e-24	-8.17673e-10	-1.79891
184668591	chr3:184668591:A:G	2.50657e-54	-2.5168	-2.0198	1.73511e-25	-2.50032	-2.07401
184668797	chr3:184668797:T:C	3.90294e-53	-8.17673e-10	-1.7912	2.77902e-24	-8.17673e-10	-1.80072
184669430	chr3:184669430:A:G	2.79662e-53	-8.17673e-10	-2.12452	2.05344e-24	-8.17673e-10	-2.1033
184670385	chr3:184670385:C:T	3.65284e-54	-2.04022	-2.11979	2.76693e-25	-1.99854	-2.10913
184672690	chr3:184672690:C:T	5.33283e-54	-1.8797	-1.90194	3.45399e-25	-2.03227	-1.85361
184672896	chr3:184672896:G:A	1.95374e-52	-8.17673e-10	-0.180601	1.37238e-23	-8.17673e-10	-0.203687
184673301	chr3:184673301:C:T	5.74303e-54	-1.61597	-2.09156	4.58422e-25	-1.53395	-2.06883
184673667	chr3:184673667:G:A	1.97592e-53	-2.47189	-1.73e-09	1.33938e-24	-2.53061	-1.73e-09
184673674	chr3:184673674:A:G	5.82335e-54	-1.85464	-1.839	4.09928e-25	-1.7952	-1.91939
184673785	chr3:184673785:C:T	2.69648e-54	-2.54608	-1.91749	2.04169e-25	-2.51774	-1.89388
184674201	chr3:184674201:G:T	1.09791e-53	-0.947656	-2.11186	8.59997e-25	-0.871338	-2.10231
184674219	chr3:184674219:A:T	7.81232e-54	-2.10725	-1.29256	5.37432e-25	-2.11551	-1.32826
184674280	chr3:184674280:A:G	7.53545e-54	-1.38256	-2.05333	5.89533e-25	-1.31435	-2.03689
184674564	chr3:184674564:T:C	4.3698e-54	-2.21677	-1.76403	3.34974e-25	-2.0288	-1.88772
184674669	chr3:184674669:C:T	3.20732e-53	-8.17673e-10	-1.9875	2.72699e-24	-8.17673e-10	-1.81962
184675069	chr3:184675069:T:TG	1.35612e-53	-1.08373	-1.76457	1.33584e-24	-0.725371	-1.80789
184675386	chr3:184675386:C:T	3.10177e-52	-8.17673e-10	0.281628	1.60585e-23	-8.17673e-10	-0.0465812
184675490	chr3:184675490:T:TTTATTTATTTATTA	3.04432e-53	-8.17673e-10	-2.03965	2.22388e-24	-8.17673e-10	-2.02357
184675513	chr3:184675513:A:G	2.51225e-54	-2.40748	-2.12686	2.14576e-25	-2.24867	-2.11325
184675577	chr3:184675577:A:C	1.59591e-53	-0.580833	-2.10465	1.7125e-24	-0.189099	-2.09576
184675592	chr3:184675592:C:T	2.05998e-51	2.17493	-1.73e-09	6.30391e-23	1.32094	-1.73e-09
184675739	chr3:184675739:C:T	1.51632e-53	-1.28198	-1.45466	9.14974e-25	-1.18892	-1.72276
184676303	chr3:184676303:G:A	2.13968e-53	-2.39227	-1.73e-09	1.53867e-24	-2.3919	-1.73e-09
184676505	chr3:184676505:T:C	3.174e-53	-8.17673e-10	-1.99794	2.32759e-24	-8.17673e-10	-1.97799
184676519	chr3:184676519:G:C	1.59575e-53	-2.26811	-0.417472	1.20368e-24	-2.30414	-0.333298
184676650	chr3:184676650:A:G	6.66953e-52	-8.17673e-10	1.0472	1.70253e-23	-8.17673e-10	0.0118795
184677014	chr3:184677014:G:A	9.37776e-53	-8.17673e-10	-0.91459	5.63425e-24	-8.17673e-10	-1.09395
184677042	chr3:184677042:G:A	2.82771e-53	-0.4715	-1.64196	2.26019e-24	-0.298506	-1.70886
184677057	chr3:184677057:G:A	2.6467e-53	-2.17962	-1.73e-09	1.80547e-24	-2.232	-1.73e-09
184677582	chr3:184677582:G:A	1.83462e-53	-2.54609	-1.73e-09	1.32514e-24	-2.5413	-1.73e-09
184677783	chr3:184677783:C:T	3.48941e-54	-2.36815	-1.83763	3.09024e-25	-2.35018	-1.64698
184678193	chr3:184678193:C:A	3.96926e-53	-8.17673e-10	-1.77435	3.59161e-24	-8.17673e-10	-1.54422
184678485	chr3:184678485:C:T	3.21311e-53	-8.17673e-10	-1.98569	2.32824e-24	-8.17673e-10	-1.9777
184678625	chr3:184678625:A:G	3.60986e-53	-0.92884	-0.940422	2.84508e-24	-0.936675	-0.840551
184678650	chr3:184678650:T:C	3.05894e-53	0.0524346	-2.0873	3.56609e-24	0.525973	-2.07732
184678957	chr3:184678957:G:A	3.96947e-53	-8.17673e-10	-1.7743	2.80515e-24	-8.17673e-10	-1.79136
184679446	chr3:184679446:G:A	3.03743e-53	-8.17673e-10	-2.04192	2.2058e-24	-8.17673e-10	-2.03173
184679611	chr3:184679611:C:T	1.21649e-53	-0.830076	-2.12688	1.19678e-24	-0.527109	-2.11607
184679820	chr3:184679820:C:A	2.37662e-53	-0.163865	-2.12339	2.56168e-24	0.243016	-2.12517
184679839	chr3:184679839:C:T	5.2389e-53	-8.17673e-10	-1.49682	3.26265e-24	-8.17673e-10	-1.64028
184680152	chr3:184680152:C:T	2.55091e-53	-0.0920533	-2.12443	2.77249e-24	0.322673	-2.12575
184680329	chr3:184680329:T:C	2.26568e-53	-0.576725	-1.75833	1.82384e-24	-0.407951	-1.81392
184681011	chr3:184681011:C:T	2.01814e-53	-2.45075	-1.73e-09	1.35482e-24	-2.51915	-1.73e-09
184681502	chr3:184681502:G:C	2.84759e-53	-8.17673e-10	-2.10646	2.0952e-24	-8.17673e-10	-2.08317
184681570	chr3:184681570:A:G	2.27665e-54	-2.54548	-2.08733	1.73268e-25	-2.5272	-2.04853
184681593	chr3:184681593:C:T	9.40636e-53	-8.17673e-10	-0.911544	6.4302e-24	-8.17673e-10	-0.961813
184681850	chr3:184681850:G:C	2.43188e-54	-2.47989	-2.08696	1.90258e-25	-2.47295	-2.00924
184682008	chr3:184682008:C:A	2.31241e-53	-0.607828	-1.70681	1.82507e-24	-0.434354	-1.78685
184682721	chr3:184682721:C:T	1.53677e-53	-0.656607	-2.06664	2.06126e-24	-0.0519149	-2.04758
184682831	chr3:184682831:G:A	9.9383e-53	-8.17673e-10	-0.856534	6.75014e-24	-8.17673e-10	-0.913256
184682897	chr3:184682897:C:T	2.39038e-53	-2.28148	-1.73e-09	1.52526e-24	-2.40065	-1.73e-09
184683025	chr3:184683025:G:A	7.46985e-53	-8.17673e-10	-1.14206	4.55433e-24	-8.17673e-10	-1.30674
184683111	chr3:184683111:G:C	9.044e-53	-8.17673e-10	-0.950829	6.37971e-24	-8.17673e-10	-0.969696
184683570	chr3:184683570:C:T	3.08245e-53	-8.17673e-10	-2.0272	2.29256e-24	-8.17673e-10	-1.99315
184683706	chr3:184683706:TTTTTG:T	8.9221e-54	-1.16368	-2.10331	1.02931e-24	-0.680647	-2.11329
184683936	chr3:184683936:C:T	2.93098e-53	-8.17673e-10	-2.07759	2.01652e-24	-8.17673e-10	-2.12145
184684334	chr3:184684334:G:A	1.1957e-53	-0.859689	-2.11451	1.5512e-24	-0.261636	-2.12215
184684354	chr3:184684354:C:T	2.3034e-52	-8.17673e-10	-0.0159572	1.57449e-23	-8.17673e-10	-0.0663005
184684806	chr3:184684806:C:T	2.72775e-54	-2.53587	-1.91617	2.16716e-25	-2.48424	-1.86774
184684815	chr3:184684815:T:C	2.55346e-54	-2.40698	-2.11109	1.94096e-25	-2.39667	-2.06555
184686042	chr3:184686042:G:A	1.42263e-53	-0.674673	-2.12575	1.8965e-24	-0.0558322	-2.12697
184686515	chr3:184686515:A:T	2.70629e-54	-2.54404	-1.9159	2.10573e-25	-2.5114	-1.86934
184686562	chr3:184686562:T:C	2.56078e-54	-2.52954	-1.98566	2.05331e-25	-2.46797	-1.93798
184687108	chr3:184687108:G:A	2.78989e-53	-8.17673e-10	-2.12693	2.01493e-24	-8.17673e-10	-2.12223
184687252	chr3:184687252:G:A	1.2224e-52	-8.17673e-10	-0.649532	8.81339e-24	-8.17673e-10	-0.646547
184687406	chr3:184687406:G:A	4.99187e-53	-8.17673e-10	-1.54512	4.25067e-24	-8.17673e-10	-1.37574
184687699	chr3:184687699:A:G	8.0878e-54	-2.46874	-0.896419	5.86355e-25	-2.36664	-0.990013
184687713	chr3:184687713:G:A	2.46094e-53	-2.25239	-1.73e-09	1.78218e-24	-2.24498	-1.73e-09
184687814	chr3:184687814:AGC:A	1.83597e-53	-0.476038	-2.06932	3.22871e-24	0.365901	-2.01664
184688546	chr3:184688546:C:T	3.7723e-53	-8.17673e-10	-1.82525	2.86393e-24	-8.17673e-10	-1.77062
184688629	chr3:184688629:T:A	3.37188e-53	-8.17673e-10	-1.93746	2.56075e-24	-8.17673e-10	-1.88252
184688807	chr3:184688807:G:A	2.86713e-54	-2.47436	-1.92785	2.53945e-25	-2.46669	-1.72677
184688894	chr3:184688894:A:C	3.44568e-53	-8.17673e-10	-1.91581	2.73971e-24	-8.17673e-10	-1.81497
184688930	chr3:184688930:G:A	3.49713e-54	-2.53359	-1.66999	2.54327e-25	-2.5454	-1.64655
184689111	chr3:184689111:G:A	2.64982e-54	-2.36661	-2.11442	2.27375e-25	-2.22318	-2.0808
184689382	chr3:184689382:T:C	1.04024e-52	-8.17673e-10	-0.810895	6.49649e-24	-8.17673e-10	-0.951557
184689610	chr3:184689610:C:T	3.17911e-53	-8.17673e-10	-1.99633	2.39685e-24	-8.17673e-10	-1.94867
184689636	chr3:184689636:T:C	3.13749e-53	-8.17673e-10	-2.00951	2.35547e-24	-8.17673e-10	-1.96608
184689697	chr3:184689697:C:T	3.9427e-53	-8.17673e-10	-1.78106	2.99231e-24	-8.17673e-10	-1.72677
184689833	chr3:184689833:A:T	3.17404e-53	-8.17673e-10	-1.99793	2.39244e-24	-8.17673e-10	-1.95051
184689849	chr3:184689849:G:A	3.20858e-53	-8.17673e-10	-1.9871	2.4236e-24	-8.17673e-10	-1.93756
184689866	chr3:184689866:C:T	1.55847e-53	-1.43396	-1.27526	1.6885e-24	-1.06814	-1.23084
184689899	chr3:184689899:G:A	3.19848e-53	-8.17673e-10	-1.99026	2.41335e-24	-8.17673e-10	-1.9418
184689904	chr3:184689904:C:T	2.45811e-54	-2.4687	-2.08742	1.7053e-25	-2.46534	-2.12633
184689969	chr3:184689969:G:A	3.48433e-53	-8.17673e-10	-1.90465	2.39018e-24	-8.17673e-10	-1.95145
184689987	chr3:184689987:G:A	6.95001e-54	-2.30173	-1.21504	5.39846e-25	-2.46993	-0.969364
184690060	chr3:184690060:G:T	3.49107e-53	-8.17673e-10	-1.90272	2.87566e-24	-8.17673e-10	-1.76654
184690092	chr3:184690092:G:A	3.70967e-53	-8.17673e-10	-1.84199	2.812e-24	-8.17673e-10	-1.78892
184690098	chr3:184690098:GC:G	2.79581e-53	-8.17673e-10	-2.12481	2.00565e-24	-8.17673e-10	-2.12685
184690124	chr3:184690124:T:C	3.60181e-53	-8.17673e-10	-1.87149	2.71452e-24	-8.17673e-10	-1.8242
184690152	chr3:184690152:T:C	2.87341e-53	-8.17673e-10	-2.09743	2.00931e-24	-8.17673e-10	-2.12503
184690543	chr3:184690543:A:G	5.58724e-54	-2.4506	-1.28443	4.14356e-25	-2.34235	-1.3615
184690551	chr3:184690551:T:C	8.99477e-53	0.373233	-1.32952	2.21161e-23	1.36557	-1.09208
184690744	chr3:184690744:G:A	5.23008e-53	0.138632	-1.63713	9.63281e-24	1.02584	-1.58349
184690765	chr3:184690765:C:G	3.04881e-53	-8.17673e-10	-2.03818	2.40482e-24	-8.17673e-10	-1.94534
184690913	chr3:184690913:G:A	5.86061e-53	0.181738	-1.56641	1.37337e-23	1.14632	-1.34928
184690924	chr3:184690924:TTACGG:T	5.87953e-53	0.198688	-1.58014	1.37909e-23	1.16739	-1.3662
184690961	chr3:184690961:T:C	5.90363e-53	0.197791	-1.57515	1.38225e-23	1.1638	-1.36032
184691038	chr3:184691038:G:A	4.22619e-53	0.0640677	-1.7757	9.15676e-24	0.99533	-1.60366
184691040	chr3:184691040:T:C	6.06635e-53	-1.35017	-1.73e-09	2.6532e-24	-1.84705	-1.73e-09
184691192	chr3:184691192:G:A	1.179e-52	0.834359	-1.52004	4.46601e-23	2.25606	-1.2798
184691483	chr3:184691483:C:T	1.1852e-52	-8.17673e-10	-0.680436	8.14507e-24	-8.17673e-10	-0.725406
184691585	chr3:184691585:A:T	5.64198e-54	-2.49495	-1.23033	4.26934e-25	-2.40763	-1.26631
184691651	chr3:184691651:C:G	3.79977e-53	0.247556	-2.06554	9.49776e-24	1.49965	-2.07142
184691990	chr3:184691990:G:A	4.72589e-54	-1.77835	-2.12411	2.99883e-25	-1.90184	-2.12534
184692050	chr3:184692050:C:T	1.96265e-53	-2.47864	-1.73e-09	1.39342e-24	-2.49106	-1.73e-09
184692151	chr3:184692151:G:A	2.64211e-54	-2.53533	-1.9486	1.79907e-25	-2.5322	-2.00593
184692171	chr3:184692171:C:A	5.63572e-53	-1.43863	0.0148218	2.18774e-24	-1.50085	-0.539096
184692283	chr3:184692283:G:T	3.71261e-54	-2.01707	-2.12671	2.14346e-25	-2.24703	-2.11595
184692356	chr3:184692356:T:G	7.88582e-53	-8.17673e-10	-1.08786	5.91278e-24	-8.17673e-10	-1.0457
184692370	chr3:184692370:T:C	5.21335e-52	-8.17673e-10	0.800877	3.49012e-23	-8.17673e-10	0.729703
184692408	chr3:184692408:C:T	2.93357e-53	-8.17673e-10	-2.07671	2.09243e-24	-8.17673e-10	-2.08449
184692429	chr3:184692429:A:G	3.08494e-53	-8.17673e-10	-2.0264	2.12073e-24	-8.17673e-10	-2.07106
184692522	chr3:184692522:T:G	2.793e-53	-8.17673e-10	-2.12582	2.02121e-24	-8.17673e-10	-2.11912
184692530	chr3:184692530:G:C	3.54181e-54	-2.48556	-1.70532	2.63401e-25	-2.45185	-1.70505
184692540	chr3:184692540:C:T	5.09183e-53	-8.17673e-10	-1.52529	4.06699e-24	-8.17673e-10	-1.41992
184692634	chr3:184692634:A:G	1.65716e-53	-2.51533	-0.132494	8.34739e-25	-2.52782	-0.475633
184692817	chr3:184692817:T:A	3.05389e-53	-8.17673e-10	-2.03651	2.17702e-24	-8.17673e-10	-2.04486
184692930	chr3:184692930:G:A	2.523e-53	-1.80024	-0.427243	9.50907e-25	-2.12074	-0.752418
184693201	chr3:184693201:C:G	3.84333e-53	-8.17673e-10	-1.80659	2.81238e-24	-8.17673e-10	-1.78879
184693451	chr3:184693451:G:A	2.79038e-53	-8.17673e-10	-2.12675	2.00863e-24	-8.17673e-10	-2.12536
184693925	chr3:184693925:T:A	2.38248e-54	-2.50309	-2.08429	2.00196e-25	-2.41827	-2.01301
184694685	chr3:184694685:T:C	2.38154e-54	-2.51611	-2.07166	1.99447e-25	-2.44062	-1.99441
184695164	chr3:184695164:G:A	2.55459e-54	-2.40494	-2.11268	2.13936e-25	-2.23879	-2.12611
184695194	chr3:184695194:C:T	1.59237e-52	-8.17673e-10	-0.385123	1.58099e-23	-8.17673e-10	-0.0621837
184695206	chr3:184695206:G:A	2.61871e-54	-2.44302	-2.04982	2.05584e-25	-2.29525	-2.10948
184695275	chr3:184695275:C:T	1.11957e-52	-8.17673e-10	-0.7374	8.91143e-24	-8.17673e-10	-0.635484
184695293	chr3:184695293:A:G	2.44917e-54	-2.43285	-2.12692	1.8907e-25	-2.37322	-2.11524
184695550	chr3:184695550:G:A	3.34363e-53	-8.17673e-10	-1.94587	2.27718e-24	-8.17673e-10	-1.99988
184695724	chr3:184695724:C:A	2.37169e-54	-2.46699	-2.12492	1.96342e-25	-2.33472	-2.116
184695939	chr3:184695939:C:T	1.72601e-52	1.81888	-2.12341	6.89388e-24	1.20234	-2.09452
184696009	chr3:184696009:G:A	2.80397e-53	-8.17673e-10	-2.1219	2.01473e-24	-8.17673e-10	-2.12234
184696252	chr3:184696252:T:C	2.45194e-54	-2.48241	-2.07623	2.07684e-25	-2.39296	-2.00159
184696949	chr3:184696949:G:A	3.24116e-53	-2.48321	0.50621	1.48457e-24	-2.47702	0.0493303
184697395	chr3:184697395:C:T	5.63004e-53	-1.42481	-1.73e-09	6.26954e-24	-0.987116	-1.73e-09
184697672	chr3:184697672:G:A	2.85107e-53	-8.17673e-10	-2.10523	2.06739e-24	-8.17673e-10	-2.09653
184697821	chr3:184697821:G:A	2.27623e-54	-2.51657	-2.11643	1.8385e-25	-2.4491	-2.06736
184698077	chr3:184698077:G:A	3.02249e-53	-8.17673e-10	-2.04685	2.02394e-24	-8.17673e-10	-2.11777
184698221	chr3:184698221:T:C	4.16637e-54	-2.35838	-1.67009	3.53027e-25	-2.21028	-1.65375
184698269	chr3:184698269:A:C	8.91752e-53	-8.17673e-10	-0.964912	7.13339e-24	-8.17673e-10	-0.858032
184698312	chr3:184698312:G:A	4.23035e-53	-2.49039	0.779744	1.86672e-24	-2.48439	0.28575
184698665	chr3:184698665:T:C	2.29372e-53	-0.276827	-2.04593	2.65457e-24	0.264468	-2.111
184698939	chr3:184698939:T:C	2.92912e-53	-8.17673e-10	-2.07823	2.07504e-24	-8.17673e-10	-2.09284
184698980	chr3:184698980:C:T	2.04956e-53	-2.43531	-1.73e-09	1.53751e-24	-2.39266	-1.73e-09
184699347	chr3:184699347:G:A	2.86128e-53	-8.17673e-10	-2.10166	2.1092e-24	-8.17673e-10	-2.07651
184700009	chr3:184700009:A:G	1.30871e-53	-2.54028	-0.343603	1.03993e-24	-2.52548	-0.258193
184700088	chr3:184700088:T:C	3.284e-54	-2.23477	-2.03168	2.74827e-25	-2.06527	-2.04917
184700148	chr3:184700148:T:C	3.35417e-53	-8.17673e-10	-1.94273	2.28038e-24	-8.17673e-10	-1.99848
184700210	chr3:184700210:A:G	2.83272e-53	-8.17673e-10	-2.11169	2.02055e-24	-8.17673e-10	-2.11945
184700251	chr3:184700251:G:A	3.00236e-54	-2.41796	-1.93816	2.12154e-25	-2.29442	-2.07884
184700346	chr3:184700346:T:C	1.92024e-53	-2.50048	-1.73e-09	1.39358e-24	-2.49094	-1.73e-09
184700409	chr3:184700409:C:T	1.10511e-52	-8.17673e-10	-0.750404	8.7802e-24	-8.17673e-10	-0.65032
184700450	chr3:184700450:G:A	1.95674e-53	-2.48165	-1.73e-09	1.46653e-24	-2.43992	-1.73e-09
184700606	chr3:184700606:T:C	3.08174e-54	-2.51254	-1.81749	2.35226e-25	-2.47908	-1.79095
184701596	chr3:184701596:C:T	4.15665e-54	-2.31363	-1.71717	3.57927e-25	-2.14508	-1.70516
184701862	chr3:184701862:C:A	3.10712e-54	-2.40653	-1.91529	2.15802e-25	-2.28518	-2.07104
184702499	chr3:184702499:G:C	1.89044e-53	-2.51612	-1.73e-09	1.38427e-24	-2.49764	-1.73e-09
184702524	chr3:184702524:G:A	7.86215e-53	-8.17673e-10	-1.09087	4.32559e-24	-8.17673e-10	-1.35827
184702540	chr3:184702540:G:A	1.31317e-52	-8.17673e-10	-0.577902	1.42109e-23	-8.17673e-10	-0.168806
184702583	chr3:184702583:C:T	3.82445e-53	-8.17673e-10	-1.81152	2.65215e-24	-8.17673e-10	-1.84745
184702588	chr3:184702588:A:G	7.56978e-53	-1.12877	-1.73e-09	1.08525e-23	-0.438421	-1.73e-09
184702592	chr3:184702592:G:A	2.89006e-53	-8.17673e-10	-2.09165	2.37163e-24	-8.17673e-10	-1.95924
184702596	chr3:184702596:G:A	2.83963e-53	-8.17673e-10	-2.10926	2.25991e-24	-8.17673e-10	-2.00749
184702987	chr3:184702987:T:G	6.78303e-51	3.36666	-1.73e-09	1.52074e-22	2.20155	-1.73e-09
184703203	chr3:184703203:T:C	9.13202e-53	-8.17673e-10	-0.941143	6.98474e-24	-8.17673e-10	-0.879092
184703276	chr3:184703276:C:T	3.1718e-53	-8.17673e-10	-1.99863	2.33494e-24	-8.17673e-10	-1.97483
184703346	chr3:184703346:C:T	3.26888e-53	-8.17673e-10	-1.96848	2.38725e-24	-8.17673e-10	-1.95268
184703421	chr3:184703421:T:G	6.15192e-53	-1.33617	-1.73e-09	3.20251e-24	-1.65889	-1.73e-09
184703899	chr3:184703899:T:C	1.36802e-52	1.51181	-2.04879	5.37178e-24	0.826876	-1.96854
184704427	chr3:184704427:C:T	2.83189e-53	-8.17673e-10	-2.11198	2.02443e-24	-8.17673e-10	-2.11753
184704469	chr3:184704469:G:C	1.34466e-52	1.48698	-2.04119	5.33373e-24	0.807614	-1.95638
184705399	chr3:184705399:G:C	5.062e-53	-8.17673e-10	-1.53117	3.04633e-24	-8.17673e-10	-1.70888
184705450	chr3:184705450:A:G	2.94773e-53	-8.17673e-10	-2.07189	2.22397e-24	-8.17673e-10	-2.02353
184705457	chr3:184705457:T:A	2.36278e-54	-2.52555	-2.07013	1.8035e-25	-2.49075	-2.04492
184705818	chr3:184705818:A:G	5.15314e-53	-8.17673e-10	-1.51332	4.16923e-24	-8.17673e-10	-1.39509
184705835	chr3:184705835:G:A	6.45892e-54	-1.48673	-2.10332	6.60806e-25	-1.1111	-2.12602
184705870	chr3:184705870:T:C	3.64595e-54	-2.28477	-1.87712	2.92639e-25	-2.18542	-1.86622
184706016	chr3:184706016:C:CAG	2.74435e-52	0.127358	0.0318414	2.69063e-23	0.37977	0.0897707
184706061	chr3:184706061:A:G	2.19512e-51	-8.17673e-10	2.23847	7.9519e-23	-8.17673e-10	1.55318
184706115	chr3:184706115:G:C	5.61675e-53	-8.17673e-10	-1.42718	4.63142e-24	-8.17673e-10	-1.28995
184706231	chr3:184706231:G:A	1.78735e-52	0.26564	-0.53525	1.4456e-23	0.550101	-0.70181
184706367	chr3:184706367:G:A	4.26285e-53	-0.346666	-1.35633	4.13027e-24	0.153032	-1.55751
184706400	chr3:184706400:G:A	4.61873e-53	-8.17673e-10	-1.62281	3.09203e-24	-8.17673e-10	-1.69399
184706439	chr3:184706439:G:A	1.58042e-50	4.21252	-1.73e-09	3.64142e-22	3.07473	-1.73e-09
184706774	chr3:184706774:C:CCCACCATAGGGCTA	3.71614e-53	-8.17673e-10	-1.84024	2.92155e-24	-8.17673e-10	-1.7507
184707064	chr3:184707064:G:A	1.20113e-52	-0.262972	-0.404108	1.26039e-23	0.0742309	-0.363047
184707811	chr3:184707811:T:C	3.53284e-54	-2.52961	-1.6638	2.39514e-25	-2.50336	-1.7486
184707871	chr3:184707871:A:T	3.69805e-54	-2.52409	-1.62362	2.51121e-25	-2.49475	-1.70989
184709076	chr3:184709076:C:T	5.13891e-53	-0.329705	-1.18638	4.88689e-24	0.169137	-1.4054
184709157	chr3:184709157:T:C	8.74845e-53	0.183187	-1.16724	1.0492e-23	0.525683	-0.997893
184709673	chr3:184709673:T:C	3.2373e-53	-8.17673e-10	-1.97819	2.52503e-24	-8.17673e-10	-1.89657
184709875	chr3:184709875:T:G	1.03498e-52	-8.17673e-10	-0.815964	5.6748e-24	-8.17673e-10	-1.08678
184709999	chr3:184709999:T:C	6.76251e-53	-0.0252021	-1.21633	8.02298e-24	0.329067	-1.06958
184710247	chr3:184710247:T:G	6.35122e-53	-0.220966	-1.08332	6.39882e-24	0.249954	-1.21666
184710464	chr3:184710464:G:A	3.08141e-53	-8.17673e-10	-2.02754	2.16666e-24	-8.17673e-10	-2.04963
184710859	chr3:184710859:G:A	8.78481e-53	-8.17673e-10	-0.979906	5.62924e-24	-8.17673e-10	-1.09484
184711012	chr3:184711012:T:C	3.19159e-53	-8.17673e-10	-1.99241	2.23424e-24	-8.17673e-10	-2.01892
184711115	chr3:184711115:T:G	3.11101e-53	-0.166318	-1.85166	3.11447e-24	0.188395	-1.87516
184711116	chr3:184711116:C:G	2.83349e-53	-8.17673e-10	-2.11142	2.1018e-24	-8.17673e-10	-2.08003
184711623	chr3:184711623:A:C	3.45841e-53	-8.17673e-10	-1.91212	2.76386e-24	-8.17673e-10	-1.80619
184711626	chr3:184711626:C:A	3.00272e-53	-0.747874	-1.30554	2.56552e-24	-0.374591	-1.50606
184711930	chr3:184711930:A:G	4.17362e-53	-0.575193	-1.14895	4.03822e-24	-0.211298	-1.21572
184712045	chr3:184712045:C:T	3.81053e-53	-8.17673e-10	-1.81516	2.89207e-24	-8.17673e-10	-1.76085
184712150	chr3:184712150:T:G	8.6635e-53	-8.17673e-10	-0.993812	5.55389e-24	-8.17673e-10	-1.10832
184712294	chr3:184712294:A:G	3.48335e-53	-8.17673e-10	-1.90494	2.48123e-24	-8.17673e-10	-1.91406
184712499	chr3:184712499:G:A	9.04033e-53	-8.17673e-10	-0.951234	5.00505e-24	-8.17673e-10	-1.21237
184712609	chr3:184712609:A:G	8.21198e-52	1.25525	-1.73e-09	3.72319e-23	0.794347	-1.73e-09
184712690	chr3:184712690:G:A	9.44952e-53	-8.17673e-10	-0.906967	6.13743e-24	-8.17673e-10	-1.00841
184712727	chr3:184712727:A:T	3.21902e-53	-8.17673e-10	-1.98385	2.26168e-24	-8.17673e-10	-2.00671
184713838	chr3:184713838:T:C	2.8235e-53	-8.17673e-10	-2.11495	2.00949e-24	-8.17673e-10	-2.12494
184713886	chr3:184713886:A:G	3.14801e-53	-8.17673e-10	-2.00616	2.08637e-24	-8.17673e-10	-2.08739
184714394	chr3:184714394:C:T	4.26909e-53	-8.17673e-10	-1.70153	3.41241e-24	-8.17673e-10	-1.5954
184714481	chr3:184714481:T:C	2.9688e-53	-8.17673e-10	-2.06477	2.10791e-24	-8.17673e-10	-2.07712
184714922	chr3:184714922:A:G	5.6802e-53	-0.476448	-0.939495	5.41041e-24	-0.0106714	-1.12382
184715014	chr3:184715014:TC:T	6.75448e-53	-8.17673e-10	-1.24272	5.17554e-24	-8.17673e-10	-1.17888
184715801	chr3:184715801:T:C	5.18904e-54	-1.68277	-2.12619	6.57434e-25	-1.11873	-2.1235
184716071	chr3:184716071:A:G	2.81559e-53	-8.17673e-10	-2.11776	2.04081e-24	-8.17673e-10	-2.10947
184716806	chr3:184716806:A:G	1.93505e-53	-2.4928	-1.73e-09	1.36297e-24	-2.51315	-1.73e-09
184716992	chr3:184716992:A:G	4.04179e-53	-8.17673e-10	-1.75624	2.65929e-24	-8.17673e-10	-1.84476
184716995	chr3:184716995:A:G	2.15298e-53	-2.38608	-1.73e-09	1.62489e-24	-2.33738	-1.73e-09
184717018	chr3:184717018:G:C	3.24863e-53	-8.17673e-10	-1.9747	2.28158e-24	-8.17673e-10	-1.99795
184717350	chr3:184717350:G:A	3.49584e-53	-8.17673e-10	-1.90136	2.37753e-24	-8.17673e-10	-1.95676
184718265	chr3:184718265:G:A	3.28769e-53	-8.17673e-10	-1.96274	2.60148e-24	-8.17673e-10	-1.86674
184718423	chr3:184718423:A:G	3.04499e-53	-8.17673e-10	-2.03943	2.30618e-24	-8.17673e-10	-1.98722
184718856	chr3:184718856:A:G	3.08632e-53	-8.17673e-10	-2.02595	2.34301e-24	-8.17673e-10	-1.97138
184719279	chr3:184719279:G:T	2.80956e-53	-8.17673e-10	-2.1199	2.00595e-24	-8.17673e-10	-2.1267
184719692	chr3:184719692:G:A	2.34546e-54	-2.51405	-2.08898	1.72398e-25	-2.46689	-2.11388
184719776	chr3:184719776:G:A	4.77601e-53	-1.58932	-1.73e-09	9.48745e-24	-0.572849	-1.73e-09
184719797	chr3:184719797:C:T	1.9779e-53	-2.47089	-1.73e-09	1.57591e-24	-2.36799	-1.73e-09
184720177	chr3:184720177:G:A	2.38431e-52	-8.17673e-10	0.0185636	1.92776e-23	-8.17673e-10	0.136125
184720329	chr3:184720329:T:C	9.35253e-53	-8.17673e-10	-0.917283	1.08539e-23	-8.17673e-10	-0.438299
184720685	chr3:184720685:T:C	2.9494e-53	-8.17673e-10	-2.07133	2.29192e-24	-8.17673e-10	-1.99343
184721025	chr3:184721025:T:C	4.0386e-54	-1.93352	-2.1261	3.42236e-25	-1.77196	-2.12311
184721493	chr3:184721493:AAAC:A	6.19052e-53	-8.17673e-10	-1.32991	4.48459e-24	-8.17673e-10	-1.32217
184721654	chr3:184721654:C:A	2.50468e-54	-2.54611	-1.99125	1.89946e-25	-2.532	-1.95184
184721783	chr3:184721783:C:G	4.07118e-53	-1.749	-1.73e-09	2.08929e-24	-2.08599	-1.73e-09
184721830	chr3:184721830:A:T	2.74186e-54	-2.32508	-2.1218	1.99506e-25	-2.31481	-2.11992
184721859	chr3:184721859:CAAT:C	5.14221e-53	-1.51545	-1.73e-09	4.1804e-24	-1.39241	-1.73e-09
184721969	chr3:184721969:AAAT:A	5.62713e-54	-1.64599	-2.08193	3.57821e-25	-1.77425	-2.0763
184722398	chr3:184722398:C:T	2.87731e-53	-8.17673e-10	-2.09607	2.12432e-24	-8.17673e-10	-2.06937
184722610	chr3:184722610:G:A	3.01819e-54	-2.26339	-2.08747	1.93453e-25	-2.3818	-2.08373
184722942	chr3:184722942:C:T	3.22571e-53	-8.17673e-10	-1.98178	2.13429e-24	-8.17673e-10	-2.06468
184722946	chr3:184722946:A:G	4.22276e-54	-2.19671	-1.81832	2.63264e-25	-2.23015	-1.92726
184723060	chr3:184723060:A:G	2.56247e-54	-2.52304	-1.9915	1.70789e-25	-2.52967	-2.06048
184723075	chr3:184723075:T:C	2.24987e-54	-2.52468	-2.11997	1.62699e-25	-2.53067	-2.108
184723132	chr3:184723132:C:G	6.65988e-54	-1.46234	-2.09708	4.02191e-25	-1.60796	-2.12569
184723233	chr3:184723233:T:C	1.86616e-53	-2.52905	-1.73e-09	1.33299e-24	-2.53539	-1.73e-09
184723351	chr3:184723351:A:G	2.16101e-53	-2.38236	-1.73e-09	1.43525e-24	-2.46148	-1.73e-09
184723490	chr3:184723490:G:A	9.60601e-54	-1.2422	-1.95093	6.00081e-25	-1.37683	-1.95668
184723520	chr3:184723520:TC:T	3.92309e-54	-1.99607	-2.09257	2.42473e-25	-2.13453	-2.10515
184723754	chr3:184723754:G:A	3.69716e-53	-8.17673e-10	-1.84537	2.44356e-24	-8.17673e-10	-1.92936
184723770	chr3:184723770:A:G	2.79269e-53	-8.17673e-10	-2.12592	2.00539e-24	-8.17673e-10	-2.12698
184723778	chr3:184723778:T:C	4.03132e-54	-2.44014	-1.62128	2.54334e-25	-2.46154	-1.73039
184723838	chr3:184723838:T:C	3.09021e-54	-2.20511	-2.12217	2.25645e-25	-2.18463	-2.12698
184723942	chr3:184723942:A:C	4.98957e-54	-1.81649	-2.03167	2.8321e-25	-1.99431	-2.09007
184724304	chr3:184724304:C:T	8.19852e-54	-1.3459	-2.00566	4.55018e-25	-1.64533	-1.96491
184724352	chr3:184724352:A:G	2.31232e-54	-2.51072	-2.10654	1.62937e-25	-2.52269	-2.11452
184724646	chr3:184724646:C:A	1.8896e-53	-2.51656	-1.73e-09	1.34549e-24	-2.52606	-1.73e-09
184724661	chr3:184724661:G:T	3.18817e-54	-2.49146	-1.80461	2.22172e-25	-2.51609	-1.81104
184725175	chr3:184725175:C:T	3.0147e-53	-8.17673e-10	-2.04943	2.14386e-24	-8.17673e-10	-2.06021
184725368	chr3:184725368:C:T	3.74646e-53	-8.17673e-10	-1.83212	2.73049e-24	-8.17673e-10	-1.81834
184725689	chr3:184725689:T:C	9.06632e-53	-8.17673e-10	-0.948364	5.38269e-24	-8.17673e-10	-1.13963
184725844	chr3:184725844:A:G	4.84026e-53	-8.17673e-10	-1.57596	4.87024e-24	-8.17673e-10	-1.23968
184725847	chr3:184725847:A:G	2.56518e-54	-2.49496	-2.01853	1.79809e-25	-2.50604	-2.03263
184726366	chr3:184726366:G:A	4.29271e-54	-1.88201	-2.11659	3.65468e-25	-1.72388	-2.10552
184727365	chr3:184727365:T:A	2.58814e-54	-2.5072	-1.99738	1.7943e-25	-2.54602	-1.99477
184727366	chr3:184727366:G:A	2.84403e-53	-8.17673e-10	-2.10771	2.00537e-24	-8.17673e-10	-2.12699
184727378	chr3:184727378:AT:A	3.24016e-53	-8.17673e-10	-1.97731	2.53227e-24	-8.17673e-10	-1.8937
184727389	chr3:184727389:A:C	3.97945e-54	-1.95005	-2.12432	2.39905e-25	-2.12361	-2.12672
184727401	chr3:184727401:A:T	8.51992e-53	-1.01052	-1.73e-09	6.88994e-24	-0.892756	-1.73e-09
184727496	chr3:184727496:A:G	2.47469e-54	-2.51027	-2.03913	1.72632e-25	-2.51918	-2.06023
184727507	chr3:184727507:T:A	2.31658e-54	-2.52513	-2.09029	1.65221e-25	-2.54139	-2.08191
184727511	chr3:184727511:A:G	2.96638e-53	-8.17673e-10	-2.06559	2.10993e-24	-8.17673e-10	-2.07617
184727577	chr3:184727577:C:G	6.61264e-53	-1.26395	-1.73e-09	4.25481e-24	-1.37477	-1.73e-09
184727928	chr3:184727928:A:G	5.02219e-54	-2.51579	-1.32586	3.84125e-25	-2.48485	-1.29476
184727993	chr3:184727993:G:A	6.97662e-53	-8.17673e-10	-1.21037	4.31316e-24	-8.17673e-10	-1.36115
184728281	chr3:184728281:A:G	6.30025e-54	-2.53074	-1.08419	3.90968e-25	-2.50822	-1.25373
184728352	chr3:184728352:C:T	3.35181e-54	-2.18228	-2.06374	2.43972e-25	-2.14255	-2.09097
184728445	chr3:184728445:A:C	9.87207e-54	-1.10663	-2.05918	7.95601e-25	-0.985031	-2.06645
184728837	chr3:184728837:A:G	4.89891e-54	-1.73958	-2.12693	3.17079e-25	-1.85216	-2.11926
184729235	chr3:184729235:G:A	4.09114e-53	-8.17673e-10	-1.74411	3.12199e-24	-8.17673e-10	-1.68435
184729462	chr3:184729462:T:C	3.5786e-53	-1.87796	-1.73e-09	3.21647e-24	-1.65453	-1.73e-09
184729619	chr3:184729619:T:A	5.38652e-53	-8.17673e-10	-1.46903	4.05585e-24	-8.17673e-10	-1.42266
184729670	chr3:184729670:A:C	4.38634e-53	-8.17673e-10	-1.67443	2.48684e-24	-8.17673e-10	-1.91181
184729779	chr3:184729779:C:T	2.69678e-54	-2.4466	-2.01686	1.89916e-25	-2.53886	-1.94514
184729951	chr3:184729951:G:A	1.90611e-53	-2.50786	-1.73e-09	1.31946e-24	-2.5456	-1.73e-09
184730491	chr3:184730491:C:T	9.33614e-53	-8.17673e-10	-0.919037	5.48357e-24	-8.17673e-10	-1.12106
184730725	chr3:184730725:C:T	9.47668e-53	-8.17673e-10	-0.904096	5.57287e-24	-8.17673e-10	-1.10491
184731498	chr3:184731498:C:G	4.71316e-53	-8.17673e-10	-1.60257	4.7714e-24	-8.17673e-10	-1.26018
184731760	chr3:184731760:T:C	2.76462e-54	-2.49295	-1.94567	1.83364e-25	-2.51325	-2.00586
184731846	chr3:184731846:T:C	1.58437e-53	-0.968275	-1.72447	8.58606e-25	-1.32435	-1.65092
184731889	chr3:184731889:C:T	5.40851e-54	-1.66935	-2.09819	2.453e-25	-2.12185	-2.10624
184731947	chr3:184731947:C:T	3.72003e-53	-8.17673e-10	-1.8392	2.21942e-24	-8.17673e-10	-2.02557
184732398	chr3:184732398:A:G	4.88601e-54	-1.7643	-2.10484	3.12806e-25	-1.88363	-2.10137
184732846	chr3:184732846:C:T	3.0385e-53	-8.17673e-10	-2.04157	2.14956e-24	-8.17673e-10	-2.05756
184732980	chr3:184732980:C:G	2.95117e-53	-8.17673e-10	-2.07073	2.16749e-24	-8.17673e-10	-2.04925
184733176	chr3:184733176:A:G	3.5625e-53	-8.17673e-10	-1.88247	2.36109e-24	-8.17673e-10	-1.9637
184733177	chr3:184733177:T:C	2.52035e-53	-2.22853	-1.73e-09	1.57053e-24	-2.37141	-1.73e-09
184733226	chr3:184733226:G:A	3.67482e-54	-2.1528	-2.00122	2.06079e-25	-2.28827	-2.11404
184733391	chr3:184733391:C:T	2.7585e-53	-2.13824	-1.73e-09	1.71494e-24	-2.28344	-1.73e-09
184733794	chr3:184733794:G:A	4.3856e-53	-8.17673e-10	-1.6746	2.91735e-24	-8.17673e-10	-1.75214
184733838	chr3:184733838:C:T	2.38346e-54	-2.48048	-2.10648	1.71585e-25	-2.46149	-2.12401
184733964	chr3:184733964:T:C	4.8108e-53	-8.17673e-10	-1.58207	3.11462e-24	-8.17673e-10	-1.68671
184734118	chr3:184734118:A:G	4.42631e-53	-8.17673e-10	-1.66536	4.37431e-24	-8.17673e-10	-1.34707
184734881	chr3:184734881:G:A	1.89013e-53	-2.51628	-1.73e-09	1.53995e-24	-2.39107	-1.73e-09
184734911	chr3:184734911:C:G	4.37808e-53	-8.17673e-10	-1.67632	4.24405e-24	-8.17673e-10	-1.3773
184735065	chr3:184735065:C:T	9.07521e-54	-1.50651	-1.74345	5.42373e-25	-1.74445	-1.69017
184735124	chr3:184735124:T:C	2.838e-53	-8.17673e-10	-2.10983	2.01345e-24	-8.17673e-10	-2.12297
184735269	chr3:184735269:T:C	3.64458e-54	-2.38821	-1.77407	3.51096e-25	-2.21223	-1.65728
184735608	chr3:184735608:G:A	2.8461e-53	-8.17673e-10	-2.10698	2.08058e-24	-8.17673e-10	-2.09017
184735900	chr3:184735900:G:A	2.54654e-53	-2.2182	-1.73e-09	1.74544e-24	-2.26581	-1.73e-09
184736295	chr3:184736295:C:G	7.49708e-54	-1.40679	-2.03422	4.53084e-25	-1.55664	-2.05785
184737318	chr3:184737318:G:A	2.8627e-53	-8.17673e-10	-2.10117	2.08512e-24	-8.17673e-10	-2.08799
184737451	chr3:184737451:A:T	3.92597e-54	-2.31817	-1.76973	3.46104e-25	-2.19747	-1.68637
184737458	chr3:184737458:T:A	3.98214e-54	-2.30324	-1.77046	3.52475e-25	-2.17842	-1.68717
184737585	chr3:184737585:A:G	1.46339e-53	-0.672412	-2.09976	9.73254e-25	-0.724067	-2.12586
184737732	chr3:184737732:T:A	2.85003e-53	-8.17673e-10	-2.1056	2.0359e-24	-8.17673e-10	-2.11188
184737763	chr3:184737763:C:T	2.78984e-53	-8.17673e-10	-2.12695	2.00543e-24	-8.17673e-10	-2.12696
184737774	chr3:184737774:G:A	2.79008e-53	-2.12686	-1.73e-09	2.20238e-24	-2.03328	-1.73e-09
184738638	chr3:184738638:GAAGCA:G	1.90559e-53	-2.50814	-1.73e-09	1.34155e-24	-2.529	-1.73e-09
184738752	chr3:184738752:A:C	3.11374e-53	-8.17673e-10	-2.01711	2.07643e-24	-8.17673e-10	-2.09217
184738761	chr3:184738761:C:T	3.50417e-53	-8.17673e-10	-1.89898	2.25257e-24	-8.17673e-10	-2.01075
184738889	chr3:184738889:G:A	2.82747e-53	-8.17673e-10	-2.11355	2.04467e-24	-8.17673e-10	-2.10758
184739290	chr3:184739290:A:G	4.93415e-54	-1.79936	-2.05998	3.828e-25	-1.66022	-2.12284
184739319	chr3:184739319:A:T	3.36769e-53	-8.17673e-10	-1.9387	2.55211e-24	-8.17673e-10	-1.8859
184739321	chr3:184739321:G:A	3.22174e-53	-8.17673e-10	-1.98301	2.13147e-24	-8.17673e-10	-2.06601
184740054	chr3:184740054:C:G	3.20303e-53	-1.98883	-1.73e-09	3.09403e-24	-1.69334	-1.73e-09
184740676	chr3:184740676:C:T	2.51693e-53	-0.639355	-1.59053	1.08267e-24	-1.24571	-1.49768
184741111	chr3:184741111:G:A	2.86712e-53	-8.17673e-10	-2.09962	2.09271e-24	-8.17673e-10	-2.08436
184741119	chr3:184741119:C:A	3.00844e-53	-8.17673e-10	-2.05151	2.30403e-24	-8.17673e-10	-1.98816
184741711	chr3:184741711:G:A	4.57007e-54	-2.08368	-1.85231	2.53415e-25	-2.36409	-1.83145
184741879	chr3:184741879:C:T	4.60337e-54	-2.06243	-1.86629	2.52631e-25	-2.35245	-1.84619
184741901	chr3:184741901:T:C	8.41728e-54	-1.55576	-1.76947	6.08485e-25	-1.44073	-1.87887
184742088	chr3:184742088:T:G	4.61831e-54	-2.44721	-1.47828	3.97561e-25	-2.29502	-1.45021
184742153	chr3:184742153:C:T	2.2329e-54	-2.53605	-2.11616	1.64446e-25	-2.54213	-2.08586
184742237	chr3:184742237:G:A	2.91494e-53	-8.17673e-10	-2.08308	2.10967e-24	-8.17673e-10	-2.07629
184742335	chr3:184742335:A:G	2.79039e-53	-8.17673e-10	-2.12675	2.01033e-24	-8.17673e-10	-2.12452
184742602	chr3:184742602:G:A	3.95572e-54	-2.01649	-2.06386	2.47052e-25	-2.17373	-2.04724
184742609	chr3:184742609:G:T	8.15299e-54	-1.47992	-1.87721	6.40656e-25	-1.26455	-2.00353
184742693	chr3:184742693:T:C	3.08595e-53	-8.17673e-10	-2.02607	2.20624e-24	-8.17673e-10	-2.03153
184742956	chr3:184742956:AGAG:A	2.82054e-53	-8.17673e-10	-2.116	2.03759e-24	-8.17673e-10	-2.11105
184743119	chr3:184743119:T:C	3.42253e-53	-8.17673e-10	-1.92255	3.00457e-24	-8.17673e-10	-1.72268
184743219	chr3:184743219:G:T	3.20797e-53	0.136829	-2.12412	1.1057e-24	-0.608197	-2.11415
184743703	chr3:184743703:T:C	7.41708e-53	-8.17673e-10	-1.14915	5.72054e-24	-8.17673e-10	-1.07876
184743730	chr3:184743730:T:C	3.21591e-53	-8.17673e-10	-1.98482	2.10756e-24	-8.17673e-10	-2.07729
184743896	chr3:184743896:G:A	3.05819e-54	-2.38452	-1.95317	2.05231e-25	-2.48006	-1.92637
184745152	chr3:184745152:G:A	1.34148e-53	-1.7459	-1.11325	1.38816e-24	-1.46157	-1.03327
184745270	chr3:184745270:G:C	1.43535e-52	-8.17673e-10	-0.488935	1.73314e-23	-8.17673e-10	0.0297006
184745460	chr3:184745460:C:T	3.92451e-53	-1.78569	-1.73e-09	3.09585e-24	-1.69276	-1.73e-09
184745717	chr3:184745717:G:A	1.66867e-53	-0.692847	-1.94805	9.43343e-25	-0.887095	-1.99405
184746126	chr3:184746126:C:G	2.80502e-53	-8.17673e-10	-2.12152	2.01534e-24	-8.17673e-10	-2.12203
184746206	chr3:184746206:G:A	2.92073e-53	-8.17673e-10	-2.0811	2.17433e-24	-8.17673e-10	-2.0461
184746235	chr3:184746235:C:G	1.21743e-53	-0.830856	-2.12533	6.5278e-25	-1.13228	-2.11706
184746424	chr3:184746424:G:A	2.19713e-53	-2.19058	-0.1752	2.09691e-24	-2.26776	0.185408
184746949	chr3:184746949:T:A	3.34728e-53	-8.17673e-10	-1.94478	2.52005e-24	-8.17673e-10	-1.89854
184747125	chr3:184747125:C:T	2.30421e-53	-2.31819	-1.73e-09	1.63792e-24	-2.32939	-1.73e-09
184747319	chr3:184747319:G:T	2.83007e-53	-8.17673e-10	-2.11263	2.00707e-24	-8.17673e-10	-2.12614
184747320	chr3:184747320:C:T	2.82394e-53	-8.17673e-10	-2.1148	2.00836e-24	-8.17673e-10	-2.1255
184747336	chr3:184747336:G:A	1.45946e-53	-0.720609	-2.05426	8.27281e-25	-0.958546	-2.05388
184747537	chr3:184747537:C:T	3.61898e-54	-2.44115	-1.72817	2.29111e-25	-2.52331	-1.77306
184747751	chr3:184747751:A:G	2.95774e-54	-2.26533	-2.10576	2.05806e-25	-2.28613	-2.11751
184747830	chr3:184747830:G:T	3.28294e-54	-2.44218	-1.82459	2.14226e-25	-2.50692	-1.85662
184747951	chr3:184747951:T:C	3.68379e-54	-2.36243	-1.78915	2.32259e-25	-2.45377	-1.82895
184748571	chr3:184748571:C:T	2.67757e-54	-2.3454	-2.12521	1.92683e-25	-2.36659	-2.10294
184748674	chr3:184748674:G:C	3.16835e-54	-2.40642	-1.89588	2.36083e-25	-2.34761	-1.91878
184749650	chr3:184749650:G:A	1.68375e-53	-2.20013	-0.431781	1.29747e-24	-2.28851	-0.27389
184749651	chr3:184749651:C:A	1.62629e-53	-2.20552	-0.461104	1.25252e-24	-2.29311	-0.304554
184749782	chr3:184749782:C:T	2.18443e-53	-2.38077	0.00919769	2.40377e-24	-2.45554	0.509763
184749783	chr3:184749783:G:A	3.70146e-53	-8.17673e-10	-1.8442	2.88488e-24	-8.17673e-10	-1.76333
184749931	chr3:184749931:G:C	2.93035e-53	-8.17673e-10	-2.07781	2.01647e-24	-8.17673e-10	-2.12147
184749932	chr3:184749932:G:A	3.33602e-53	-8.17673e-10	-1.94815	2.21599e-24	-8.17673e-10	-2.02712
184750015	chr3:184750015:A:G	3.70906e-54	-2.54416	-1.60058	3.07294e-25	-2.53963	-1.46314
184750124	chr3:184750124:A:G	1.12329e-52	-8.17673e-10	-0.734083	7.14299e-24	-8.17673e-10	-0.856688
184750307	chr3:184750307:G:A	5.32773e-53	-8.17673e-10	-1.48	5.11012e-24	-8.17673e-10	-1.1916
184750373	chr3:184750373:A:G	4.80227e-53	-8.17673e-10	-1.58384	4.42775e-24	-8.17673e-10	-1.33493
184750511	chr3:184750511:C:G	5.35612e-54	-2.0065	-1.77078	5.65169e-25	-1.73572	-1.65773
184750545	chr3:184750545:G:A	6.98815e-53	-1.20871	-1.73e-09	5.15889e-24	-1.1821	-1.73e-09
184750815	chr3:184750815:G:A	9.09191e-54	-1.12171	-2.12642	3.84552e-25	-1.65202	-2.12648
184750958	chr3:184750958:T:C	3.31443e-54	-2.13318	-2.12405	2.74372e-25	-2.00835	-2.10774
184751132	chr3:184751132:G:T	2.80091e-53	-8.17673e-10	-2.12298	2.01023e-24	-8.17673e-10	-2.12457
184751325	chr3:184751325:A:G	2.28851e-54	-2.51031	-2.1173	2.14469e-25	-2.23951	-2.1229
184751609	chr3:184751609:C:G	2.79503e-53	-8.17673e-10	-2.12509	2.00713e-24	-8.17673e-10	-2.12611
184751646	chr3:184751646:A:G	2.81366e-53	-8.17673e-10	-2.11844	2.02109e-24	-8.17673e-10	-2.11918
184751725	chr3:184751725:A:T	4.02694e-54	-1.99454	-2.06796	2.98096e-25	-2.01853	-2.01463
184752145	chr3:184752145:C:T	9.89483e-53	-8.17673e-10	-0.860918	6.97701e-24	-8.17673e-10	-0.880198
184752309	chr3:184752309:T:C	5.35411e-54	-2.5186	-1.25905	5.06999e-25	-2.52052	-0.98155
184752542	chr3:184752542:C:A	2.93746e-54	-2.34425	-2.03372	2.49001e-25	-2.16072	-2.05239
184752605	chr3:184752605:C:G	3.04888e-54	-2.21443	-2.12631	1.71464e-25	-2.46158	-2.12462
184752787	chr3:184752787:A:G	2.53866e-53	-2.22129	-1.73e-09	1.82563e-24	-2.2209	-1.73e-09
184752871	chr3:184752871:T:C	3.46187e-53	-8.17673e-10	-1.91112	2.53411e-24	-8.17673e-10	-1.89298
184754980	chr3:184754980:C:T	3.14371e-53	-8.17673e-10	-2.00753	2.31029e-24	-8.17673e-10	-1.98545
184755069	chr3:184755069:G:A	4.53758e-53	-8.17673e-10	-1.64054	3.34878e-24	-8.17673e-10	-1.61422
184755235	chr3:184755235:G:C	3.95561e-54	-2.00044	-2.07994	2.81808e-25	-2.00328	-2.08607
184755250	chr3:184755250:G:A	3.96297e-54	-1.96446	-2.11406	2.72898e-25	-2.01129	-2.11018
184755503	chr3:184755503:G:GA	8.32734e-54	-2.52844	-0.807534	6.16916e-25	-2.53085	-0.774995
184755504	chr3:184755504:C:G	8.37066e-54	-2.52923	-0.801551	6.20731e-25	-2.53159	-0.768082
184755720	chr3:184755720:C:G	3.43268e-53	-8.17673e-10	-1.91959	2.5769e-24	-8.17673e-10	-1.87623
184756333	chr3:184756333:C:T	3.66137e-54	-2.03082	-2.12686	2.52749e-25	-2.0725	-2.12567
184756942	chr3:184756942:G:A	5.70832e-54	-1.62455	-2.08904	2.90699e-25	-1.95434	-2.10394
184757248	chr3:184757248:C:T	1.92575e-53	-2.49762	-1.73e-09	1.72916e-24	-2.27518	-1.73e-09
184757728	chr3:184757728:A:G	1.09615e-52	-8.17673e-10	-0.758543	8.2939e-24	-8.17673e-10	-0.707299
184757908	chr3:184757908:T:C	2.79283e-53	-8.17673e-10	-2.12588	2.00536e-24	-8.17673e-10	-2.12699
184758045	chr3:184758045:G:A	3.16788e-53	-8.17673e-10	-1.99987	2.28461e-24	-8.17673e-10	-1.99662
184758096	chr3:184758096:A:T	2.08619e-53	-1.31266	-1.10493	1.65339e-24	-1.19337	-1.12662
184758120	chr3:184758120:C:T	8.13446e-54	-1.56424	-1.79517	6.51623e-25	-1.33348	-1.91763
184758299	chr3:184758299:G:A	6.95011e-54	-1.60551	-1.91125	3.86993e-25	-1.85469	-1.91747
184758674	chr3:184758674:A:C	2.78972e-53	-8.17673e-10	-2.12699	2.00771e-24	-8.17673e-10	-2.12582
184758684	chr3:184758684:C:T	3.21427e-53	-8.17673e-10	-1.98533	2.26373e-24	-8.17673e-10	-2.0058
184758806	chr3:184758806:G:A	1.93659e-53	-2.492	-1.73e-09	1.32895e-24	-2.53843	-1.73e-09
184759243	chr3:184759243:C:T	6.66226e-53	-8.17673e-10	-1.25647	5.13775e-24	-8.17673e-10	-1.1862
184759722	chr3:184759722:C:T	6.57297e-54	-2.1746	-1.39795	4.83963e-25	-2.2173	-1.33127
184759875	chr3:184759875:G:A	1.08146e-53	-2.10606	-0.968557	8.25841e-25	-2.15979	-0.854384
184759977	chr3:184759977:C:T	3.03612e-53	-8.17673e-10	-2.04235	2.09452e-24	-8.17673e-10	-2.0835
184760067	chr3:184760067:C:T	1.94028e-53	-2.4901	-1.73e-09	1.38176e-24	-2.49946	-1.73e-09
184760288	chr3:184760288:CA:C	2.89052e-54	-2.49109	-1.90299	2.15175e-25	-2.46907	-1.89005
184760832	chr3:184760832:G:A	2.78985e-53	-8.17673e-10	-2.12694	2.00786e-24	-8.17673e-10	-2.12575
184761079	chr3:184761079:G:A	3.08826e-53	-8.17673e-10	-2.02532	2.52751e-24	-8.17673e-10	-1.89559
184762363	chr3:184762363:T:A	2.93807e-53	-0.0383403	-2.03684	3.45218e-24	0.408095	-1.99191
184762459	chr3:184762459:T:C	9.90376e-54	-1.14545	-2.01715	9.17864e-25	-1.00124	-1.90729
184762473	chr3:184762473:G:A	5.73005e-53	-8.17673e-10	-1.40721	4.39594e-24	-8.17673e-10	-1.34214
184762594	chr3:184762594:G:A	3.70582e-53	-8.17673e-10	-1.84302	2.89852e-24	-8.17673e-10	-1.75862
184762824	chr3:184762824:G:C	1.11156e-53	-1.00971	-2.03746	1.02619e-24	-0.862419	-1.93455
184763041	chr3:184763041:T:C	2.5051e-52	0.0679836	-1.73e-09	1.95784e-23	0.15161	-1.73e-09
184763208	chr3:184763208:G:A	4.39958e-54	-2.527	-1.447	3.79513e-25	-2.54479	-1.2469
184763368	chr3:184763368:C:T	2.80478e-53	-8.17673e-10	-2.12161	2.0443e-24	-8.17673e-10	-2.10776
184763849	chr3:184763849:G:A	6.85322e-54	-1.87736	-1.65343	6.85844e-25	-1.72449	-1.47543
184764025	chr3:184764025:A:G	3.05944e-53	-0.596899	-1.4378	3.23423e-24	-0.407397	-1.24163
184764057	chr3:184764057:AG:A	5.68359e-54	-2.41298	-1.30496	4.22658e-25	-2.52495	-1.15906
184764157	chr3:184764157:T:C	3.19252e-53	-8.17673e-10	-1.99212	2.37269e-24	-8.17673e-10	-1.95879
184764518	chr3:184764518:CT:C	2.57268e-53	-0.666919	-1.54106	2.6436e-24	-0.475443	-1.37523
184764534	chr3:184764534:G:A	3.08781e-53	-8.17673e-10	-2.02547	2.28605e-24	-8.17673e-10	-1.996
184764563	chr3:184764563:C:T	3.27473e-53	-8.17673e-10	-1.96669	2.22961e-24	-8.17673e-10	-2.02099
184764598	chr3:184764598:A:G	3.46494e-54	-2.5461	-1.66672	2.45874e-25	-2.54335	-1.68241
184764748	chr3:184764748:G:C	4.91263e-53	-8.17673e-10	-1.56112	3.23327e-24	-8.17673e-10	-1.64932
184764751	chr3:184764751:G:A	4.74286e-53	-8.17673e-10	-1.59629	3.12287e-24	-8.17673e-10	-1.68407
184764813	chr3:184764813:G:A	2.39682e-53	-0.631338	-1.64745	2.38434e-24	-0.448511	-1.50538
184764846	chr3:184764846:C:T	3.59984e-53	-0.559886	-1.31216	3.61881e-24	-0.394968	-1.1417
184765199	chr3:184765199:G:A	1.84548e-53	-2.54019	-1.73e-09	1.3751e-24	-2.50429	-1.73e-09
184765905	chr3:184765905:C:T	1.12681e-52	-8.17673e-10	-0.730958	1.03406e-23	-8.17673e-10	-0.486746
184766343	chr3:184766343:T:C	3.17678e-53	-8.17673e-10	-1.99706	3.15599e-24	-8.17673e-10	-1.67352
184766389	chr3:184766389:G:A	3.71206e-54	-2.32884	-1.81509	2.96562e-25	-2.11039	-1.92793
184766768	chr3:184766768:A:T	1.94588e-53	-2.48722	-1.73e-09	1.54254e-24	-2.38939	-1.73e-09
184766823	chr3:184766823:A:AC	6.65473e-54	-1.60673	-1.95346	4.75178e-25	-1.70915	-1.85773
184767034	chr3:184767034:CTG:C	2.70578e-53	-2.15754	-1.73e-09	1.82476e-24	-2.22137	-1.73e-09
184767118	chr3:184767118:TG:T	3.31694e-53	-8.17673e-10	-1.95389	2.42686e-24	-8.17673e-10	-1.93622
184767475	chr3:184767475:C:T	2.42073e-54	-2.46554	-2.10591	1.98275e-25	-2.31464	-2.12628
184767760	chr3:184767760:G:A	3.63849e-53	-1.95985	0.0984939	2.9208e-24	-1.84757	0.0966074
184767782	chr3:184767782:G:A	8.36475e-54	-2.25787	-1.07362	7.17629e-25	-2.31795	-0.836676
184767993	chr3:184767993:T:A	4.06939e-53	-8.17673e-10	-1.74944	3.39299e-24	-8.17673e-10	-1.60111
184768053	chr3:184768053:A:G	2.72303e-54	-2.37008	-2.08369	2.33791e-25	-2.15885	-2.11729
184768201	chr3:184768201:G:A	8.95602e-54	-1.80611	-1.45708	2.07345e-24	-1.08062	-1.01299
184768329	chr3:184768329:C:T	2.07859e-53	-2.42124	-1.73e-09	1.38569e-24	-2.49662	-1.73e-09
184768373	chr3:184768373:G:A	3.72384e-53	-8.17673e-10	-1.83818	3.07269e-24	-8.17673e-10	-1.70026
184768401	chr3:184768401:G:A	8.46863e-54	-2.30925	-1.0099	7.16033e-25	-2.36335	-0.793499
184768416	chr3:184768416:C:T	8.91381e-54	-2.29977	-0.96814	7.56386e-25	-2.3571	-0.744919
184768509	chr3:184768509:T:C	2.72492e-53	-0.579641	-1.57085	2.62339e-24	-0.224074	-1.63428
184768525	chr3:184768525:A:G	2.93697e-53	-8.17673e-10	-2.07555	2.1149e-24	-8.17673e-10	-2.07381
184768796	chr3:184768796:G:A	3.48968e-53	-8.17673e-10	-1.90312	2.55541e-24	-8.17673e-10	-1.88461
184768885	chr3:184768885:T:C	1.92862e-53	-2.49612	-1.73e-09	1.32227e-24	-2.54347	-1.73e-09
184768944	chr3:184768944:C:G	3.17189e-53	-8.17673e-10	-1.9986	2.25498e-24	-8.17673e-10	-2.00968
184769214	chr3:184769214:T:A	2.00977e-53	-2.45491	-1.73e-09	1.62282e-24	-2.33865	-1.73e-09
184769248	chr3:184769248:T:C	3.35e-53	-8.17673e-10	-1.94397	3.22058e-24	-8.17673e-10	-1.65326
184769360	chr3:184769360:A:G	1.31137e-52	0.665938	-1.24521	1.61022e-23	1.07179	-1.11565
184770690	chr3:184770690:C:G	1.83635e-53	-2.54515	-1.73e-09	1.3188e-24	-2.5461	-1.73e-09
184770797	chr3:184770797:G:A	3.02339e-53	-8.17673e-10	-2.04655	2.15723e-24	-8.17673e-10	-2.05399
184770991	chr3:184770991:G:A	2.47227e-53	-0.417105	-1.83069	2.47278e-24	-0.00568552	-1.91179
184771034	chr3:184771034:C:T	4.51581e-53	-8.17673e-10	-1.64535	3.80641e-24	-8.17673e-10	-1.48613
184771052	chr3:184771052:G:A	2.99969e-53	-8.17673e-10	-2.05442	2.17739e-24	-8.17673e-10	-2.04469
184771128	chr3:184771128:T:C	2.55095e-54	-2.52689	-1.99216	1.73377e-25	-2.53998	-2.03513
184771414	chr3:184771414:G:A	3.15222e-53	-8.17673e-10	-2.00482	2.39633e-24	-8.17673e-10	-1.94888
184771760	chr3:184771760:A:G	4.95268e-52	0.749584	-1.73e-09	5.06715e-23	1.10254	-1.73e-09
184772111	chr3:184772111:C:A	8.47064e-53	-2.30905	1.29273	6.79922e-24	-2.26347	1.35746
184772407	chr3:184772407:C:T	1.10213e-52	-8.17673e-10	-0.753098	1.0266e-23	-8.17673e-10	-0.493982
184772592	chr3:184772592:G:A	5.13281e-53	-8.17673e-10	-1.51728	3.67333e-24	-8.17673e-10	-1.52172
184772824	chr3:184772824:A:T	2.90811e-53	-8.17673e-10	-2.08543	2.08374e-24	-8.17673e-10	-2.08866
184772866	chr3:184772866:AAG:A	3.83575e-54	-2.02072	-2.09043	2.64133e-25	-2.09492	-2.0592
184773017	chr3:184773017:G:C	4.1382e-54	-2.37429	-1.66097	2.7058e-25	-2.28799	-1.84202
184773135	chr3:184773135:A:G	5.61596e-53	-8.17673e-10	-1.42732	3.40086e-24	-8.17673e-10	-1.59879
184773259	chr3:184773259:T:C	4.24499e-54	-2.18302	-1.82676	4.38452e-25	-1.89733	-1.74999
184773260	chr3:184773260:T:C	1.04249e-53	-2.25374	-0.857573	7.90804e-25	-2.26992	-0.787606
184773427	chr3:184773427:T:C	4.00114e-53	-8.17673e-10	-1.76635	2.77549e-24	-8.17673e-10	-1.80199
184773953	chr3:184773953:C:A	3.16233e-53	-8.17673e-10	-2.00162	2.42247e-24	-8.17673e-10	-1.93803
184774141	chr3:184774141:A:T	8.00681e-53	-8.17673e-10	-1.07264	4.65237e-24	-8.17673e-10	-1.28544
184774433	chr3:184774433:G:A	3.62093e-54	-2.15663	-2.01215	2.86264e-25	-2.07003	-2.00364
184775131	chr3:184775131:G:A	9.56936e-53	0.81014	-1.7045	6.9443e-24	0.793232	-1.67813
184775177	chr3:184775177:A:G	1.62743e-53	-2.08407	-0.581859	8.96131e-25	-2.16723	-0.765252
184775190	chr3:184775190:T:C	1.12918e-53	-2.0025	-1.02894	7.07934e-25	-2.06577	-1.10245
184775263	chr3:184775263:G:A	1.05383e-52	1.10105	-1.89897	7.778e-24	1.0841	-1.85562
184775389	chr3:184775389:G:A	2.11554e-53	-0.862053	-1.54157	1.32084e-24	-1.01722	-1.52733
184775641	chr3:184775641:A:G	2.78972e-53	-8.17673e-10	-2.12699	2.04584e-24	-8.17673e-10	-2.10701
184775893	chr3:184775893:A:C	2.44462e-54	-2.50017	-2.06145	1.89522e-25	-2.47166	-2.01441
184776195	chr3:184776195:C:G	1.03551e-52	0.839556	-1.65501	8.06558e-24	0.896358	-1.63157
184776516	chr3:184776516:C:T	5.22271e-54	-1.86243	-1.94007	4.08598e-25	-1.78791	-1.92994
184776734	chr3:184776734:C:G	2.78999e-53	-8.17673e-10	-2.12689	2.01358e-24	-8.17673e-10	-2.1229
184776775	chr3:184776775:C:T	2.077e-52	-8.17673e-10	-0.11942	1.61006e-23	-8.17673e-10	-0.0439643
184776886	chr3:184776886:T:G	1.35996e-53	-1.96748	-0.877996	8.4153e-25	-2.02719	-0.968157
184777408	chr3:184777408:T:A	2.79511e-53	-8.17673e-10	-2.12506	2.01116e-24	-8.17673e-10	-2.12411
184777503	chr3:184777503:G:A	2.12296e-53	-2.40012	-1.73e-09	1.9946e-24	-2.13238	-1.73e-09
184777660	chr3:184777660:C:T	3.11376e-53	-8.17673e-10	-2.0171	2.17562e-24	-8.17673e-10	-2.04551
184778217	chr3:184778217:G:A	1.60585e-52	-8.17673e-10	-0.376693	9.85572e-24	-8.17673e-10	-0.534767
184778663	chr3:184778663:C:A	3.81613e-53	-8.17673e-10	-1.81369	2.57901e-24	-8.17673e-10	-1.87541
184779275	chr3:184779275:T:C	4.40499e-54	-2.07568	-1.8971	3.37926e-25	-2.06813	-1.83962
184779329	chr3:184779329:G:T	3.78638e-54	-2.09653	-2.02757	2.76349e-25	-2.05883	-2.05008
184779488	chr3:184779488:G:A	2.37374e-52	-8.17673e-10	0.014123	1.44181e-23	-8.17673e-10	-0.154331
184779584	chr3:184779584:G:A	2.02566e-53	-2.44704	-1.73e-09	1.3715e-24	-2.50692	-1.73e-09
184780316	chr3:184780316:T:G	5.20303e-53	-8.17673e-10	-1.50369	4.14172e-24	-8.17673e-10	-1.40171
184780469	chr3:184780469:T:TC	4.45243e-54	-2.06545	-1.89662	3.1246e-25	-2.08744	-1.89866
184780876	chr3:184780876:A:C	2.39874e-54	-2.53474	-2.04583	1.7251e-25	-2.54264	-2.03749
184780970	chr3:184780970:C:T	2.59589e-54	-2.51953	-1.98206	1.87676e-25	-2.50829	-1.98756
184781171	chr3:184781171:G:A	1.27446e-52	-2.27504	1.66721	8.91767e-24	-2.36711	1.73233
184781177	chr3:184781177:T:C	5.77662e-54	-1.91559	-1.7861	3.68876e-25	-2.00794	-1.81217
184781484	chr3:184781484:G:A	3.57611e-54	-2.11077	-2.07047	2.17885e-25	-2.30283	-2.04377
184781489	chr3:184781489:A:C	4.90428e-53	-0.394668	-1.16815	2.63574e-24	-0.624174	-1.22948
184781727	chr3:184781727:T:C	3.20572e-53	-8.17673e-10	-1.98799	2.30899e-24	-8.17673e-10	-1.98601
184781802	chr3:184781802:T:C	3.4171e-53	-8.17673e-10	-1.92414	2.6851e-24	-8.17673e-10	-1.8351
184781832	chr3:184781832:C:T	2.74509e-53	-1.50491	-0.638212	1.3362e-24	-1.7379	-0.795087
184781843	chr3:184781843:AT:A	1.27251e-52	-8.17673e-10	-0.609352	1.35764e-23	-8.17673e-10	-0.214484
184781867	chr3:184781867:G:A	3.31641e-52	-8.17673e-10	0.348539	2.70309e-23	-8.17673e-10	0.474161
184781884	chr3:184781884:G:A	2.81088e-53	-8.17673e-10	-2.11943	2.01113e-24	-8.17673e-10	-2.12412
184782428	chr3:184782428:G:A	1.33537e-52	-8.17673e-10	-0.56114	1.02097e-23	-8.17673e-10	-0.49948
184782574	chr3:184782574:A:T	4.24141e-53	-1.70804	-1.73e-09	2.1967e-24	-2.03586	-1.73e-09
184782602	chr3:184782602:A:C	9.17748e-54	-1.28685	-1.95191	7.08619e-25	-1.27503	-1.89223
184782730	chr3:184782730:C:A	9.05359e-54	-1.26486	-1.9875	6.98109e-25	-1.25106	-1.93114
184783211	chr3:184783211:G:T	8.51383e-53	-8.17673e-10	-1.01124	8.60645e-24	-8.17673e-10	-0.670307
184783410	chr3:184783410:G:T	3.09585e-53	-8.17673e-10	-2.02287	2.30915e-24	-8.17673e-10	-1.98594
184783858	chr3:184783858:G:A	2.80636e-53	-8.17673e-10	-2.12104	2.00795e-24	-8.17673e-10	-2.1257
184784254	chr3:184784254:C:T	7.52816e-53	-8.17673e-10	-1.13428	5.34494e-24	-8.17673e-10	-1.14667
184784269	chr3:184784269:A:G	8.54906e-53	-8.17673e-10	-1.00711	8.71237e-24	-8.17673e-10	-0.658075
184784809	chr3:184784809:C:T	2.7991e-53	-8.17673e-10	-2.12363	2.03063e-24	-8.17673e-10	-2.11447
184784828	chr3:184784828:G:A	1.01667e-53	-1.69041	-1.44598	6.1633e-25	-1.82898	-1.47781
184785173	chr3:184785173:G:A	3.06051e-52	-2.44542	2.71366	3.6531e-23	-2.52208	3.29742
184785384	chr3:184785384:G:A	3.94277e-54	-2.54607	-1.53756	2.99706e-25	-2.5365	-1.49127
184785652	chr3:184785652:A:C	6.95018e-53	-8.17673e-10	-1.21416	4.95721e-24	-8.17673e-10	-1.22198
184785982	chr3:184785982:C:T	4.17499e-53	-1.72382	-1.73e-09	2.18445e-24	-2.04145	-1.73e-09
184786626	chr3:184786626:A:T	3.42445e-54	-2.09759	-2.12699	2.59307e-25	-2.04687	-2.12569
184786647	chr3:184786647:T:C	3.65222e-54	-2.05915	-2.10102	2.7641e-25	-1.99833	-2.11036
184786697	chr3:184786697:G:A	3.66427e-54	-2.03357	-2.12332	2.80353e-25	-1.97768	-2.11685
184787286	chr3:184787286:A:G	2.91628e-53	-8.17673e-10	-2.08262	2.07892e-24	-8.17673e-10	-2.09097
184787418	chr3:184787418:C:T	2.97619e-54	-2.40471	-1.96016	1.97265e-25	-2.46864	-1.97739
184787423	chr3:184787423:G:A	7.30443e-53	-8.17673e-10	-1.16445	7.27976e-24	-8.17673e-10	-0.837721
184787788	chr3:184787788:T:C	1.22309e-53	-2.1396	-0.811957	1.0217e-24	-1.94358	-0.857766
184788218	chr3:184788218:C:T	1.87271e-53	-2.52554	-1.73e-09	1.32318e-24	-2.54278	-1.73e-09
184788253	chr3:184788253:G:A	6.14476e-53	-8.17673e-10	-1.33733	5.95488e-24	-8.17673e-10	-1.03861
184788688	chr3:184788688:G:A	6.16233e-53	-8.17673e-10	-1.33448	5.97556e-24	-8.17673e-10	-1.03514
184788748	chr3:184788748:G:A	6.35536e-53	-8.17673e-10	-1.30363	6.1957e-24	-8.17673e-10	-0.998964
184788790	chr3:184788790:C:T	1.50399e-53	-1.72606	-1.01875	8.7232e-25	-1.86014	-1.09928
184788918	chr3:184788918:C:T	3.65914e-54	-2.10182	-2.05647	2.83913e-25	-2.05344	-2.02847
184789117	chr3:184789117:A:T	3.90241e-53	-8.17673e-10	-1.79134	2.84095e-24	-8.17673e-10	-1.77868
184789517	chr3:184789517:C:T	5.06727e-52	-8.17673e-10	0.772457	5.15602e-23	-8.17673e-10	1.11993
184789830	chr3:184789830:G:A	2.99335e-53	-8.17673e-10	-2.05654	2.31685e-24	-8.17673e-10	-1.98261
184789943	chr3:184789943:A:G	3.0945e-53	-8.17673e-10	-2.0233	2.29441e-24	-8.17673e-10	-1.99234
184790000	chr3:184790000:C:T	3.17269e-53	-8.17673e-10	-1.99835	2.19674e-24	-8.17673e-10	-2.03585
184790078	chr3:184790078:G:A	2.81233e-53	-2.11892	-1.73e-09	1.63426e-24	-2.33163	-1.73e-09
184790133	chr3:184790133:A:G	5.76723e-53	-2.53443	1.13369	5.64015e-24	-2.48795	1.39504
184790313	chr3:184790313:A:G	2.60316e-54	-2.37358	-2.1252	1.84618e-25	-2.39074	-2.12155
184790530	chr3:184790530:A:G	3.37958e-53	-8.17673e-10	-1.93518	2.35158e-24	-8.17673e-10	-1.96773
184790795	chr3:184790795:A:G	4.77959e-53	-1.58858	-1.73e-09	4.04903e-24	-1.42434	-1.73e-09
184791043	chr3:184791043:A:G	1.53475e-52	-0.42198	-1.73e-09	1.01161e-23	-0.508695	-1.73e-09
184791581	chr3:184791581:T:C	3.97739e-53	-8.17673e-10	-1.7723	2.66817e-24	-8.17673e-10	-1.84143
184791901	chr3:184791901:AG:A	3.40555e-53	-0.809536	-1.11799	3.10833e-24	-0.621884	-1.06685
184792013	chr3:184792013:T:C	3.49011e-53	-8.17673e-10	-1.903	2.62384e-24	-8.17673e-10	-1.85818
184792044	chr3:184792044:A:G	2.75197e-54	-2.32303	-2.12017	2.0813e-25	-2.26904	-2.12337
184792072	chr3:184792072:C:T	3.71293e-54	-2.01678	-2.12691	2.70585e-25	-2.00565	-2.12434
184792209	chr3:184792209:G:A	1.80699e-52	-8.17673e-10	-0.258684	1.44338e-23	-8.17673e-10	-0.153248
184792589	chr3:184792589:T:C	2.83217e-53	-8.17673e-10	-2.11189	2.03795e-24	-8.17673e-10	-2.11087
184792652	chr3:184792652:A:T	9.28043e-54	-1.42216	-1.80545	9.57543e-25	-1.0696	-1.7966
184792830	chr3:184792830:A:G	2.79039e-53	-8.17673e-10	-2.12675	2.02042e-24	-8.17673e-10	-2.11951
184793064	chr3:184793064:G:A	5.75273e-54	-1.97791	-1.72793	4.75583e-25	-1.95479	-1.61125
184793293	chr3:184793293:C:G	2.90387e-53	-8.17673e-10	-2.08689	2.27271e-24	-8.17673e-10	-2.00185
184793386	chr3:184793386:T:C	3.33172e-53	-2.52702	0.577581	2.60209e-24	-2.52786	0.661357
184793860	chr3:184793860:C:T	5.09817e-53	-8.17673e-10	-1.52405	3.62732e-24	-8.17673e-10	-1.53432
184793930	chr3:184793930:A:G	4.81896e-54	-2.18142	-1.70154	3.07415e-25	-2.35678	-1.64559
184793974	chr3:184793974:AG:A	2.95429e-53	-8.17673e-10	-2.06967	2.20791e-24	-8.17673e-10	-2.03077
184794064	chr3:184794064:T:C	2.79016e-53	-8.17673e-10	-2.12683	2.01684e-24	-8.17673e-10	-2.12129
184794137	chr3:184794137:C:G	3.20631e-53	-8.17673e-10	-1.98781	2.3556e-24	-8.17673e-10	-1.96602
184794242	chr3:184794242:G:A	3.64949e-53	-8.17673e-10	-1.85834	2.97741e-24	-8.17673e-10	-1.73176
184795155	chr3:184795155:G:A	3.76947e-53	-2.54378	0.717782	2.85647e-24	-2.5441	0.770868
184795230	chr3:184795230:T:C	4.61432e-53	-2.53113	0.907363	3.57247e-24	-2.5333	0.983738
184795461	chr3:184795461:G:A	3.917e-53	-8.17673e-10	-1.7876	3.16302e-24	-8.17673e-10	-1.67129
184795873	chr3:184795873:A:T	3.12114e-53	-8.17673e-10	-2.01473	2.42291e-24	-8.17673e-10	-1.93785
184795878	chr3:184795878:T:C	5.60237e-53	-8.17673e-10	-1.42974	4.61168e-24	-8.17673e-10	-1.29423
184796127	chr3:184796127:C:T	3.07836e-53	-8.17673e-10	-2.02853	2.22893e-24	-8.17673e-10	-2.0213
184796346	chr3:184796346:G:A	7.62367e-53	-8.17673e-10	-1.12167	4.99161e-24	-8.17673e-10	-1.21506
184796431	chr3:184796431:G:A	2.78993e-53	-8.17673e-10	-2.12691	2.0151e-24	-8.17673e-10	-2.12215
184796453	chr3:184796453:C:T	4.3309e-53	-8.17673e-10	-1.68715	2.97942e-24	-8.17673e-10	-1.73109
184796825	chr3:184796825:G:A	2.57303e-54	-2.47629	-2.03414	1.94987e-25	-2.49947	-1.95817
184797351	chr3:184797351:T:C	2.88947e-53	-8.17673e-10	-2.09186	2.04596e-24	-8.17673e-10	-2.10695
184797626	chr3:184797626:A:G	3.29175e-53	-8.17673e-10	-1.96151	2.23049e-24	-8.17673e-10	-2.0206
184797649	chr3:184797649:G:A	2.31758e-54	-2.4936	-2.1214	1.62194e-25	-2.54264	-2.09914
184797713	chr3:184797713:T:G	5.75129e-54	-2.41859	-1.2875	3.96467e-25	-2.36935	-1.37864
184797939	chr3:184797939:G:C	2.134e-53	-2.39493	-1.73e-09	2.03624e-24	-2.11172	-1.73e-09
184797959	chr3:184797959:T:C	2.84703e-53	-8.17673e-10	-2.10665	2.00917e-24	-8.17673e-10	-2.1251
184798006	chr3:184798006:A:G	2.20481e-53	-2.36229	-1.73e-09	1.56961e-24	-2.37199	-1.73e-09
184798104	chr3:184798104:A:G	4.85228e-54	-2.14692	-1.72915	3.31103e-25	-2.15336	-1.77478
184799176	chr3:184799176:GA:G	2.89039e-52	-8.17673e-10	0.211045	2.4156e-23	-8.17673e-10	0.361713
184799227	chr3:184799227:A:AT	3.15526e-54	-2.30574	-2.00071	2.36675e-25	-2.21879	-2.04509
184799231	chr3:184799231:G:T	3.17689e-54	-2.29793	-2.00168	2.38941e-25	-2.20943	-2.04493
184799283	chr3:184799283:A:T	2.8055e-54	-2.30609	-2.11784	2.18971e-25	-2.21474	-2.1269
184799443	chr3:184799443:G:A	2.75642e-54	-2.31672	-2.12486	2.1668e-25	-2.22845	-2.1237
184799657	chr3:184799657:C:T	2.85456e-54	-2.30456	-2.10204	2.28597e-25	-2.21972	-2.0789
184799845	chr3:184799845:A:G	3.01468e-53	-8.17673e-10	-2.04944	2.095e-24	-8.17673e-10	-2.08327
184799848	chr3:184799848:A:C	1.24884e-53	-1.66843	-1.26229	1.16783e-24	-1.3413	-1.32636
184800014	chr3:184800014:T:C	2.19038e-54	-2.5461	-2.12534	1.60193e-25	-2.52794	-2.12626
184800243	chr3:184800243:A:G	7.31569e-53	-8.17673e-10	-1.16291	5.81143e-24	-8.17673e-10	-1.06299
184800334	chr3:184800334:C:T	2.96526e-53	-8.17673e-10	-2.06597	2.27975e-24	-8.17673e-10	-1.99875
184800431	chr3:184800431:C:T	1.58002e-52	-0.392908	-1.73e-09	1.52169e-23	-0.100411	-1.73e-09
184800501	chr3:184800501:T:C	2.7901e-54	-2.41201	-2.01743	1.81989e-25	-2.48876	-2.03787
184800592	chr3:184800592:T:C	2.43095e-54	-2.47088	-2.09635	1.62376e-25	-2.5266	-2.11405
184800779	chr3:184800779:A:G	2.86669e-53	-8.17673e-10	-2.09977	2.02911e-24	-8.17673e-10	-2.11522
184800828	chr3:184800828:G:A	5.31128e-54	-2.47942	-1.30627	4.1839e-25	-2.52825	-1.16591
184801868	chr3:184801868:C:T	2.44906e-53	-2.25723	-1.73e-09	1.79529e-24	-2.23765	-1.73e-09
184802019	chr3:184802019:A:G	3.35262e-53	-8.17673e-10	-1.94319	2.38649e-24	-8.17673e-10	-1.953
184802192	chr3:184802192:A:G	3.82284e-53	-8.17673e-10	-1.81194	2.95298e-24	-8.17673e-10	-1.74
184802290	chr3:184802290:G:C	2.83905e-54	-2.35888	-2.05316	1.97662e-25	-2.45249	-1.99152
184802431	chr3:184802431:T:C	3.20167e-53	-8.17673e-10	-1.98926	2.48251e-24	-8.17673e-10	-1.91355
184802526	chr3:184802526:C:T	2.72939e-54	-2.34179	-2.10965	1.83694e-25	-2.40244	-2.11486
184802648	chr3:184802648:T:C	2.67875e-54	-2.34681	-2.12335	1.77256e-25	-2.44647	-2.10651
184802866	chr3:184802866:T:C	2.05261e-53	-1.86763	-0.566191	1.76658e-24	-1.8096	-0.444173
184802911	chr3:184802911:AG:A	4.46993e-53	-2.2175	0.561943	4.419e-24	-2.15991	0.823008
184802915	chr3:184802915:G:A	3.05587e-53	-8.17673e-10	-2.03586	2.26474e-24	-8.17673e-10	-2.00536
184802937	chr3:184802937:T:C	1.53807e-51	-2.06869	3.95146	1.47023e-22	-1.90178	4.06955
184803150	chr3:184803150:G:A	3.17679e-54	-2.48736	-1.81228	2.1091e-25	-2.5293	-1.84984
184803168	chr3:184803168:A:G	4.75381e-54	-2.1115	-1.78507	3.76993e-25	-2.09049	-1.70786
184803545	chr3:184803545:T:C	6.07646e-53	-8.17673e-10	-1.34851	4.22614e-24	-8.17673e-10	-1.38153
184803611	chr3:184803611:A:C	7.10857e-53	-8.17673e-10	-1.19163	4.97889e-24	-8.17673e-10	-1.21761
184803986	chr3:184803986:A:G	2.82269e-53	-8.17673e-10	-2.11524	2.05526e-24	-8.17673e-10	-2.10242
184805039	chr3:184805039:C:G	2.8165e-53	-8.17673e-10	-2.11744	2.01821e-24	-8.17673e-10	-2.12061
184805825	chr3:184805825:C:CT	2.50356e-54	-2.42068	-2.11712	1.96989e-25	-2.33431	-2.11311
184806476	chr3:184806476:C:G	2.13867e-53	-2.39275	-1.73e-09	1.48385e-24	-2.42818	-1.73e-09
184806487	chr3:184806487:A:G	4.70066e-53	-8.17673e-10	-1.60523	3.12088e-24	-8.17673e-10	-1.6847
184806704	chr3:184806704:A:G	2.468e-54	-2.53689	-2.01521	1.74553e-25	-2.54575	-2.02259
184806734	chr3:184806734:C:T	5.73923e-54	-2.49856	-1.20963	5.32394e-25	-2.23437	-1.21882
184807339	chr3:184807339:C:T	5.54323e-53	-8.17673e-10	-1.44035	3.57133e-24	-8.17673e-10	-1.54988
184807350	chr3:184807350:C:G	5.071e-53	-8.17673e-10	-1.52939	3.3443e-24	-8.17673e-10	-1.61556
184807638	chr3:184807638:A:G	4.97715e-53	-8.17673e-10	-1.54807	3.28681e-24	-8.17673e-10	-1.6329
184808163	chr3:184808163:A:G	5.15722e-54	-2.54498	-1.27014	3.35813e-25	-2.52178	-1.39224
184808183	chr3:184808183:C:T	4.46645e-54	-2.53739	-1.42153	2.8652e-25	-2.54561	-1.52715
184808420	chr3:184808420:C:T	2.41896e-54	-2.50585	-2.06633	1.67745e-25	-2.50934	-2.09878
184808685	chr3:184808685:A:G	3.08685e-53	-8.17673e-10	-2.02578	2.10339e-24	-8.17673e-10	-2.07927
184808890	chr3:184808890:T:C	3.49927e-53	-8.17673e-10	-1.90038	2.82287e-24	-8.17673e-10	-1.78507
184809186	chr3:184809186:A:C	2.72996e-54	-2.3244	-2.12683	2.19914e-25	-2.21322	-2.12412
184809204	chr3:184809204:TC:T	2.11769e-53	-2.4026	-1.73e-09	1.45835e-24	-2.44551	-1.73e-09
184809698	chr3:184809698:TAAATATACA:T	3.26248e-53	-8.17673e-10	-1.97044	2.30128e-24	-8.17673e-10	-1.98936
184810671	chr3:184810671:A:ATC	2.86492e-53	-8.17673e-10	-2.10039	2.08709e-24	-8.17673e-10	-2.08705
184810715	chr3:184810715:A:G	2.47532e-54	-2.42524	-2.12391	2.67636e-25	-2.02152	-2.11942
184810819	chr3:184810819:C:T	4.09452e-53	-8.17673e-10	-1.74328	3.36923e-24	-8.17673e-10	-1.60813
184811319	chr3:184811319:T:G	2.39885e-53	-2.27794	-1.73e-09	1.62172e-24	-2.33933	-1.73e-09
184811367	chr3:184811367:A:T	3.2414e-53	-8.17673e-10	-1.97692	2.1887e-24	-8.17673e-10	-2.03951
184811505	chr3:184811505:T:A	4.28408e-53	-8.17673e-10	-1.69803	3.53255e-24	-8.17673e-10	-1.5608
184811717	chr3:184811717:C:T	1.00496e-52	-8.17673e-10	-0.8454	8.8842e-24	-8.17673e-10	-0.638544
184811968	chr3:184811968:T:C	9.96976e-53	-8.17673e-10	-0.853374	6.78835e-24	-8.17673e-10	-0.907611
184812013	chr3:184812013:A:T	6.09944e-53	-8.17673e-10	-1.34473	4.17556e-24	-8.17673e-10	-1.39357
184812175	chr3:184812175:G:A	2.31524e-54	-2.49648	-2.11953	2.27508e-25	-2.18986	-2.11353
184812350	chr3:184812350:G:C	2.36523e-54	-2.54606	-2.04858	1.9114e-25	-2.51237	-1.9652
184812942	chr3:184812942:G:A	3.20846e-54	-2.25678	-2.03294	3.74812e-25	-1.7759	-2.02824
184812983	chr3:184812983:G:A	4.29741e-53	-8.17673e-10	-1.69492	3.07674e-24	-8.17673e-10	-1.69895
184813032	chr3:184813032:G:C	1.83462e-53	-2.54609	-1.73e-09	1.52187e-24	-2.40288	-1.73e-09
184813108	chr3:184813108:G:A	4.56598e-53	-8.17673e-10	-1.6343	2.71456e-24	-8.17673e-10	-1.82419
184813598	chr3:184813598:A:G	3.76235e-53	-8.17673e-10	-1.82789	2.7156e-24	-8.17673e-10	-1.82381
184813603	chr3:184813603:G:C	4.62302e-53	-8.17673e-10	-1.62188	3.8552e-24	-8.17673e-10	-1.4734
184813680	chr3:184813680:T:C	3.68154e-53	-8.17673e-10	-1.8496	2.65681e-24	-8.17673e-10	-1.84569
184813701	chr3:184813701:G:A	5.6879e-53	-8.17673e-10	-1.41459	3.29571e-24	-8.17673e-10	-1.6302
184813763	chr3:184813763:T:C	2.84081e-53	-8.17673e-10	-2.10884	2.06631e-24	-8.17673e-10	-2.09705
184814240	chr3:184814240:A:G	2.34493e-54	-2.50083	-2.10243	2.09453e-25	-2.34995	-2.03612
184814252	chr3:184814252:G:A	2.27369e-53	-2.33153	-1.73e-09	1.8259e-24	-2.22075	-1.73e-09
184815097	chr3:184815097:A:G	1.29034e-52	-8.17673e-10	-0.595443	8.24938e-24	-8.17673e-10	-0.712681
184815277	chr3:184815277:T:C	2.78972e-53	-8.17673e-10	-2.12699	2.01876e-24	-8.17673e-10	-2.12034
184815309	chr3:184815309:T:G	2.88237e-53	-8.17673e-10	-2.09432	2.07856e-24	-8.17673e-10	-2.09114
184815345	chr3:184815345:G:C	3.76272e-53	-8.17673e-10	-1.82779	3.19975e-24	-8.17673e-10	-1.65975
184815346	chr3:184815346:C:A	3.77161e-53	-8.17673e-10	-1.82543	3.2092e-24	-8.17673e-10	-1.6568
184815417	chr3:184815417:T:A	3.35715e-53	-8.17673e-10	-1.94184	2.42214e-24	-8.17673e-10	-1.93817
184815481	chr3:184815481:G:A	4.40556e-53	-8.17673e-10	-1.67006	3.61713e-24	-8.17673e-10	-1.53714
184815743	chr3:184815743:G:A	2.35354e-54	-2.5078	-2.0918	2.02073e-25	-2.40084	-2.02111
184815795	chr3:184815795:G:A	2.95322e-54	-2.49082	-1.8818	2.06231e-25	-2.45406	-1.94751
184815999	chr3:184815999:A:T	3.69561e-53	-8.17673e-10	-1.84579	2.46179e-24	-8.17673e-10	-1.92193
184816251	chr3:184816251:C:T	4.17394e-53	-8.17673e-10	-1.72407	2.62569e-24	-8.17673e-10	-1.85748
184816373	chr3:184816373:G:A	3.36822e-53	-8.17673e-10	-1.93855	2.76213e-24	-8.17673e-10	-1.80682
184816505	chr3:184816505:T:C	2.87417e-53	-8.17673e-10	-2.09717	2.02006e-24	-8.17673e-10	-2.11969
184816542	chr3:184816542:C:T	1.84742e-53	-2.53914	-1.73e-09	1.32808e-24	-2.53909	-1.73e-09
184816717	chr3:184816717:G:A	2.79303e-53	-8.17673e-10	-2.1258	2.0094e-24	-8.17673e-10	-2.12498
184816794	chr3:184816794:G:A	2.95837e-53	-8.17673e-10	-2.06829	2.0443e-24	-8.17673e-10	-2.10776
184816835	chr3:184816835:A:G	3.08032e-53	-8.17673e-10	-2.0279	2.10523e-24	-8.17673e-10	-2.0784
184816851	chr3:184816851:C:T	4.66891e-54	-2.53653	-1.37806	3.15783e-25	-2.40851	-1.56701
184817440	chr3:184817440:A:G	1.23787e-52	-8.17673e-10	-0.636951	6.76543e-24	-8.17673e-10	-0.910993
184817701	chr3:184817701:C:T	1.93449e-53	-2.49309	-1.73e-09	1.47665e-24	-2.43304	-1.73e-09
184817704	chr3:184817704:A:G	6.60203e-54	-2.28757	-1.28057	4.52378e-25	-2.30471	-1.31135
184817721	chr3:184817721:C:T	5.09718e-53	-8.17673e-10	-1.52424	3.40871e-24	-8.17673e-10	-1.59648
184817816	chr3:184817816:A:C	4.73554e-54	-2.09459	-1.80583	4.27138e-25	-1.82383	-1.84964
184818112	chr3:184818112:CTT:C	5.6685e-53	-8.17673e-10	-1.41801	3.61521e-24	-8.17673e-10	-1.53767
184818136	chr3:184818136:A:G	4.27834e-53	-8.17673e-10	-1.69937	3.4988e-24	-8.17673e-10	-1.5704
184818458	chr3:184818458:G:A	3.71101e-53	-8.17673e-10	-1.84163	3.0041e-24	-8.17673e-10	-1.72284
184818543	chr3:184818543:C:T	2.72816e-54	-2.35292	-2.09897	1.69491e-25	-2.50232	-2.09545
184818866	chr3:184818866:AAGGTGAAAAC:A	5.29827e-53	-8.17673e-10	-1.48555	3.54086e-24	-8.17673e-10	-1.55845
184819185	chr3:184819185:C:T	4.62061e-53	-8.17673e-10	-1.6224	3.8534e-24	-8.17673e-10	-1.47386
184819226	chr3:184819226:CATTT:C	2.02305e-53	-2.44832	-1.73e-09	1.46771e-24	-2.43912	-1.73e-09
184819246	chr3:184819246:A:AG	3.355e-53	-8.17673e-10	-1.94248	2.42766e-24	-8.17673e-10	-1.93589
184819717	chr3:184819717:G:A	2.48933e-54	-2.46063	-2.08287	2.2246e-25	-2.3184	-2.00742
184819734	chr3:184819734:C:A	4.83122e-53	-8.17673e-10	-1.57783	4.02966e-24	-8.17673e-10	-1.42914
184819986	chr3:184819986:G:A	2.17537e-53	-2.37573	-1.73e-09	1.69541e-24	-2.29489	-1.73e-09
184820379	chr3:184820379:G:A	5.34621e-53	-8.17673e-10	-1.47654	3.14616e-24	-8.17673e-10	-1.67664
184820446	chr3:184820446:C:G	4.89501e-53	-8.17673e-10	-1.56471	3.29701e-24	-8.17673e-10	-1.6298
184821171	chr3:184821171:A:G	4.82998e-53	-8.17673e-10	-1.57809	4.02811e-24	-8.17673e-10	-1.42952
184822454	chr3:184822454:A:G	5.05806e-53	-8.17673e-10	-1.53195	3.41401e-24	-8.17673e-10	-1.59493
184822503	chr3:184822503:G:T	2.3916e-54	-2.48308	-2.10047	2.07435e-25	-2.35685	-2.03891
184822512	chr3:184822512:T:C	3.78516e-53	-8.17673e-10	-1.82184	2.738e-24	-8.17673e-10	-1.81559
184824057	chr3:184824057:T:G	3.51647e-53	-8.17673e-10	-1.89547	2.53822e-24	-8.17673e-10	-1.89135
184824103	chr3:184824103:G:A	3.69967e-53	-8.17673e-10	-1.84469	2.67313e-24	-8.17673e-10	-1.83957
184824333	chr3:184824333:C:T	4.98375e-53	-8.17673e-10	-1.54675	3.80521e-24	-8.17673e-10	-1.48645
184824556	chr3:184824556:C:G	2.19819e-53	-2.36529	-1.73e-09	1.60872e-24	-2.34738	-1.73e-09
184825067	chr3:184825067:G:A	2.83215e-53	-8.17673e-10	-2.1119	2.05312e-24	-8.17673e-10	-2.10346
184825182	chr3:184825182:A:G	2.62525e-54	-2.50151	-1.98883	1.90196e-25	-2.46036	-2.02216
184825668	chr3:184825668:G:A	4.89496e-53	-8.17673e-10	-1.56472	4.09008e-24	-8.17673e-10	-1.41425
184826127	chr3:184826127:A:C	6.12872e-53	-8.17673e-10	-1.33995	5.44874e-24	-8.17673e-10	-1.12743
184826417	chr3:184826417:C:G	4.12318e-53	-8.17673e-10	-1.73631	2.70758e-24	-8.17673e-10	-1.82676
184826573	chr3:184826573:A:G	5.1251e-53	-8.17673e-10	-1.51878	3.03183e-24	-8.17673e-10	-1.71365
184826955	chr3:184826955:A:G	2.51042e-54	-2.44009	-2.09498	2.07478e-25	-2.34019	-2.05535
184827815	chr3:184827815:G:A	3.22443e-53	-8.17673e-10	-1.98218	2.52588e-24	-8.17673e-10	-1.89623
184828047	chr3:184828047:G:A	3.00347e-53	-8.17673e-10	-2.05316	2.19767e-24	-8.17673e-10	-2.03542
184828178	chr3:184828178:C:T	3.32568e-53	-8.17673e-10	-1.95126	2.40536e-24	-8.17673e-10	-1.94512
184828211	chr3:184828211:C:T	3.26019e-53	-8.17673e-10	-1.97115	2.35725e-24	-8.17673e-10	-1.96532
184828466	chr3:184828466:A:T	3.85338e-53	-8.17673e-10	-1.80398	2.46733e-24	-8.17673e-10	-1.91968
184828509	chr3:184828509:A:G	2.38536e-52	-8.17673e-10	0.0190042	2.00742e-23	-8.17673e-10	0.176615
184828599	chr3:184828599:C:G	3.48276e-53	-8.17673e-10	-1.90511	2.52072e-24	-8.17673e-10	-1.89827
184828783	chr3:184828783:A:G	2.65248e-52	-8.17673e-10	0.125152	2.24064e-23	-8.17673e-10	0.286527
184829032	chr3:184829032:T:C	4.82435e-53	-8.17673e-10	-1.57925	2.96542e-24	-8.17673e-10	-1.7358
184830278	chr3:184830278:C:A	5.99544e-53	-8.17673e-10	-1.36193	3.82338e-24	-8.17673e-10	-1.48169
184830881	chr3:184830881:T:C	1.22293e-52	-8.17673e-10	-0.649098	1.09165e-23	-8.17673e-10	-0.432542
184831580	chr3:184831580:A:G	1.51201e-52	-8.17673e-10	-0.436904	8.17891e-24	-8.17673e-10	-0.72126
184831751	chr3:184831751:G:A	2.53713e-54	-2.50522	-2.01926	1.74467e-25	-2.50784	-2.061
184832046	chr3:184832046:A:G	1.53249e-53	-2.418	-0.308035	1.27784e-24	-2.37117	-0.206473
184832124	chr3:184832124:C:T	3.07766e-54	-2.47343	-1.85792	2.24415e-25	-2.43545	-1.88163
184832201	chr3:184832201:A:G	4.82495e-53	-8.17673e-10	-1.57913	4.02403e-24	-8.17673e-10	-1.43054
184832713	chr3:184832713:A:G	3.00604e-54	-2.49809	-1.85681	2.59194e-25	-2.42164	-1.75136
184833234	chr3:184833234:C:T	3.17423e-54	-2.44476	-1.85569	2.32218e-25	-2.39807	-1.88482
184833373	chr3:184833373:C:T	3.55621e-54	-2.41959	-1.76723	4.07071e-25	-2.02216	-1.69942
184834185	chr3:184834185:G:A	3.52559e-53	-8.17673e-10	-1.89288	2.54687e-24	-8.17673e-10	-1.88795
184834537	chr3:184834537:A:G	4.92855e-54	-2.06972	-1.79075	4.4203e-25	-1.80221	-1.83699
184835359	chr3:184835359:G:A	4.87572e-53	-8.17673e-10	-1.56866	3.3026e-24	-8.17673e-10	-1.62811
184835700	chr3:184835700:T:C	4.514e-53	-8.17673e-10	-1.64575	3.0995e-24	-8.17673e-10	-1.69158
184835754	chr3:184835754:A:G	3.12683e-54	-2.18859	-2.1269	2.78942e-25	-1.97275	-2.12682
184835814	chr3:184835814:A:G	9.72561e-54	-2.46634	-0.714413	7.42395e-25	-2.43422	-0.686473
184835841	chr3:184835841:C:T	3.82391e-53	-8.17673e-10	-1.81166	3.27726e-24	-8.17673e-10	-1.63581
184836483	chr3:184836483:G:T	2.55026e-54	-2.46037	-2.05895	2.49279e-25	-2.16642	-2.04558
184836538	chr3:184836538:A:G	3.49309e-53	-8.17673e-10	-1.90214	2.5215e-24	-8.17673e-10	-1.89796
184836807	chr3:184836807:G:T	3.03207e-54	-2.50326	-1.84301	2.19205e-25	-2.46963	-1.87094
184837165	chr3:184837165:A:G	2.79305e-53	-8.17673e-10	-2.1258	2.00543e-24	-8.17673e-10	-2.12696
184837258	chr3:184837258:A:AG	3.46822e-53	-8.17673e-10	-1.90929	2.48929e-24	-8.17673e-10	-1.91082
184837600	chr3:184837600:T:A	2.41143e-53	-2.27271	-1.73e-09	2.08331e-24	-2.08886	-1.73e-09
184837676	chr3:184837676:T:G	2.58358e-54	-2.40749	-2.09885	2.15837e-25	-2.29802	-2.05803
184837822	chr3:184837822:G:T	4.46939e-53	-8.17673e-10	-1.65568	2.94005e-24	-8.17673e-10	-1.74439
184838056	chr3:184838056:T:C	6.24651e-53	-8.17673e-10	-1.32091	5.40775e-24	-8.17673e-10	-1.13499
184838408	chr3:184838408:A:G	3.71783e-53	-8.17673e-10	-1.83979	2.9075e-24	-8.17673e-10	-1.75552
184838468	chr3:184838468:C:T	6.49627e-53	-8.17673e-10	-1.2817	4.12082e-24	-8.17673e-10	-1.40677
184838653	chr3:184838653:T:C	5.05004e-53	-8.17673e-10	-1.53353	3.33764e-24	-8.17673e-10	-1.61755
184838695	chr3:184838695:T:C	2.45793e-54	-2.45897	-2.09723	1.8865e-25	-2.38302	-2.10766
184839131	chr3:184839131:T:C	3.27962e-54	-2.14302	-2.12477	3.00728e-25	-1.89793	-2.12643
184839179	chr3:184839179:G:A	5.43785e-53	-8.17673e-10	-1.45955	4.01209e-24	-8.17673e-10	-1.43351
184839234	chr3:184839234:G:A	6.80715e-53	-8.17673e-10	-1.23496	3.91472e-24	-8.17673e-10	-1.45807
184839374	chr3:184839374:A:G	3.41388e-53	-8.17673e-10	-1.92508	2.46963e-24	-8.17673e-10	-1.91875
184839492	chr3:184839492:T:C	2.60034e-54	-2.42506	-2.07481	2.1625e-25	-2.32668	-2.02747
184839783	chr3:184839783:A:G	3.50624e-53	-8.17673e-10	-1.89839	2.53746e-24	-8.17673e-10	-1.89165
184839848	chr3:184839848:T:C	2.70767e-53	-2.15684	-1.73e-09	2.27824e-24	-1.99942	-1.73e-09
184840089	chr3:184840089:A:G	2.90234e-53	-8.17673e-10	-2.08741	2.11024e-24	-8.17673e-10	-2.07602
184840581	chr3:184840581:G:A	4.95267e-53	-8.17673e-10	-1.553	4.14085e-24	-8.17673e-10	-1.40192
184841280	chr3:184841280:T:C	2.32794e-54	-2.54537	-2.06516	1.62346e-25	-2.5454	-2.09544
184841627	chr3:184841627:C:T	2.82119e-54	-2.29197	-2.12639	2.40621e-25	-2.13194	-2.11541
184841730	chr3:184841730:T:G	5.3394e-53	-8.17673e-10	-1.47782	4.04253e-24	-8.17673e-10	-1.42595
184842165	chr3:184842165:T:C	2.87373e-53	-8.17673e-10	-2.09732	2.20103e-24	-8.17673e-10	-2.03389
184842260	chr3:184842260:T:A	2.98659e-53	-8.17673e-10	-2.0588	2.36977e-24	-8.17673e-10	-1.96003
184842568	chr3:184842568:A:G	2.71086e-53	-2.15567	-1.73e-09	2.01535e-24	-2.12203	-1.73e-09
184842696	chr3:184842696:A:G	3.46679e-53	-8.17673e-10	-1.9097	2.88583e-24	-8.17673e-10	-1.76301
184843181	chr3:184843181:T:C	2.36651e-54	-2.54331	-2.05078	1.64425e-25	-2.54338	-2.08474
184844350	chr3:184844350:G:A	1.6819e-52	-0.33042	-1.73e-09	1.20654e-23	-0.332473	-1.73e-09
184844922	chr3:184844922:A:T	4.81028e-53	-8.17673e-10	-1.58218	4.00942e-24	-8.17673e-10	-1.43417
184844956	chr3:184844956:G:A	5.14088e-53	-8.17673e-10	-1.51571	3.03644e-24	-8.17673e-10	-1.71213
184845058	chr3:184845058:T:G	4.08148e-53	-8.17673e-10	-1.74647	2.89377e-24	-8.17673e-10	-1.76026
184845112	chr3:184845112:G:A	3.38268e-53	-8.17673e-10	-1.93426	2.80578e-24	-8.17673e-10	-1.79114
184845368	chr3:184845368:A:T	3.62624e-53	-8.17673e-10	-1.86473	3.06092e-24	-8.17673e-10	-1.7041
184845589	chr3:184845589:C:G	2.78988e-53	-8.17673e-10	-2.12693	2.00551e-24	-8.17673e-10	-2.12692
184845903	chr3:184845903:A:G	3.05391e-53	-8.17673e-10	-2.03651	2.19555e-24	-8.17673e-10	-2.03639
184847738	chr3:184847738:C:G	3.01994e-53	-8.17673e-10	-2.04769	2.10329e-24	-8.17673e-10	-2.07932
184848227	chr3:184848227:A:C	3.58491e-54	-2.47287	-1.70591	2.63204e-25	-2.4543	-1.70334
184848296	chr3:184848296:A:T	1.85859e-53	-1.71931	-0.813801	1.60047e-24	-1.48981	-0.862712
184848426	chr3:184848426:A:AAT	3.01576e-53	-8.17673e-10	-2.04908	2.16474e-24	-8.17673e-10	-2.05052
184848513	chr3:184848513:A:G	3.13562e-53	-8.17673e-10	-2.0101	2.37566e-24	-8.17673e-10	-1.95754
184848715	chr3:184848715:T:C	3.07971e-54	-2.51794	-1.81274	2.22688e-25	-2.50244	-1.82236
184849251	chr3:184849251:C:A	2.25413e-54	-2.52789	-2.11486	1.60637e-25	-2.52537	-2.12606
184849380	chr3:184849380:C:CCAGA	5.3866e-53	-8.17673e-10	-1.46902	3.53596e-24	-8.17673e-10	-1.55983
184849656	chr3:184849656:C:T	3.44445e-53	-8.17673e-10	-1.91617	2.64034e-24	-8.17673e-10	-1.85191
184852239	chr3:184852239:A:G	3.8063e-54	-2.54513	-1.57373	2.51158e-25	-2.545	-1.6595
184852354	chr3:184852354:A:G	1.04387e-52	-8.17673e-10	-0.807412	6.35559e-24	-8.17673e-10	-0.973485
184852749	chr3:184852749:C:T	2.37752e-54	-2.5316	-2.05786	1.73645e-25	-2.53577	-2.03779
184853248	chr3:184853248:C:T	4.28401e-53	-8.17673e-10	-1.69804	2.53956e-24	-8.17673e-10	-1.89083
184853297	chr3:184853297:C:G	9.50953e-54	-2.51629	-0.686934	8.26695e-25	-2.26965	-0.743492
184854075	chr3:184854075:T:C	3.2765e-53	-8.17673e-10	-1.96615	2.22239e-24	-8.17673e-10	-2.02424
184854627	chr3:184854627:G:T	2.91678e-53	-8.17673e-10	-2.08245	2.2432e-24	-8.17673e-10	-2.01491
184855093	chr3:184855093:T:C	5.23657e-53	-8.17673e-10	-1.49726	3.06816e-24	-8.17673e-10	-1.70174
184855353	chr3:184855353:A:C	3.23262e-54	-2.21036	-2.07187	2.25283e-25	-2.23307	-2.08014
184855767	chr3:184855767:C:T	3.97996e-54	-2.4988	-1.57544	3.01703e-25	-2.46637	-1.55476
184855868	chr3:184855868:A:G	6.76502e-53	-8.17673e-10	-1.24117	5.77278e-24	-8.17673e-10	-1.06967
184855967	chr3:184855967:G:A	4.1255e-53	-8.17673e-10	-1.73574	3.07272e-24	-8.17673e-10	-1.70025
184856154	chr3:184856154:T:C	5.00419e-53	-8.17673e-10	-1.54265	2.92469e-24	-8.17673e-10	-1.74963
184856212	chr3:184856212:A:G	7.11401e-53	-8.17673e-10	-1.19086	6.09825e-24	-8.17673e-10	-1.01482
184857260	chr3:184857260:G:A	4.41918e-53	-8.17673e-10	-1.66698	2.67683e-24	-8.17673e-10	-1.83819
184857646	chr3:184857646:A:G	2.5588e-54	-2.54608	-1.9699	1.74574e-25	-2.54594	-2.02229
184858043	chr3:184858043:A:G	9.95858e-54	-2.39035	-0.766729	7.90984e-25	-2.30282	-0.754472
184858487	chr3:184858487:A:G	2.79141e-53	-8.17673e-10	-2.12638	2.00629e-24	-8.17673e-10	-2.12653
184858532	chr3:184858532:A:G	1.13499e-53	-2.36295	-0.663354	9.12364e-25	-2.26777	-0.646767
184859358	chr3:184859358:T:G	5.23515e-54	-2.41669	-1.38343	3.96532e-25	-2.3315	-1.41632
184860129	chr3:184860129:A:G	2.54382e-54	-2.52391	-1.99794	1.73855e-25	-2.52443	-2.04792
184860197	chr3:184860197:C:T	4.17594e-53	-8.17673e-10	-1.72359	3.07646e-24	-8.17673e-10	-1.69904
184860303	chr3:184860303:T:C	4.62438e-53	-8.17673e-10	-1.62159	3.44797e-24	-8.17673e-10	-1.58503
184860717	chr3:184860717:C:T	7.16433e-53	-8.17673e-10	-1.18382	6.16347e-24	-8.17673e-10	-1.00418
184860794	chr3:184860794:A:G	3.0772e-53	-8.17673e-10	-2.02891	2.0949e-24	-8.17673e-10	-2.08331
184860961	chr3:184860961:A:G	3.53681e-53	-8.17673e-10	-1.8897	2.97742e-24	-8.17673e-10	-1.73176
184860983	chr3:184860983:T:C	8.19739e-54	-2.40512	-0.946582	6.49861e-25	-2.31367	-0.940144
184861452	chr3:184861452:A:G	4.1716e-53	-8.17673e-10	-1.72463	2.55387e-24	-8.17673e-10	-1.88521
184862876	chr3:184862876:T:C	4.84655e-53	-8.17673e-10	-1.57466	4.09012e-24	-8.17673e-10	-1.41424
184863129	chr3:184863129:A:G	2.38588e-54	-2.46153	-2.12441	1.86091e-25	-2.38287	-2.12147
184863688	chr3:184863688:T:C	4.55175e-53	-8.17673e-10	-1.63742	3.26293e-24	-8.17673e-10	-1.64019
184864571	chr3:184864571:A:G	3.948e-53	-8.17673e-10	-1.77972	2.97278e-24	-8.17673e-10	-1.73332
184864791	chr3:184864791:A:G	4.25661e-54	-2.2532	-1.75384	3.07092e-25	-2.24641	-1.75701
184866058	chr3:184866058:A:G	2.79396e-53	-8.17673e-10	-2.12547	2.07034e-24	-8.17673e-10	-2.09511
184866777	chr3:184866777:C:T	4.16205e-53	-8.17673e-10	-1.72692	3.04306e-24	-8.17673e-10	-1.70995
184867186	chr3:184867186:C:G	4.50009e-53	-8.17673e-10	-1.64883	3.01755e-24	-8.17673e-10	-1.71837
184867322	chr3:184867322:G:A	5.9169e-54	-2.46518	-1.21253	4.23758e-25	-2.41983	-1.26159
184867519	chr3:184867519:G:A	4.8174e-53	-8.17673e-10	-1.5807	3.91518e-24	-8.17673e-10	-1.45796
184867770	chr3:184867770:C:T	5.33691e-54	-2.16742	-1.61345	4.71764e-25	-1.95314	-1.62095
184868258	chr3:184868258:G:C	3.11652e-54	-2.5045	-1.8143	2.2527e-25	-2.49011	-1.82317
184869486	chr3:184869486:A:G	2.41922e-54	-2.4709	-2.10116	1.81999e-25	-2.41749	-2.10908
184869979	chr3:184869979:CTT:C	9.50446e-52	-8.17673e-10	1.40142	6.10861e-23	-8.17673e-10	1.28947
184870086	chr3:184870086:T:G	2.19199e-54	-2.54608	-2.12463	1.57613e-25	-2.54604	-2.12439
184870138	chr3:184870138:G:A	2.42512e-54	-2.45278	-2.11685	1.84256e-25	-2.39258	-2.12167
184870348	chr3:184870348:G:A	2.34217e-54	-2.48956	-2.11487	1.80763e-25	-2.42567	-2.10771
184870578	chr3:184870578:T:A	5.12527e-53	-8.17673e-10	-1.51875	4.3355e-24	-8.17673e-10	-1.35598
184870632	chr3:184870632:A:C	2.40345e-54	-2.45412	-2.12449	1.86859e-25	-2.37827	-2.12195
184870637	chr3:184870637:T:C	3.4619e-53	-8.17673e-10	-1.91111	2.55124e-24	-8.17673e-10	-1.88624
184871468	chr3:184871468:AAAAG:A	5.64864e-53	-8.17673e-10	-1.42151	4.1576e-24	-8.17673e-10	-1.39788
184871617	chr3:184871617:A:T	1.03216e-53	-2.32613	-0.795146	8.32568e-25	-2.22291	-0.783152
184871743	chr3:184871743:TG:T	3.75563e-53	-8.17673e-10	-1.82967	2.68245e-24	-8.17673e-10	-1.83609
184872050	chr3:184872050:G:A	4.06762e-53	-8.17673e-10	-1.74987	3.04114e-24	-8.17673e-10	-1.71059
184872196	chr3:184872196:G:T	4.35444e-54	-1.94872	-2.0356	4.20081e-25	-1.71211	-1.97802
```
