## Supplementary material for "Characterization of shared and ancestry-specific signals driving complex traits using multi-ancestry fine-mapping": susiex_nc3.cs80.snp

```
BP	SNP	PIP(CS1)	LogBF(CS1,Pop1)	LogBF(CS1,Pop2)	PIP(CS2)	LogBF(CS2,Pop1)	LogBF(CS2,Pop2)	PIP(CS3)	LogBF(CS3,Pop1)	LogBF(CS3,Pop2)
183217823	chr3:183217823:G:A	4.22269e-75	-8.17673e-10	-1.74404	6.29595e-36	-8.17673e-10	-1.76334	1.05882e-33	-8.17673e-10	-1.64214
183217835	chr3:183217835:A:T	3.51735e-75	-8.17673e-10	-1.9268	4.76505e-36	-8.17673e-10	-2.04194	7.68251e-34	-8.17673e-10	-1.96294
183218011	chr3:183218011:T:C	3.06321e-75	-8.17673e-10	-2.06504	5.25945e-36	-8.17673e-10	-1.94322	7.63515e-34	-8.17673e-10	-1.96912
183219672	chr3:183219672:C:G	9.73001e-74	-8.17673e-10	1.39329	1.98048e-34	-8.17673e-10	1.68526	5.41111e-32	-8.17673e-10	2.29174
183219796	chr3:183219796:C:A	5.65646e-75	-8.17673e-10	-1.45171	6.78937e-36	-8.17673e-10	-1.68789	1.09642e-33	-8.17673e-10	-1.60725
183219912	chr3:183219912:A:G	3.38556e-75	-8.17673e-10	-1.96499	4.96927e-36	-8.17673e-10	-1.99998	6.81044e-34	-8.17673e-10	-2.08343
183220005	chr3:183220005:C:T	4.47893e-75	-8.17673e-10	-1.68512	8.1997e-36	-8.17673e-10	-1.49915	1.10555e-33	-8.17673e-10	-1.59896
183220322	chr3:183220322:G:A	6.84255e-76	-1.81258	-1.75135	8.52889e-37	-1.77919	-1.98319	7.53658e-35	-2.40499	-1.87972
183221070	chr3:183221070:A:G	4.05464e-75	-8.17673e-10	-1.78465	6.23055e-36	-8.17673e-10	-1.77378	8.458e-34	-8.17673e-10	-1.86677
183221120	chr3:183221120:C:T	3.41611e-75	-8.17673e-10	-1.95601	5.01579e-36	-8.17673e-10	-1.99066	6.84721e-34	-8.17673e-10	-2.07804
183221508	chr3:183221508:G:A	3.41913e-75	-8.17673e-10	-1.95512	5.00284e-36	-8.17673e-10	-1.99324	6.85198e-34	-8.17673e-10	-2.07735
183221943	chr3:183221943:G:T	9.90535e-76	-1.74499	-1.44902	1.22224e-36	-1.75506	-1.6475	9.51143e-35	-2.29161	-1.76037
183222255	chr3:183222255:G:T	6.43022e-75	-8.17673e-10	-1.3235	8.08354e-36	-8.17673e-10	-1.51342	1.0642e-33	-8.17673e-10	-1.63707
183222507	chr3:183222507:G:A	6.27659e-75	-8.17673e-10	-1.34768	8.92851e-36	-8.17673e-10	-1.414	1.23535e-33	-8.17673e-10	-1.48794
183222700	chr3:183222700:A:G	5.10096e-75	-8.17673e-10	-1.55508	5.39676e-36	-8.17673e-10	-1.91745	6.86971e-34	-8.17673e-10	-2.07476
183222760	chr3:183222760:C:A	7.85406e-76	-1.51478	-1.91128	1.09611e-36	-1.50392	-2.00756	9.0899e-35	-1.97247	-2.12484
183224080	chr3:183224080:T:C	5.36975e-75	-8.17673e-10	-1.50373	7.52131e-36	-8.17673e-10	-1.58551	1.03885e-33	-8.17673e-10	-1.66118
183224436	chr3:183224436:T:C	3.75426e-75	-8.17673e-10	-1.86162	5.00308e-36	-8.17673e-10	-1.99319	8.2232e-34	-8.17673e-10	-1.89493
183224614	chr3:183224614:T:C	5.56022e-76	-1.79243	-1.97903	7.11498e-37	-1.84363	-2.1	6.40571e-35	-2.44117	-2.00611
183224727	chr3:183224727:T:C	3.63378e-75	-8.17673e-10	-1.89423	5.05178e-36	-8.17673e-10	-1.98351	8.13484e-34	-8.17673e-10	-1.90573
183224820	chr3:183224820:C:T	8.73382e-76	-1.50577	-1.81412	1.2247e-36	-1.47435	-1.9262	9.37201e-35	-1.9474	-2.11934
183224867	chr3:183224867:C:G	6.35342e-76	-1.66566	-1.97244	8.06729e-37	-1.7206	-2.09742	6.75301e-35	-2.39591	-1.99857
183224883	chr3:183224883:C:T	1.04105e-75	-1.38692	-1.75736	1.4052e-36	-1.37337	-1.8897	1.03739e-34	-1.87633	-2.08884
183224994	chr3:183224994:G:A	1.1889e-74	-8.17673e-10	-0.708899	2.44727e-35	-8.17673e-10	-0.40569	3.13698e-33	-8.17673e-10	-0.556037
183225125	chr3:183225125:C:T	2.37292e-76	-2.49791	-2.12507	3.91178e-37	-2.44312	-2.09872	1.11228e-34	-1.81305	-2.08242
183225556	chr3:183225556:G:A	4.13849e-75	-8.17673e-10	-1.76418	6.68367e-36	-8.17673e-10	-1.70358	1.08811e-33	-8.17673e-10	-1.61486
183226095	chr3:183226095:T:G	3.561e-75	-8.17673e-10	-1.91447	5.49847e-36	-8.17673e-10	-1.89878	7.45256e-34	-8.17673e-10	-1.99333
183226494	chr3:183226494:C:T	3.82609e-76	-2.47484	-1.67041	5.84767e-37	-2.44575	-1.69404	1.43017e-34	-2.20862	-1.43548
183227312	chr3:183227312:G:A	5.7014e-76	-1.64536	-2.10103	8.77049e-37	-1.61424	-2.1202	8.68405e-35	-2.0697	-2.07328
183227370	chr3:183227370:G:C	3.34211e-75	-8.17673e-10	-1.97791	5.3412e-36	-8.17673e-10	-1.9278	7.73512e-34	-8.17673e-10	-1.95611
183227631	chr3:183227631:C:T	4.83826e-75	-8.17673e-10	-1.60795	6.69499e-36	-8.17673e-10	-1.70189	1.00542e-33	-8.17673e-10	-1.6939
183227660	chr3:183227660:C:T	2.98739e-75	-8.17673e-10	-2.09011	4.52258e-36	-8.17673e-10	-2.09416	7.03679e-34	-8.17673e-10	-2.05073
183227827	chr3:183227827:A:G	2.81815e-76	-2.54443	-1.90658	3.89961e-37	-2.54312	-2.00184	1.32955e-34	-2.20926	-1.50779
183227875	chr3:183227875:C:T	1.03768e-75	-1.56082	-1.5867	1.11406e-36	-1.64423	-1.85101	1.14799e-34	-2.36874	-1.49513
183228211	chr3:183228211:T:C	3.42729e-75	-8.17673e-10	-1.95274	4.82836e-36	-8.17673e-10	-2.02874	7.6336e-34	-8.17673e-10	-1.96932
183228490	chr3:183228490:C:CTCTTA	6.80418e-76	-1.53618	-2.03338	1.01907e-36	-1.50009	-2.08426	8.77045e-35	-2.00797	-2.12511
183228516	chr3:183228516:A:G	9.91448e-76	-1.69137	-1.50173	1.06184e-36	-1.76542	-1.77782	1.23883e-34	-2.41604	-1.37168
183228828	chr3:183228828:C:T	3.74375e-75	-8.17673e-10	-1.86442	5.20257e-36	-8.17673e-10	-1.95409	8.44789e-34	-8.17673e-10	-1.86797
183229107	chr3:183229107:T:C	3.17321e-75	-8.17673e-10	-2.02977	4.66745e-36	-8.17673e-10	-2.06263	7.13893e-34	-8.17673e-10	-2.03632
183230079	chr3:183230079:C:T	3.11725e-75	-8.17673e-10	-2.04756	4.74562e-36	-8.17673e-10	-2.04603	6.69833e-34	-8.17673e-10	-2.10003
183230221	chr3:183230221:C:A	2.97504e-75	-8.17673e-10	-2.09425	4.48325e-36	-8.17673e-10	-2.1029	6.72581e-34	-8.17673e-10	-2.09593
183230285	chr3:183230285:C:T	6.06209e-75	-8.17673e-10	-1.38245	1.2702e-35	-8.17673e-10	-1.06149	1.80239e-33	-8.17673e-10	-1.11018
183230360	chr3:183230360:C:T	7.12727e-75	-8.17673e-10	-1.22058	1.27971e-35	-8.17673e-10	-1.05403	1.66529e-33	-8.17673e-10	-1.1893
183230576	chr3:183230576:C:T	3.28911e-75	-8.17673e-10	-1.99389	5.25363e-36	-8.17673e-10	-1.94433	7.60694e-34	-8.17673e-10	-1.97282
183231608	chr3:183231608:T:C	4.00205e-76	-2.07362	-2.02667	5.14136e-37	-2.14259	-2.12592	6.7945e-35	-2.3673	-2.02106
183232076	chr3:183232076:A:C	3.06265e-76	-2.24486	-2.12296	4.47279e-37	-2.29556	-2.11225	5.87671e-35	-2.40593	-2.12754
183232189	chr3:183232189:T:C	2.61564e-76	-2.43775	-2.08783	4.17802e-37	-2.42071	-2.05528	7.26532e-35	-2.41886	-1.90249
183233116	chr3:183233116:T:C	3.27949e-76	-2.34653	-1.95287	4.68469e-37	-2.30837	-2.05317	6.59832e-35	-2.38632	-2.03133
183233221	chr3:183233221:G:A	5.5258e-75	-8.17673e-10	-1.47508	1.12269e-35	-8.17673e-10	-1.18494	1.59081e-33	-8.17673e-10	-1.23506
183233235	chr3:183233235:C:T	4.50387e-75	-8.17673e-10	-1.67957	6.2549e-36	-8.17673e-10	-1.76988	1.03736e-33	-8.17673e-10	-1.66262
183233363	chr3:183233363:T:A	4.34379e-75	-8.17673e-10	-1.71576	6.06705e-36	-8.17673e-10	-1.80038	9.6284e-34	-8.17673e-10	-1.73717
183233621	chr3:183233621:G:A	2.91048e-75	-8.17673e-10	-2.11619	4.37964e-36	-8.17673e-10	-2.12628	6.56719e-34	-8.17673e-10	-2.1198
183233860	chr3:183233860:A:G	3.98235e-74	-8.17673e-10	0.499949	6.00305e-35	-8.17673e-10	0.491605	1.09731e-32	-8.17673e-10	0.69615
183233874	chr3:183233874:T:A	3.11165e-75	-8.17673e-10	-2.04936	4.91383e-36	-8.17673e-10	-2.01119	7.19814e-34	-8.17673e-10	-2.02806
183234169	chr3:183234169:C:A	3.90497e-75	-1.82226	-1.73e-09	3.19924e-36	-2.44033	-1.73e-09	4.29583e-34	-2.54424	-1.73e-09
183234311	chr3:183234311:A:G	3.28665e-76	-2.35017	-1.94705	4.6579e-37	-2.31717	-2.0501	6.60069e-35	-2.39036	-2.02694
183234442	chr3:183234442:C:T	3.16402e-76	-2.35734	-1.97791	4.52927e-37	-2.32471	-2.07057	6.4026e-35	-2.39674	-2.05102
183234563	chr3:183234563:A:C	3.40533e-76	-2.31923	-1.94253	4.84169e-37	-2.28103	-2.04754	6.81309e-35	-2.36092	-2.0247
183234887	chr3:183234887:C:T	2.89062e-75	-8.17673e-10	-2.12304	4.37846e-36	-8.17673e-10	-2.12655	6.58509e-34	-8.17673e-10	-2.11708
183238541	chr3:183238541:C:T	3.08342e-75	-8.17673e-10	-2.05847	4.75671e-36	-8.17673e-10	-2.04369	6.91381e-34	-8.17673e-10	-2.06836
183238923	chr3:183238923:G:A	4.91364e-75	-8.17673e-10	-1.59249	7.05305e-36	-8.17673e-10	-1.64979	1.37559e-33	-8.17673e-10	-1.38042
183239785	chr3:183239785:C:T	2.88041e-76	-2.30929	-2.11987	4.53318e-37	-2.27281	-2.1216	6.26062e-35	-2.34559	-2.1246
183239966	chr3:183239966:C:G	1.94019e-75	-2.52172	-1.73e-09	2.8979e-36	-2.53926	-1.73e-09	4.29504e-34	-2.54442	-1.73e-09
183240208	chr3:183240208:T:C	3.57369e-75	-8.17673e-10	-1.91091	5.31532e-36	-8.17673e-10	-1.93265	7.13738e-34	-8.17673e-10	-2.03654
183240333	chr3:183240333:G:C	4.79404e-75	-8.17673e-10	-1.61714	6.86515e-36	-8.17673e-10	-1.67679	9.67829e-34	-8.17673e-10	-1.732
183240339	chr3:183240339:C:T	4.0753e-75	-8.17673e-10	-1.77956	6.26594e-36	-8.17673e-10	-1.76812	1.0261e-33	-8.17673e-10	-1.67353
183240376	chr3:183240376:C:T	3.05603e-75	-8.17673e-10	-2.06739	4.70873e-36	-8.17673e-10	-2.05383	6.85415e-34	-8.17673e-10	-2.07703
183240385	chr3:183240385:A:G	2.37942e-76	-2.53877	-2.08147	3.85853e-37	-2.45675	-2.0988	5.16244e-35	-2.54519	-2.11787
183240761	chr3:183240761:A:G	4.16848e-74	-8.17673e-10	0.545627	6.24857e-35	-8.17673e-10	0.53169	1.14539e-32	-8.17673e-10	0.739028
183241806	chr3:183241806:C:T	3.03836e-75	-8.17673e-10	-2.07319	4.66241e-36	-8.17673e-10	-2.06372	6.79914e-34	-8.17673e-10	-2.08509
183242417	chr3:183242417:G:A	2.96986e-76	-2.27141	-2.12717	4.2549e-37	-2.33089	-2.12688	7.72353e-35	-2.17615	-2.08404
183242937	chr3:183242937:C:T	4.46713e-74	-8.17673e-10	0.614822	6.7607e-35	-8.17673e-10	0.610465	1.25466e-32	-8.17673e-10	0.830152
183242939	chr3:183242939:T:C	4.11514e-75	-8.17673e-10	-1.76984	6.07154e-36	-8.17673e-10	-1.79963	8.678e-34	-8.17673e-10	-1.84109
183243472	chr3:183243472:G:A	3.79816e-75	-8.17673e-10	-1.84999	5.5392e-36	-8.17673e-10	-1.8914	9.79042e-34	-8.17673e-10	-1.72048
183243536	chr3:183243536:T:C	3.26871e-75	-8.17673e-10	-2.00011	4.7275e-36	-8.17673e-10	-2.04985	7.28494e-34	-8.17673e-10	-2.01608
183243899	chr3:183243899:G:A	3.00748e-75	-8.17673e-10	-2.08341	4.50719e-36	-8.17673e-10	-2.09757	6.89211e-34	-8.17673e-10	-2.07151
183243910	chr3:183243910:G:A	2.93539e-75	-8.17673e-10	-2.10767	4.5567e-36	-8.17673e-10	-2.08665	6.65485e-34	-8.17673e-10	-2.10654
183244017	chr3:183244017:G:A	3.43989e-76	-2.17551	-2.07614	4.741e-37	-2.22764	-2.12195	7.5574e-35	-2.16948	-2.11246
183244061	chr3:183244061:T:G	2.98629e-75	-8.17673e-10	-2.09048	4.59322e-36	-8.17673e-10	-2.07867	6.72058e-34	-8.17673e-10	-2.09671
183244328	chr3:183244328:T:C	3.65603e-75	-8.17673e-10	-1.88813	5.34992e-36	-8.17673e-10	-1.92617	7.19931e-34	-8.17673e-10	-2.0279
183244652	chr3:183244652:T:C	7.48636e-75	-8.17673e-10	-1.17143	1.01976e-35	-8.17673e-10	-1.2811	1.94271e-33	-8.17673e-10	-1.03521
183244789	chr3:183244789:T:C	3.89198e-75	-8.17673e-10	-1.82559	5.97411e-36	-8.17673e-10	-1.81581	9.71889e-34	-8.17673e-10	-1.72781
183245503	chr3:183245503:T:C	3.57566e-76	-2.28897	-1.92397	4.24554e-37	-2.43533	-2.02463	6.21085e-35	-2.46925	-2.00892
183245893	chr3:183245893:G:A	2.90021e-76	-2.29526	-2.12705	4.17475e-37	-2.34985	-2.12693	7.5336e-35	-2.20162	-2.08348
183245906	chr3:183245906:T:C	5.24179e-75	-8.17673e-10	-1.52785	8.28668e-36	-8.17673e-10	-1.4886	1.54566e-33	-8.17673e-10	-1.26385
183246180	chr3:183246180:T:A	3.34435e-76	-2.16489	-2.11494	6.15558e-37	-1.97342	-2.11505	6.88284e-35	-2.25875	-2.11669
183246475	chr3:183246475:G:A	8.68835e-76	-1.92672	-1.39839	1.02033e-36	-1.97174	-1.61138	1.73822e-34	-1.93099	-1.51803
183246561	chr3:183246561:T:C	1.96205e-75	-2.51052	-1.73e-09	2.97e-36	-2.51469	-1.73e-09	4.44065e-34	-2.51108	-1.73e-09
183246790	chr3:183246790:T:C	4.02646e-75	-8.17673e-10	-1.79162	5.965e-36	-8.17673e-10	-1.81734	9.13902e-34	-8.17673e-10	-1.78933
183247486	chr3:183247486:A:G	1.04964e-75	-2.45868	-0.677385	1.31979e-36	-2.39493	-0.930845	3.10548e-34	-2.48775	-0.380968
183248172	chr3:183248172:T:C	2.93363e-75	-8.17673e-10	-2.10827	4.37403e-36	-8.17673e-10	-2.12756	7.38783e-34	-8.17673e-10	-2.00205
183248259	chr3:183248259:T:A	1.01712e-75	-2.48005	-0.687477	1.27438e-36	-2.42368	-0.937102	3.02878e-34	-2.50317	-0.390555
183248306	chr3:183248306:T:G	1.19989e-75	-2.48681	-0.515464	1.50638e-36	-2.43376	-0.759781	3.75937e-34	-2.50784	-0.169797
183249083	chr3:183249083:A:AT	1.26248e-74	-8.17673e-10	-0.648846	1.78138e-35	-8.17673e-10	-0.723272	2.70824e-33	-8.17673e-10	-0.702998
183249237	chr3:183249237:G:A	6.03898e-74	-8.17673e-10	0.916311	2.54271e-35	-8.17673e-10	-0.367431	2.41218e-33	-8.17673e-10	-0.818768
183249647	chr3:183249647:T:C	2.93944e-75	-8.17673e-10	-2.10629	4.37373e-36	-8.17673e-10	-2.12763	7.42776e-34	-8.17673e-10	-1.99666
183249738	chr3:183249738:G:A	2.8794e-75	-8.17673e-10	-2.12693	4.3855e-36	-8.17673e-10	-2.12495	6.57885e-34	-8.17673e-10	-2.11802
183249939	chr3:183249939:A:G	4.1763e-76	-2.52554	-1.53213	5.65732e-37	-2.47985	-1.69303	1.17307e-34	-2.53704	-1.30523
183250256	chr3:183250256:A:G	5.12496e-75	-8.17673e-10	-1.55039	6.48187e-36	-8.17673e-10	-1.73424	1.06162e-33	-8.17673e-10	-1.6395
183250921	chr3:183250921:G:A	4.95891e-76	-1.89364	-1.99227	5.98786e-37	-2.06058	-2.05551	7.55532e-35	-2.4462	-1.83601
183251032	chr3:183251032:C:G	2.90936e-75	-8.17673e-10	-2.11658	4.39573e-36	-8.17673e-10	-2.12261	7.01167e-34	-8.17673e-10	-2.05431
183251188	chr3:183251188:C:G	1.7244e-74	-8.17673e-10	-0.337043	2.65963e-35	-8.17673e-10	-0.322474	3.6233e-33	-8.17673e-10	-0.411913
183251190	chr3:183251190:G:T	1.77879e-74	-8.17673e-10	-0.305992	2.74386e-35	-8.17673e-10	-0.291296	3.73514e-33	-8.17673e-10	-0.381515
183252587	chr3:183252587:C:A	2.26283e-76	-2.54303	-2.12745	3.60785e-37	-2.51235	-2.11037	6.13519e-35	-2.3647	-2.12573
183252724	chr3:183252724:A:G	4.4189e-75	-8.17673e-10	-1.69862	6.4767e-36	-8.17673e-10	-1.73504	8.97616e-34	-8.17673e-10	-1.80731
183252770	chr3:183252770:T:G	1.62859e-75	-2.48747	-0.209323	2.14097e-36	-2.39258	-0.449405	3.33401e-34	-2.40696	-0.390752
183253017	chr3:183253017:C:T	2.32915e-76	-2.52046	-2.12114	3.62274e-37	-2.53913	-2.07948	5.6844e-35	-2.44119	-2.12556
183253604	chr3:183253604:C:G	2.27852e-76	-2.5433	-2.12027	3.54473e-37	-2.51437	-2.126	6.15499e-35	-2.37681	-2.1104
183254908	chr3:183254908:A:G	2.93188e-75	-8.17673e-10	-2.10887	4.59463e-36	-8.17673e-10	-2.07836	6.75871e-34	-8.17673e-10	-2.09105
183255467	chr3:183255467:A:C	4.05656e-76	-2.45399	-1.63276	5.84161e-37	-2.54141	-1.59942	6.79575e-35	-2.50484	-1.88333
183257565	chr3:183257565:T:C	6.42325e-75	-8.17673e-10	-1.32458	9.00287e-36	-8.17673e-10	-1.4057	1.19929e-33	-8.17673e-10	-1.51757
183257681	chr3:183257681:C:A	5.35143e-76	-2.35588	-1.45385	6.93214e-37	-2.50209	-1.46758	6.27092e-35	-2.53007	-1.93848
183257764	chr3:183257764:CTTA:C	3.44364e-75	-8.17673e-10	-1.94798	4.77095e-36	-8.17673e-10	-2.0407	7.78979e-34	-8.17673e-10	-1.94907
183258187	chr3:183258187:T:C	4.07562e-76	-1.96378	-2.11829	4.94815e-37	-2.19689	-2.10993	5.93029e-35	-2.44327	-2.08112
183258594	chr3:183258594:T:C	6.01108e-76	-2.53109	-1.1624	8.24963e-37	-2.54331	-1.25236	7.99757e-35	-2.51875	-1.70658
183258896	chr3:183258896:C:T	2.88947e-75	-8.17673e-10	-2.12343	4.37403e-36	-8.17673e-10	-2.12756	6.51738e-34	-8.17673e-10	-2.12741
183258987	chr3:183258987:C:A	2.09479e-74	-8.17673e-10	-0.14247	3.31532e-35	-8.17673e-10	-0.102107	4.26572e-33	-8.17673e-10	-0.248688
183260031	chr3:183260031:C:T	9.31168e-76	-2.24248	-1.01334	8.4996e-37	-2.41542	-1.35039	1.80808e-34	-2.53961	-0.870011
183260465	chr3:183260465:T:C	3.56043e-75	-8.17673e-10	-1.91463	4.98382e-36	-8.17673e-10	-1.99705	7.38653e-34	-8.17673e-10	-2.00223
183260798	chr3:183260798:A:G	1.0296e-75	-2.19913	-0.956209	9.12374e-37	-2.39337	-1.30158	1.93768e-34	-2.53202	-0.808378
183261342	chr3:183261342:T:A	3.81773e-76	-2.1052	-2.04224	4.53795e-37	-2.2976	-2.09576	7.46532e-35	-2.53699	-1.75721
183261634	chr3:183261634:T:G	2.88941e-75	-8.17673e-10	-2.12346	4.45516e-36	-8.17673e-10	-2.10918	6.65047e-34	-8.17673e-10	-2.1072
183261642	chr3:183261642:G:A	2.41013e-76	-2.54511	-2.0623	3.57417e-37	-2.54361	-2.08849	5.34864e-35	-2.54603	-2.08159
183262083	chr3:183262083:A:C	2.9482e-75	-8.17673e-10	-2.10331	4.59893e-36	-8.17673e-10	-2.07742	6.87744e-34	-8.17673e-10	-2.07364
183262099	chr3:183262099:ATAATAC:A	6.89618e-75	-8.17673e-10	-1.25354	1.02381e-35	-8.17673e-10	-1.27713	1.49227e-33	-8.17673e-10	-1.299
183262586	chr3:183262586:T:C	3.34575e-76	-2.18574	-2.09366	4.62703e-37	-2.27997	-2.09394	6.02772e-35	-2.51308	-1.99502
183262877	chr3:183262877:C:T	2.91714e-75	-8.17673e-10	-2.11391	4.66068e-36	-8.17673e-10	-2.06409	6.74036e-34	-8.17673e-10	-2.09377
183263371	chr3:183263371:C:T	2.27013e-76	-2.54243	-2.12482	3.54847e-37	-2.546	-2.09332	6.5239e-35	-2.3019	-2.1271
183263403	chr3:183263403:T:C	3.85227e-75	-8.17673e-10	-1.83585	5.04452e-36	-8.17673e-10	-1.98494	7.00908e-34	-8.17673e-10	-2.05468
183263541	chr3:183263541:CCTT:C	5.94003e-75	-8.17673e-10	-1.40279	1.05838e-35	-8.17673e-10	-1.24392	1.45062e-33	-8.17673e-10	-1.32731
183263736	chr3:183263736:C:T	3.06888e-75	-8.17673e-10	-2.06319	4.48521e-36	-8.17673e-10	-2.10246	6.65966e-34	-8.17673e-10	-2.10582
183264077	chr3:183264077:TG:T	8.17965e-75	-8.17673e-10	-1.08286	1.13922e-35	-8.17673e-10	-1.17032	2.13647e-33	-8.17673e-10	-0.940146
183264287	chr3:183264287:G:A	4.63875e-75	-1.65006	-1.73e-09	1.02276e-35	-1.27816	-1.73e-09	7.79867e-34	-1.94793	-1.73e-09
183266103	chr3:183266103:A:G	2.95709e-75	-8.17673e-10	-2.1003	4.37386e-36	-8.17673e-10	-2.1276	6.57663e-34	-8.17673e-10	-2.11836
183266260	chr3:183266260:G:T	3.49661e-76	-2.16043	-2.07487	5.30501e-37	-2.14193	-2.09525	1.15598e-34	-1.77026	-2.08667
183266358	chr3:183266358:T:C	3.80507e-75	-8.17673e-10	-1.84817	5.17515e-36	-8.17673e-10	-1.95938	8.43369e-34	-8.17673e-10	-1.86965
183266497	chr3:183266497:C:T	9.38175e-74	1.35684	-1.73e-09	3.77949e-35	0.0289268	-1.73e-09	8.16239e-34	-1.90235	-1.73e-09
183266559	chr3:183266559:G:A	4.0896e-75	-8.17673e-10	-1.77606	7.13074e-36	-8.17673e-10	-1.63883	9.93799e-34	-8.17673e-10	-1.70552
183267081	chr3:183267081:C:T	4.99438e-74	-8.17673e-10	0.72639	8.82328e-35	-8.17673e-10	0.876732	1.11185e-32	-8.17673e-10	0.70931
183267664	chr3:183267664:A:T	2.96667e-76	-2.36954	-2.03011	4.91519e-37	-2.3028	-2.01071	7.10959e-35	-2.37232	-1.97071
183268518	chr3:183268518:C:T	3.3977e-75	-8.17673e-10	-1.96141	4.80628e-36	-8.17673e-10	-2.03332	8.56723e-34	-8.17673e-10	-1.85394
183268655	chr3:183268655:C:G	4.10338e-75	-8.17673e-10	-1.7727	5.22533e-36	-8.17673e-10	-1.94973	7.19604e-34	-8.17673e-10	-2.02835
183268733	chr3:183268733:C:T	3.49321e-75	-8.17673e-10	-1.93369	5.09386e-36	-8.17673e-10	-1.97521	7.96095e-34	-8.17673e-10	-1.92734
183269444	chr3:183269444:A:G	3.97192e-75	-8.17673e-10	-1.80526	5.10224e-36	-8.17673e-10	-1.97357	7.08891e-34	-8.17673e-10	-2.04335
183269691	chr3:183269691:A:G	8.55635e-75	-8.17673e-10	-1.03783	1.02703e-35	-8.17673e-10	-1.27399	1.90347e-33	-8.17673e-10	-1.05562
183269727	chr3:183269727:G:A	2.94665e-76	-2.35523	-2.05119	4.52604e-37	-2.31976	-2.07622	8.04193e-35	-2.11604	-2.10376
183271611	chr3:183271611:T:C	4.07185e-75	-8.17673e-10	-1.78041	5.21104e-36	-8.17673e-10	-1.95247	7.19869e-34	-8.17673e-10	-2.02798
183272012	chr3:183272012:A:G	1.95173e-75	-2.51579	-1.73e-09	2.88386e-36	-2.54412	-1.73e-09	4.62991e-34	-2.46935	-1.73e-09
183272556	chr3:183272556:C:T	2.91191e-75	-8.17673e-10	-2.1157	4.57301e-36	-8.17673e-10	-2.08308	8.079e-34	-8.17673e-10	-1.91262
183272691	chr3:183272691:A:G	4.07671e-75	-8.17673e-10	-1.77922	5.22091e-36	-8.17673e-10	-1.95058	7.212e-34	-8.17673e-10	-2.02614
183272754	chr3:183272754:A:T	4.02083e-75	-8.17673e-10	-1.79302	5.16779e-36	-8.17673e-10	-1.9608	7.15667e-34	-8.17673e-10	-2.03384
183272959	chr3:183272959:A:G	4.01092e-75	-8.17673e-10	-1.79549	5.15952e-36	-8.17673e-10	-1.9624	7.14701e-34	-8.17673e-10	-2.03519
183273095	chr3:183273095:AAAG:A	1.90601e-75	-2.5395	-1.73e-09	2.89436e-36	-2.54048	-1.73e-09	4.39541e-34	-2.52132	-1.73e-09
183273346	chr3:183273346:A:T	3.01106e-75	-8.17673e-10	-2.08222	4.98879e-36	-8.17673e-10	-1.99606	7.25996e-34	-8.17673e-10	-2.01951
183273359	chr3:183273359:A:G	4.05085e-75	-8.17673e-10	-1.78558	5.19581e-36	-8.17673e-10	-1.9554	7.1847e-34	-8.17673e-10	-2.02993
183273485	chr3:183273485:TATC:T	3.9828e-75	-8.17673e-10	-1.80252	5.13414e-36	-8.17673e-10	-1.96734	7.12131e-34	-8.17673e-10	-2.03879
183273809	chr3:183273809:C:G	4.11266e-75	-8.17673e-10	-1.77044	5.25219e-36	-8.17673e-10	-1.9446	7.24364e-34	-8.17673e-10	-2.02176
183273847	chr3:183273847:G:A	2.9295e-75	-8.17673e-10	-2.10968	4.39777e-36	-8.17673e-10	-2.12215	6.54449e-34	-8.17673e-10	-2.12326
183273863	chr3:183273863:C:T	4.028e-75	-8.17673e-10	-1.79124	5.17502e-36	-8.17673e-10	-1.9594	7.16309e-34	-8.17673e-10	-2.03294
183274058	chr3:183274058:T:C	3.73933e-76	-2.10607	-2.06211	6.38062e-37	-2.00897	-2.0436	9.05745e-35	-2.10318	-1.9977
183274071	chr3:183274071:C:T	4.07545e-75	-8.17673e-10	-1.77953	5.21946e-36	-8.17673e-10	-1.95085	7.21026e-34	-8.17673e-10	-2.02638
183274189	chr3:183274189:T:C	6.28622e-75	-8.17673e-10	-1.34615	9.80274e-36	-8.17673e-10	-1.32059	1.73262e-33	-8.17673e-10	-1.14966
183274568	chr3:183274568:T:G	4.02279e-75	-8.17673e-10	-1.79253	5.16648e-36	-8.17673e-10	-1.96106	7.15308e-34	-8.17673e-10	-2.03434
183274579	chr3:183274579:AC:A	2.7551e-76	-2.3755	-2.09814	4.55863e-37	-2.29659	-2.09222	6.48746e-35	-2.36653	-2.06807
183274803	chr3:183274803:C:T	4.10895e-75	-8.17673e-10	-1.77134	5.24928e-36	-8.17673e-10	-1.94516	7.24044e-34	-8.17673e-10	-2.0222
183274961	chr3:183274961:C:T	3.40737e-75	-8.17673e-10	-1.95857	5.28745e-36	-8.17673e-10	-1.93791	7.71413e-34	-8.17673e-10	-1.95883
183275744	chr3:183275744:A:G	4.06761e-75	-8.17673e-10	-1.78145	5.21012e-36	-8.17673e-10	-1.95264	7.1996e-34	-8.17673e-10	-2.02786
183276096	chr3:183276096:C:T	4.16358e-75	-8.17673e-10	-1.75813	5.29459e-36	-8.17673e-10	-1.93656	7.28439e-34	-8.17673e-10	-2.01615
183276190	chr3:183276190:T:C	1.90291e-75	-2.54112	-1.73e-09	2.99165e-36	-2.50742	-1.73e-09	4.29295e-34	-2.54491	-1.73e-09
183276216	chr3:183276216:T:C	3.46642e-75	-1.94138	-1.73e-09	6.52208e-36	-1.72805	-1.73e-09	8.60719e-34	-1.84929	-1.73e-09
183276375	chr3:183276375:A:G	4.0293e-75	-8.17673e-10	-1.79092	5.17642e-36	-8.17673e-10	-1.95913	7.16467e-34	-8.17673e-10	-2.03272
183276409	chr3:183276409:T:A	2.94888e-75	-8.17673e-10	-2.10308	4.41599e-36	-8.17673e-10	-2.11802	6.56862e-34	-8.17673e-10	-2.11958
183276468	chr3:183276468:T:C	4.14592e-75	-8.17673e-10	-1.76238	5.28186e-36	-8.17673e-10	-1.93897	7.27366e-34	-8.17673e-10	-2.01762
183276558	chr3:183276558:T:A	4.15534e-75	-8.17673e-10	-1.76011	5.28999e-36	-8.17673e-10	-1.93743	7.28236e-34	-8.17673e-10	-2.01643
183276571	chr3:183276571:A:G	4.1587e-75	-8.17673e-10	-1.75931	5.29327e-36	-8.17673e-10	-1.93681	7.28598e-34	-8.17673e-10	-2.01593
183276580	chr3:183276580:T:G	4.1587e-75	-8.17673e-10	-1.75931	5.29327e-36	-8.17673e-10	-1.93681	7.28598e-34	-8.17673e-10	-2.01593
183276695	chr3:183276695:T:C	4.14e-75	-8.17673e-10	-1.76381	5.27663e-36	-8.17673e-10	-1.93996	7.26828e-34	-8.17673e-10	-2.01836
183276737	chr3:183276737:A:G	4.16684e-75	-8.17673e-10	-1.75735	5.30143e-36	-8.17673e-10	-1.93527	7.29519e-34	-8.17673e-10	-2.01467
183276833	chr3:183276833:A:AT	4.17138e-75	-8.17673e-10	-1.75626	5.30337e-36	-8.17673e-10	-1.93491	7.29567e-34	-8.17673e-10	-2.0146
183276956	chr3:183276956:C:T	4.20678e-75	-8.17673e-10	-1.74781	5.33486e-36	-8.17673e-10	-1.92899	7.32742e-34	-8.17673e-10	-2.01026
183276963	chr3:183276963:G:A	4.20642e-75	-8.17673e-10	-1.7479	5.33432e-36	-8.17673e-10	-1.92909	7.32669e-34	-8.17673e-10	-2.01036
183277117	chr3:183277117:C:CTG	4.13828e-75	-8.17673e-10	-1.76423	5.27438e-36	-8.17673e-10	-1.94039	7.26594e-34	-8.17673e-10	-2.01869
183277189	chr3:183277189:C:T	4.18284e-75	-8.17673e-10	-1.75352	6.17586e-36	-8.17673e-10	-1.7826	1.0224e-33	-8.17673e-10	-1.67715
183277392	chr3:183277392:T:C	4.05825e-75	-8.17673e-10	-1.78376	5.20139e-36	-8.17673e-10	-1.95432	7.18657e-34	-8.17673e-10	-2.02967
183277657	chr3:183277657:A:G	4.42514e-75	-8.17673e-10	-1.69721	5.54373e-36	-8.17673e-10	-1.89058	7.56393e-34	-8.17673e-10	-1.97849
183278082	chr3:183278082:G:A	4.19595e-75	-8.17673e-10	-1.75039	5.32893e-36	-8.17673e-10	-1.9301	7.32263e-34	-8.17673e-10	-2.01091
183278113	chr3:183278113:G:A	4.15182e-75	-8.17673e-10	-1.76096	5.28893e-36	-8.17673e-10	-1.93763	7.28181e-34	-8.17673e-10	-2.0165
183278161	chr3:183278161:G:A	4.16482e-75	-8.17673e-10	-1.75783	5.29958e-36	-8.17673e-10	-1.93562	7.29259e-34	-8.17673e-10	-2.01502
183278211	chr3:183278211:T:TA	6.58458e-75	-8.17673e-10	-1.29978	9.51334e-36	-8.17673e-10	-1.35055	1.49993e-33	-8.17673e-10	-1.29388
183278418	chr3:183278418:C:A	6.65336e-75	-8.17673e-10	-1.28939	1.07188e-35	-8.17673e-10	-1.23124	1.85583e-33	-8.17673e-10	-1.08097
183278439	chr3:183278439:T:TGA	2.42708e-75	-2.29782	-1.73e-09	3.4436e-36	-2.36673	-1.73e-09	4.71702e-34	-2.45071	-1.73e-09
183278440	chr3:183278440:ATT:A	2.43001e-75	-2.29661	-1.73e-09	3.44631e-36	-2.36594	-1.73e-09	4.71958e-34	-2.45016	-1.73e-09
183278501	chr3:183278501:T:C	4.18196e-75	-8.17673e-10	-1.75373	5.31451e-36	-8.17673e-10	-1.93281	7.30885e-34	-8.17673e-10	-2.0128
183278562	chr3:183278562:T:C	4.19158e-75	-8.17673e-10	-1.75143	5.32372e-36	-8.17673e-10	-1.93107	7.31838e-34	-8.17673e-10	-2.01149
183278563	chr3:183278563:G:A	4.18445e-75	-8.17673e-10	-1.75313	5.31668e-36	-8.17673e-10	-1.9324	7.31049e-34	-8.17673e-10	-2.01257
183278703	chr3:183278703:T:C	2.97031e-75	-8.17673e-10	-2.09584	4.41855e-36	-8.17673e-10	-2.11744	6.51593e-34	-8.17673e-10	-2.12763
183278777	chr3:183278777:G:A	4.19465e-75	-8.17673e-10	-1.7507	5.3247e-36	-8.17673e-10	-1.93089	7.31816e-34	-8.17673e-10	-2.01152
183278805	chr3:183278805:A:G	3.60191e-75	-8.17673e-10	-1.90304	5.33621e-36	-8.17673e-10	-1.92873	8.67823e-34	-8.17673e-10	-1.84107
183278843	chr3:183278843:G:C	9.72408e-76	-1.16371	-2.04877	1.2429e-36	-1.30345	-2.08235	9.06825e-35	-2.2615	-1.83819
183278846	chr3:183278846:T:C	4.1363e-75	-8.17673e-10	-1.76471	5.27246e-36	-8.17673e-10	-1.94075	7.2647e-34	-8.17673e-10	-2.01886
183278912	chr3:183278912:G:A	3.93093e-75	-8.17673e-10	-1.81563	5.09158e-36	-8.17673e-10	-1.97566	7.07823e-34	-8.17673e-10	-2.04486
183279099	chr3:183279099:A:G	6.77819e-75	-8.17673e-10	-1.2708	1.01904e-35	-8.17673e-10	-1.2818	1.40237e-33	-8.17673e-10	-1.36114
183279150	chr3:183279150:G:A	4.07538e-75	-8.17673e-10	-1.77954	5.22035e-36	-8.17673e-10	-1.95068	7.20737e-34	-8.17673e-10	-2.02678
183279220	chr3:183279220:CTTTTAT:C	5.29467e-75	-1.51781	-1.73e-09	2.87836e-36	-2.54603	-1.73e-09	4.31154e-34	-2.54059	-1.73e-09
183279236	chr3:183279236:C:T	4.01706e-75	-8.17673e-10	-1.79396	5.16646e-36	-8.17673e-10	-1.96106	7.152e-34	-8.17673e-10	-2.03449
183279390	chr3:183279390:T:C	4.03643e-75	-8.17673e-10	-1.78915	5.18269e-36	-8.17673e-10	-1.95792	7.16782e-34	-8.17673e-10	-2.03228
183279463	chr3:183279463:T:C	5.63454e-75	-8.17673e-10	-1.45559	8.22571e-36	-8.17673e-10	-1.49598	1.525e-33	-8.17673e-10	-1.27731
183279843	chr3:183279843:A:C	6.66184e-75	-8.17673e-10	-1.28811	9.83414e-36	-8.17673e-10	-1.31739	1.63904e-33	-8.17673e-10	-1.20519
183280217	chr3:183280217:C:T	4.08238e-75	-8.17673e-10	-1.77783	5.21113e-36	-8.17673e-10	-1.95245	7.19796e-34	-8.17673e-10	-2.02809
183280223	chr3:183280223:A:G	2.95952e-75	-8.17673e-10	-2.09948	4.38103e-36	-8.17673e-10	-2.12596	6.53455e-34	-8.17673e-10	-2.12478
183280570	chr3:183280570:A:G	4.06903e-75	-8.17673e-10	-1.7811	5.20831e-36	-8.17673e-10	-1.95299	7.19342e-34	-8.17673e-10	-2.02872
183280634	chr3:183280634:T:A	1.31031e-75	-0.905679	-2.00857	1.78665e-36	-1.07208	-1.95083	7.45036e-35	-2.1776	-2.11861
183280738	chr3:183280738:C:T	4.17318e-75	-8.17673e-10	-1.75583	5.28813e-36	-8.17673e-10	-1.93778	7.27436e-34	-8.17673e-10	-2.01753
183280805	chr3:183280805:G:A	3.46323e-75	-8.17673e-10	-1.94231	5.04575e-36	-8.17673e-10	-1.9847	7.89952e-34	-8.17673e-10	-1.93508
183280854	chr3:183280854:A:C	4.3009e-75	-8.17673e-10	-1.72568	5.40924e-36	-8.17673e-10	-1.91514	7.40653e-34	-8.17673e-10	-1.99952
183280863	chr3:183280863:C:A	5.05294e-75	-8.17673e-10	-1.56454	7.39719e-36	-8.17673e-10	-1.60215	1.29799e-33	-8.17673e-10	-1.43848
183280934	chr3:183280934:A:G	4.26078e-75	-8.17673e-10	-1.73506	5.37296e-36	-8.17673e-10	-1.92187	7.37396e-34	-8.17673e-10	-2.00393
183281063	chr3:183281063:G:A	2.19994e-75	-2.39608	-1.73e-09	3.85399e-36	-2.25414	-1.73e-09	4.91209e-34	-2.41018	-1.73e-09
183281079	chr3:183281079:T:TA	1.12842e-74	-8.17673e-10	-0.761101	1.68895e-35	-8.17673e-10	-0.776557	2.23633e-33	-8.17673e-10	-0.894465
183281129	chr3:183281129:G:A	2.93016e-75	-8.17673e-10	-2.10945	4.37543e-36	-8.17673e-10	-2.12724	6.64658e-34	-8.17673e-10	-2.10778
183281169	chr3:183281169:C:T	4.18307e-75	-8.17673e-10	-1.75346	5.30074e-36	-8.17673e-10	-1.9354	7.29604e-34	-8.17673e-10	-2.01455
183281226	chr3:183281226:G:A	6.59334e-75	-8.17673e-10	-1.29845	9.73547e-36	-8.17673e-10	-1.32747	1.61331e-33	-8.17673e-10	-1.22101
183281569	chr3:183281569:C:A	1.6894e-74	-8.17673e-10	-0.357548	2.7976e-35	-8.17673e-10	-0.271901	4.30983e-33	-8.17673e-10	-0.2384
183281697	chr3:183281697:C:T	4.05963e-75	-8.17673e-10	-1.78342	5.22852e-36	-8.17673e-10	-1.94912	7.23958e-34	-8.17673e-10	-2.02232
183281746	chr3:183281746:G:A	2.90359e-75	-8.17673e-10	-2.11856	4.38019e-36	-8.17673e-10	-2.12616	6.69168e-34	-8.17673e-10	-2.10102
183282232	chr3:183282232:A:G	3.87136e-75	-8.17673e-10	-1.8309	5.02795e-36	-8.17673e-10	-1.98824	7.01321e-34	-8.17673e-10	-2.05409
183282641	chr3:183282641:C:T	3.02584e-75	-8.17673e-10	-2.07732	4.66913e-36	-8.17673e-10	-2.06227	6.88599e-34	-8.17673e-10	-2.0724
183282649	chr3:183282649:A:C	7.1422e-76	-1.39344	-2.12763	1.28442e-36	-1.22571	-2.12723	1.82738e-34	-1.27807	-2.12093
183282670	chr3:183282670:T:C	7.12485e-76	-1.39855	-2.12496	1.28368e-36	-1.23031	-2.12321	1.84152e-34	-1.27972	-2.11157
183283257	chr3:183283257:A:G	4.75732e-75	-8.17673e-10	-1.62483	6.84588e-36	-8.17673e-10	-1.6796	1.17749e-33	-8.17673e-10	-1.53592
183283467	chr3:183283467:C:T	3.12608e-75	-8.17673e-10	-2.04473	4.53983e-36	-8.17673e-10	-2.09036	6.55195e-34	-8.17673e-10	-2.12212
183283478	chr3:183283478:T:C	3.70124e-75	-8.17673e-10	-1.87584	5.86648e-36	-8.17673e-10	-1.83399	9.39766e-34	-8.17673e-10	-1.76142
183283656	chr3:183283656:G:A	4.24331e-76	-2.12543	-1.91632	6.8018e-37	-2.10693	-1.88172	7.00993e-35	-2.54439	-1.81275
183283858	chr3:183283858:C:T	6.70866e-76	-1.49962	-2.08408	1.19811e-36	-1.33238	-2.09013	1.6738e-34	-1.37618	-2.11061
183284041	chr3:183284041:T:C	7.03276e-76	-1.45163	-2.08489	1.26e-36	-1.28125	-2.09089	1.75965e-34	-1.32562	-2.11115
183284053	chr3:183284053:C:A	3.26937e-75	-8.17673e-10	-1.99991	4.75147e-36	-8.17673e-10	-2.04479	7.3743e-34	-8.17673e-10	-2.00388
183284058	chr3:183284058:G:A	7.0473e-76	-1.45097	-2.08347	1.26252e-36	-1.2805	-2.08963	1.76233e-34	-1.32489	-2.11035
183284156	chr3:183284156:G:A	6.553e-76	-1.48253	-2.12464	1.18289e-36	-1.31279	-2.12249	1.70197e-34	-1.3601	-2.11
183284675	chr3:183284675:T:C	6.97382e-76	-1.43983	-2.1051	1.25272e-36	-1.26844	-2.10949	1.76167e-34	-1.31312	-2.12251
183284737	chr3:183284737:C:T	1.41527e-74	-8.17673e-10	-0.534603	1.60548e-35	-8.17673e-10	-0.827239	3.21279e-33	-8.17673e-10	-0.532158
183284892	chr3:183284892:C:T	6.39391e-76	-1.55475	-2.077	1.14102e-36	-1.38766	-2.08366	1.58643e-34	-1.43412	-2.10628
183284969	chr3:183284969:T:C	7.66291e-76	-1.36782	-2.08288	1.37977e-36	-1.19233	-2.08901	1.93357e-34	-1.23267	-2.10985
183284975	chr3:183284975:A:T	7.07309e-76	-1.44924	-2.08156	1.26678e-36	-1.27863	-2.08813	1.7677e-34	-1.32298	-2.10923
183284977	chr3:183284977:T:C	7.16307e-76	-1.435	-2.08316	1.28484e-36	-1.26292	-2.08969	1.79545e-34	-1.30632	-2.11031
183285100	chr3:183285100:A:G	7.44837e-76	-1.39306	-2.08604	1.34033e-36	-1.21838	-2.09195	1.8701e-34	-1.26405	-2.11185
183285156	chr3:183285156:A:C	7.0827e-76	-1.43466	-2.09477	1.27141e-36	-1.26304	-2.10008	1.78061e-34	-1.30783	-2.1171
183285365	chr3:183285365:A:G	6.9673e-76	-1.44962	-2.09625	1.24954e-36	-1.27912	-2.10136	1.75162e-34	-1.32347	-2.11787
183285543	chr3:183285543:G:A	7.0132e-76	-1.47067	-2.06863	1.25099e-36	-1.30196	-2.07735	1.73942e-34	-1.34587	-2.10246
183285838	chr3:183285838:A:C	6.67731e-76	-1.50349	-2.08489	1.19164e-36	-1.33702	-2.09089	1.66709e-34	-1.37966	-2.11115
183285949	chr3:183285949:T:C	3.7716e-75	-8.17673e-10	-1.85701	5.4959e-36	-8.17673e-10	-1.89925	7.34092e-34	-8.17673e-10	-2.00842
183286036	chr3:183286036:G:C	6.89759e-76	-1.49978	-2.05614	1.22279e-36	-1.33532	-2.06679	1.70365e-34	-1.3744	-2.09471
183286298	chr3:183286298:T:G	6.68124e-76	-1.52812	-2.05967	1.18368e-36	-1.36475	-2.06987	1.65305e-34	-1.4024	-2.09686
183286465	chr3:183286465:T:C	6.86278e-76	-1.50131	-2.05967	1.21512e-36	-1.33854	-2.06987	1.69478e-34	-1.37747	-2.09686
183286766	chr3:183286766:C:T	4.57797e-75	-8.17673e-10	-1.66325	6.1456e-36	-8.17673e-10	-1.78751	1.07809e-33	-8.17673e-10	-1.62411
183287358	chr3:183287358:A:ATTT	3.84331e-75	-8.17673e-10	-1.83818	5.28092e-36	-8.17673e-10	-1.93915	7.82607e-34	-8.17673e-10	-1.94442
183287359	chr3:183287359:C:T	3.37042e-76	-2.28397	-1.98809	5.39704e-37	-2.25744	-1.96254	6.56788e-35	-2.51646	-1.90581
183287362	chr3:183287362:C:T	7.51887e-75	-8.17673e-10	-1.16709	9.55186e-36	-8.17673e-10	-1.34651	1.49172e-33	-8.17673e-10	-1.29937
183287614	chr3:183287614:C:G	8.93314e-75	-8.17673e-10	-0.994741	1.38743e-35	-8.17673e-10	-0.973207	1.9295e-33	-8.17673e-10	-1.04204
183288622	chr3:183288622:C:T	4.01236e-75	-8.17673e-10	-1.79513	5.74377e-36	-8.17673e-10	-1.85513	8.76047e-34	-8.17673e-10	-1.83163
183289227	chr3:183289227:G:A	8.93428e-76	-1.25302	-2.04418	1.64039e-36	-1.05251	-2.05581	2.2081e-34	-1.12299	-2.08676
183289233	chr3:183289233:G:A	8.99654e-76	-1.24898	-2.04127	1.65232e-36	-1.04793	-2.05314	2.22195e-34	-1.11874	-2.08476
183289240	chr3:183289240:G:A	8.14114e-76	-1.35029	-2.03988	1.48346e-36	-1.15691	-2.05197	1.99968e-34	-1.225	-2.0839
183289252	chr3:183289252:A:G	7.84344e-76	-1.38587	-2.04155	1.42434e-36	-1.19616	-2.05338	1.93101e-34	-1.25891	-2.08493
183289308	chr3:183289308:C:T	1.05603e-75	-1.10601	-2.02397	1.95306e-36	-0.897053	-2.0368	2.59974e-34	-0.974442	-2.07203
183289399	chr3:183289399:G:A	1.0071e-75	-1.16192	-2.01551	1.86032e-36	-0.953958	-2.02854	2.43365e-34	-1.04604	-2.06645
183289405	chr3:183289405:T:C	4.29646e-76	-1.94703	-2.08227	6.43235e-37	-1.95242	-2.09207	5.75636e-35	-2.54608	-2.00809
183289626	chr3:183289626:C:T	4.35891e-75	-8.17673e-10	-1.71229	6.40505e-36	-8.17673e-10	-1.74616	9.07963e-34	-8.17673e-10	-1.79585
183289630	chr3:183289630:C:T	4.25495e-75	-8.17673e-10	-1.73642	6.25436e-36	-8.17673e-10	-1.76997	8.87595e-34	-8.17673e-10	-1.81854
183289631	chr3:183289631:A:G	4.23034e-75	-8.17673e-10	-1.74223	6.20748e-36	-8.17673e-10	-1.77749	8.80596e-34	-8.17673e-10	-1.82646
183290109	chr3:183290109:G:A	1.00235e-75	-1.1035	-2.07866	1.8613e-36	-0.889224	-2.09275	2.60316e-34	-0.934877	-2.11028
183290196	chr3:183290196:TCA:T	7.82398e-76	-1.30436	-2.12554	1.45435e-36	-1.10652	-2.12217	2.09987e-34	-1.14794	-2.11207
183290464	chr3:183290464:C:T	8.88314e-76	-1.22544	-2.0775	1.6278e-36	-1.02428	-2.09174	2.27006e-34	-1.07253	-2.10955
183290498	chr3:183290498:A:G	8.7953e-76	-1.23293	-2.07994	1.60825e-36	-1.03432	-2.09378	2.25295e-34	-1.07866	-2.11098
183290545	chr3:183290545:T:C	1.16852e-74	-8.17673e-10	-0.726184	1.68091e-35	-8.17673e-10	-0.781325	2.93318e-33	-8.17673e-10	-0.623211
183290573	chr3:183290573:C:T	9.54157e-76	-1.16075	-2.07069	1.66e-36	-1.00944	-2.087	2.3428e-34	-1.04482	-2.10572
183290637	chr3:183290637:G:A	1.16858e-75	-0.952465	-2.07625	2.37856e-36	-0.651845	-2.08491	3.25114e-34	-0.715234	-2.10765
183290680	chr3:183290680:C:T	8.61256e-76	-1.2482	-2.08567	1.58477e-36	-1.04477	-2.09803	2.21205e-34	-1.09412	-2.11384
183290755	chr3:183290755:C:T	9.41874e-76	-1.16579	-2.0786	1.73313e-36	-0.960583	-2.09274	2.41606e-34	-1.00946	-2.11028
183290878	chr3:183290878:T:C	9.65177e-76	-1.14957	-2.07038	1.76839e-36	-0.943379	-2.0898	2.46106e-34	-0.992665	-2.10863
183291038	chr3:183291038:G:GA	2.63733e-76	-2.42514	-2.09219	4.18835e-37	-2.40566	-2.06787	5.83333e-35	-2.4164	-2.12448
183291417	chr3:183291417:C:T	2.35894e-75	-2.32629	-1.73e-09	3.20644e-36	-2.43808	-1.73e-09	4.87153e-34	-2.41848	-1.73e-09
183291498	chr3:183291498:C:T	8.82089e-75	-8.17673e-10	-1.00739	1.28744e-35	-8.17673e-10	-1.048	2.20585e-33	-8.17673e-10	-0.908188
183291605	chr3:183291605:T:C	1.04131e-75	-1.08	-2.06402	1.91621e-36	-0.86847	-2.08443	2.65888e-34	-0.919308	-2.10467
183292081	chr3:183292081:G:A	9.81427e-76	-1.14569	-2.05756	1.80602e-36	-0.932688	-2.07944	2.60187e-34	-0.945061	-2.10059
183292173	chr3:183292173:T:C	8.50871e-76	-1.3064	-2.0396	1.50107e-36	-1.11143	-2.08564	1.99116e-34	-1.20071	-2.11246
183292191	chr3:183292191:C:T	1.02497e-75	-1.09362	-2.06623	1.89026e-36	-0.88035	-2.08618	2.6148e-34	-0.934762	-2.10593
183292361	chr3:183292361:C:T	9.61403e-76	-1.15794	-2.06593	1.75944e-36	-0.952262	-2.08599	2.44604e-34	-1.00159	-2.10582
183292564	chr3:183292564:C:T	1.11315e-75	-1.60332	-1.474	1.73552e-36	-1.45856	-1.59338	2.5656e-34	-1.467	-1.5927
183292566	chr3:183292566:C:T	6.32321e-75	-8.17673e-10	-1.34028	6.93083e-36	-8.17673e-10	-1.66727	9.31763e-34	-8.17673e-10	-1.76998
183292742	chr3:183292742:A:G	9.89786e-76	-1.12846	-2.06631	1.81054e-36	-0.923136	-2.08649	2.51702e-34	-0.972265	-2.10654
183292796	chr3:183292796:T:C	1.00589e-75	-1.11229	-2.06634	1.84633e-36	-0.903699	-2.08635	2.56563e-34	-0.953609	-2.10607
183292819	chr3:183292819:G:A	6.43699e-75	-8.17673e-10	-1.32245	8.81719e-36	-8.17673e-10	-1.42654	1.55349e-33	-8.17673e-10	-1.2588
183292857	chr3:183292857:A:G	1.04843e-75	-1.07083	-2.06639	1.93001e-36	-0.859324	-2.0864	2.68049e-34	-0.909815	-2.10607
183292975	chr3:183292975:T:C	3.88549e-75	-8.17673e-10	-1.82726	5.83001e-36	-8.17673e-10	-1.84023	8.00429e-34	-8.17673e-10	-1.92191
183293284	chr3:183293284:A:G	1.0059e-75	-1.11228	-2.06634	1.84649e-36	-0.903612	-2.08635	2.56592e-34	-0.953496	-2.10607
183293534	chr3:183293534:C:T	1.01418e-75	-1.10492	-2.06551	1.86572e-36	-0.893843	-2.08576	2.58102e-34	-0.948037	-2.10566
183293828	chr3:183293828:A:G	7.44953e-76	-1.44997	-2.02897	1.3152e-36	-1.25775	-2.07151	1.73997e-34	-1.3452	-2.10282
183293864	chr3:183293864:G:A	8.99166e-75	-0.988211	-1.73e-09	1.57499e-35	-0.846414	-1.73e-09	2.49428e-33	-0.7853	-1.73e-09
183294065	chr3:183294065:G:A	6.27097e-74	-8.17673e-10	0.954007	1.5933e-34	-8.17673e-10	1.46773	2.14624e-32	-8.17673e-10	1.367
183294260	chr3:183294260:C:G	1.27643e-74	-8.17673e-10	-0.637855	1.62863e-35	-8.17673e-10	-0.812921	1.85336e-33	-8.17673e-10	-1.0823
183294276	chr3:183294276:A:G	7.84421e-76	-1.31939	-2.10792	1.42995e-36	-1.12003	-2.12558	1.93789e-34	-1.21436	-2.12592
183294296	chr3:183294296:G:A	4.13857e-76	-2.17777	-1.88897	5.86081e-37	-2.24688	-1.89067	1.75786e-34	-1.85158	-1.58621
183294400	chr3:183294400:G:A	1.14151e-75	-0.988701	-2.06346	2.11552e-36	-0.774496	-2.07945	2.94818e-34	-0.819873	-2.10082
183294412	chr3:183294412:C:T	2.88883e-75	-8.17673e-10	-2.12366	4.40993e-36	-8.17673e-10	-2.11939	6.52792e-34	-8.17673e-10	-2.1258
183294575	chr3:183294575:A:G	1.01595e-75	-1.10278	-2.06591	1.87011e-36	-0.891148	-2.0861	2.57753e-34	-0.949149	-2.1059
183294617	chr3:183294617:A:G	2.66982e-75	-2.2025	-1.73e-09	3.43266e-36	-2.36991	-1.73e-09	4.63657e-34	-2.46791	-1.73e-09
183294661	chr3:183294661:C:T	1.08851e-75	-1.0213	-2.07841	2.02631e-36	-0.800238	-2.09679	2.83015e-34	-0.848089	-2.11347
183294778	chr3:183294778:A:G	2.46098e-74	0.631327	-0.612692	2.64682e-35	0.358913	-0.686216	2.17627e-33	-0.861494	-0.0601903
183294791	chr3:183294791:GCTAATTTTTTGT:G	9.95107e-76	-1.12478	-2.06463	1.82493e-36	-0.91663	-2.08508	2.53507e-34	-0.966458	-2.1052
183294818	chr3:183294818:T:C	1.11721e-75	-1.01251	-2.06116	2.03768e-36	-0.791944	-2.09949	2.66065e-34	-0.903325	-2.11999
183295523	chr3:183295523:C:T	9.01665e-75	-8.17673e-10	-0.985435	1.31675e-35	-8.17673e-10	-1.0255	2.28223e-33	-8.17673e-10	-0.874147
183295642	chr3:183295642:T:C	6.85652e-76	-1.44881	-2.11308	1.25187e-36	-1.25209	-2.12652	1.71227e-34	-1.33834	-2.12572
183296060	chr3:183296060:C:G	4.49858e-75	-8.17673e-10	-1.68075	5.6145e-36	-8.17673e-10	-1.87789	7.62362e-34	-8.17673e-10	-1.97063
183296285	chr3:183296285:T:C	2.80707e-75	-0.614078	-1.53829	3.31552e-36	-0.910973	-1.49366	3.31053e-34	-1.69908	-1.10569
183296465	chr3:183296465:T:C	8.12605e-76	-1.36879	-2.02323	1.42465e-36	-1.17641	-2.07291	1.88524e-34	-1.26245	-2.10538
183296519	chr3:183296519:T:C	8.82469e-76	-1.37021	-1.93933	1.51855e-36	-1.17958	-2.00591	1.98717e-34	-1.25973	-2.05544
183296694	chr3:183296694:T:C	5.15393e-76	-1.75437	-2.09297	8.97708e-37	-1.59834	-2.11282	1.21099e-34	-1.68562	-2.12483
183296807	chr3:183296807:G:A	2.87989e-75	-8.17673e-10	-2.12676	4.37378e-36	-8.17673e-10	-2.12762	6.52917e-34	-8.17673e-10	-2.1256
183296819	chr3:183296819:G:A	2.02576e-75	-2.47856	-1.73e-09	2.94071e-36	-2.5246	-1.73e-09	4.90605e-34	-2.41141	-1.73e-09
183297465	chr3:183297465:TAATTA:T	3.72959e-75	-8.17673e-10	-1.86821	5.93644e-36	-8.17673e-10	-1.82214	1.17235e-33	-8.17673e-10	-1.54029
183297606	chr3:183297606:A:G	3.48294e-75	-8.17673e-10	-1.93663	5.36856e-36	-8.17673e-10	-1.92269	6.93678e-34	-8.17673e-10	-2.06505
183297924	chr3:183297924:G:A	1.40619e-75	-2.52218	-0.321448	1.44402e-36	-2.52297	-0.71285	2.25603e-34	-2.27055	-0.917724
183298102	chr3:183298102:T:C	8.27456e-75	-8.17673e-10	-1.07132	1.66539e-35	-8.17673e-10	-0.790603	1.91056e-33	-8.17673e-10	-1.0519
183298724	chr3:183298724:C:T	9.07218e-76	-1.93355	-1.34834	1.38145e-36	-1.81349	-1.46662	2.23912e-34	-1.9799	-1.2159
183298925	chr3:183298925:A:G	4.21635e-75	-1.74554	-1.73e-09	5.75757e-36	-1.85273	-1.73e-09	1.152e-33	-1.5578	-1.73e-09
183299284	chr3:183299284:A:T	8.63671e-76	-1.77325	-1.55782	1.34109e-36	-1.64301	-1.66675	2.07002e-34	-1.82769	-1.44664
183299326	chr3:183299326:C:T	1.2008e-75	-1.40595	-1.59557	2.09317e-36	-1.19754	-1.66703	3.14187e-34	-1.39196	-1.4651
183299557	chr3:183299557:G:A	8.70739e-76	-1.77414	-1.54878	1.34859e-36	-1.64568	-1.65851	2.08715e-34	-1.8288	-1.43729
183299570	chr3:183299570:G:A	7.88562e-75	-8.17673e-10	-1.11947	1.55697e-35	-8.17673e-10	-0.857918	1.78741e-33	-8.17673e-10	-1.11853
183299597	chr3:183299597:T:C	8.63789e-76	-1.77803	-1.5529	1.33938e-36	-1.64826	-1.66278	2.07141e-34	-1.83217	-1.44148
183299854	chr3:183299854:A:T	2.03804e-75	-2.47252	-1.73e-09	3.35575e-36	-2.39257	-1.73e-09	4.72833e-34	-2.44831	-1.73e-09
183299961	chr3:183299961:A:G	1.02705e-74	-8.17673e-10	-0.85523	1.35677e-35	-8.17673e-10	-0.995554	2.19561e-33	-8.17673e-10	-0.912841
183300070	chr3:183300070:T:C	1.11658e-74	-8.17673e-10	-0.771656	1.50082e-35	-8.17673e-10	-0.894652	2.2906e-33	-8.17673e-10	-0.870487
183300177	chr3:183300177:T:A	5.38661e-76	-1.97551	-1.82767	8.68908e-37	-1.86614	-1.87762	1.3448e-34	-2.00438	-1.70126
183300224	chr3:183300224:G:A	3.78225e-75	-8.17673e-10	-1.85419	6.63925e-36	-8.17673e-10	-1.71025	8.54344e-34	-8.17673e-10	-1.85672
183300464	chr3:183300464:G:A	8.1331e-76	-1.85596	-1.53519	1.25088e-36	-1.73187	-1.64753	1.94381e-34	-1.91355	-1.42369
183300499	chr3:183300499:T:C	8.24869e-76	-1.84529	-1.53175	1.27145e-36	-1.72027	-1.64282	1.97423e-34	-1.90301	-1.41869
183300519	chr3:183300519:G:A	8.12933e-76	-1.78922	-1.6024	1.27135e-36	-1.6605	-1.70267	1.95341e-34	-1.85005	-1.48226
183300793	chr3:183300793:G:A	8.36798e-76	-1.84431	-1.51837	1.28815e-36	-1.71912	-1.63092	2.00304e-34	-1.90201	-1.40521
183300833	chr3:183300833:G:A	8.25045e-76	-1.84746	-1.52936	1.27141e-36	-1.72304	-1.64008	1.97506e-34	-1.90429	-1.41699
183300871	chr3:183300871:T:C	7.66833e-76	-1.85993	-1.59006	1.18868e-36	-1.73702	-1.69338	1.83269e-34	-1.91619	-1.47991
183300905	chr3:183300905:C:T	9.46037e-75	-0.937397	-1.73e-09	2.15086e-35	-0.534794	-1.73e-09	2.99417e-33	-0.602633	-1.73e-09
183300930	chr3:183300930:G:A	3.46051e-74	-8.17673e-10	0.359493	5.11745e-35	-8.17673e-10	0.331993	1.23875e-32	-8.17673e-10	0.817385
183300952	chr3:183300952:T:C	5.60031e-75	-8.17673e-10	-1.46169	8.70604e-36	-8.17673e-10	-1.43923	1.46878e-33	-8.17673e-10	-1.31486
183301154	chr3:183301154:G:A	8.32963e-76	-1.83262	-1.53466	1.30201e-36	-1.69074	-1.6486	2.01799e-34	-1.87438	-1.4254
183301319	chr3:183301319:C:T	8.31547e-76	-1.83236	-1.53661	1.2823e-36	-1.70614	-1.64846	1.98371e-34	-1.8907	-1.42622
183301561	chr3:183301561:G:A	1.20517e-75	-1.78255	-1.21534	1.91212e-36	-1.61388	-1.34116	3.12683e-34	-1.79361	-1.06826
183301724	chr3:183301724:A:G	8.82038e-76	-1.725	-1.58503	1.37278e-36	-1.59311	-1.6933	2.07231e-34	-1.78899	-1.48423
183301803	chr3:183301803:A:C	5.30305e-75	-8.17673e-10	-1.51623	6.63901e-36	-8.17673e-10	-1.71028	8.63113e-34	-8.17673e-10	-1.84651
183302035	chr3:183302035:T:C	7.76796e-76	-1.84452	-1.59256	1.20151e-36	-1.72017	-1.6995	1.85254e-34	-1.89868	-1.48664
183302053	chr3:183302053:A:G	8.3422e-76	-1.81824	-1.54753	1.28953e-36	-1.69125	-1.65772	1.98758e-34	-1.87751	-1.43746
183302085	chr3:183302085:C:T	1.30779e-75	-2.53369	-0.382482	1.25612e-36	-2.54288	-0.832341	1.75887e-34	-2.43203	-1.00519
183302087	chr3:183302087:C:T	8.30226e-76	-1.7959	-1.57467	1.28922e-36	-1.66843	-1.68078	1.97896e-34	-1.85527	-1.46405
183302451	chr3:183302451:C:G	5.78198e-75	-8.17673e-10	-1.42976	7.32336e-36	-8.17673e-10	-1.61218	1.24798e-33	-8.17673e-10	-1.47777
183302518	chr3:183302518:C:T	4.40306e-75	-8.17673e-10	-1.70221	6.07263e-36	-8.17673e-10	-1.79946	9.03562e-34	-8.17673e-10	-1.80071
183302697	chr3:183302697:G:A	4.11576e-75	-8.17673e-10	-1.76968	5.72017e-36	-8.17673e-10	-1.85925	8.50598e-34	-8.17673e-10	-1.86112
183302771	chr3:183302771:T:C	3.32062e-76	-2.29578	-1.99116	3.56886e-37	-2.51088	-2.1227	5.86204e-35	-2.53231	-2.00366
183302775	chr3:183302775:G:A	5.58352e-76	-2.4744	-1.29287	6.3965e-37	-2.5151	-1.53498	1.29647e-34	-2.26861	-1.47363
183302802	chr3:183302802:C:T	8.98514e-75	-8.17673e-10	-0.988937	1.61749e-35	-8.17673e-10	-0.819784	2.06376e-33	-8.17673e-10	-0.974771
183302804	chr3:183302804:T:C	4.21469e-76	-2.48536	-1.56316	5.17899e-37	-2.52203	-1.73919	1.0368e-34	-2.29595	-1.66979
183302893	chr3:183302893:ATG:A	9.01185e-75	-8.17673e-10	-0.985968	1.27543e-35	-8.17673e-10	-1.05738	2.12117e-33	-8.17673e-10	-0.947333
183302965	chr3:183302965:C:T	5.15841e-75	-8.17673e-10	-1.54388	6.48562e-36	-8.17673e-10	-1.73366	8.45681e-34	-8.17673e-10	-1.86691
183303138	chr3:183303138:A:G	2.92817e-76	-2.51444	-1.89828	3.73435e-37	-2.54149	-2.04677	6.86133e-35	-2.4018	-1.97677
183303201	chr3:183303201:A:G	6.00528e-75	-8.17673e-10	-1.39187	7.65325e-36	-8.17673e-10	-1.56812	1.30206e-33	-8.17673e-10	-1.43535
183303442	chr3:183303442:C:T	2.97908e-75	-8.17673e-10	-2.09289	4.42587e-36	-8.17673e-10	-2.11578	6.54017e-34	-8.17673e-10	-2.12392
183303655	chr3:183303655:C:T	2.26452e-76	-2.54456	-2.12517	3.56754e-37	-2.51367	-2.12028	5.50322e-35	-2.47824	-2.12089
183304260	chr3:183304260:C:G	6.12148e-75	-8.17673e-10	-1.37271	9.20452e-36	-8.17673e-10	-1.38355	1.52385e-33	-8.17673e-10	-1.27806
183304375	chr3:183304375:C:T	5.74821e-75	-8.17673e-10	-1.43562	7.26146e-36	-8.17673e-10	-1.62067	1.23457e-33	-8.17673e-10	-1.48857
183304429	chr3:183304429:A:G	1.14043e-74	-8.17673e-10	-0.750514	1.33939e-35	-8.17673e-10	-1.00845	1.42865e-33	-8.17673e-10	-1.34257
183304720	chr3:183304720:C:T	5.68431e-76	-2.5466	-1.20279	4.38636e-37	-2.52999	-1.89734	7.91796e-35	-2.45703	-1.77831
183304802	chr3:183304802:A:G	4.43902e-75	-8.17673e-10	-1.69408	6.16498e-36	-8.17673e-10	-1.78436	8.33889e-34	-8.17673e-10	-1.88095
183304875	chr3:183304875:G:A	3.91253e-76	-2.13496	-1.98795	7.40263e-37	-2.06426	-1.83974	1.01842e-34	-2.06731	-1.91633
183304913	chr3:183304913:C:T	6.68204e-75	-8.17673e-10	-1.28508	9.95815e-36	-8.17673e-10	-1.30486	1.65832e-33	-8.17673e-10	-1.19349
183305039	chr3:183305039:A:C	6.12761e-75	-8.17673e-10	-1.3717	9.21329e-36	-8.17673e-10	-1.3826	1.52555e-33	-8.17673e-10	-1.27694
183305251	chr3:183305251:T:C	3.28412e-75	-1.99541	-1.73e-09	6.07118e-36	-1.79969	-1.73e-09	6.43463e-34	-2.14019	-1.73e-09
183305285	chr3:183305285:TATAGA:T	2.65819e-74	-8.17673e-10	0.0957209	3.77828e-35	-8.17673e-10	0.0286071	8.38269e-33	-8.17673e-10	0.42687
183305623	chr3:183305623:G:A	6.35773e-75	-8.17673e-10	-1.33484	9.17084e-36	-8.17673e-10	-1.38722	1.47452e-33	-8.17673e-10	-1.31097
183306057	chr3:183306057:G:A	5.52859e-76	-2.24289	-1.53428	1.16337e-36	-2.15385	-1.29808	1.64208e-34	-2.08865	-1.41727
183306099	chr3:183306099:C:T	6.24756e-75	-8.17673e-10	-1.35232	9.33204e-36	-8.17673e-10	-1.36979	1.54292e-33	-8.17673e-10	-1.26562
183306398	chr3:183306398:T:C	5.93276e-75	-8.17673e-10	-1.40402	8.95244e-36	-8.17673e-10	-1.41132	1.4755e-33	-8.17673e-10	-1.3103
183306496	chr3:183306496:C:G	2.63626e-74	-2.541	2.62843	2.14424e-35	-2.49354	1.95566	3.37752e-33	-2.24273	1.76057
183306545	chr3:183306545:G:A	4.06235e-74	-2.54232	3.06215	3.08394e-35	-2.4984	2.32395	4.73145e-33	-2.25361	2.10854
183306550	chr3:183306550:G:A	1.00212e-74	-2.54316	1.66335	8.12982e-36	-2.49911	0.991404	1.06007e-33	-2.26019	0.61922
183306681	chr3:183306681:T:C	2.97686e-75	-8.17673e-10	-2.09364	4.67995e-36	-8.17673e-10	-2.05996	6.93185e-34	-8.17673e-10	-2.06576
183306731	chr3:183306731:T:G	6.74592e-76	-2.47049	-1.10766	6.91355e-37	-2.54015	-1.4322	8.76463e-35	-2.39896	-1.73479
183307229	chr3:183307229:C:T	6.08318e-75	-8.17673e-10	-1.37898	9.17914e-36	-8.17673e-10	-1.38631	1.51554e-33	-8.17673e-10	-1.28352
183307557	chr3:183307557:C:T	3.53757e-75	-8.17673e-10	-1.92107	6.17516e-36	-8.17673e-10	-1.78271	8.26188e-34	-8.17673e-10	-1.89023
183308128	chr3:183308128:A:T	2.89893e-75	-8.17673e-10	-2.12017	4.48428e-36	-8.17673e-10	-2.10267	6.66047e-34	-8.17673e-10	-2.10569
183308252	chr3:183308252:G:A	3.18807e-75	-8.17673e-10	-2.02509	4.76517e-36	-8.17673e-10	-2.04191	6.61075e-34	-8.17673e-10	-2.11319
183308544	chr3:183308544:G:A	2.85508e-76	-2.54224	-1.89575	3.5182e-37	-2.54194	-2.10594	5.81934e-35	-2.43096	-2.11232
183308609	chr3:183308609:G:A	2.8909e-75	-8.17673e-10	-2.12294	4.37403e-36	-8.17673e-10	-2.12756	6.52097e-34	-8.17673e-10	-2.12686
183308874	chr3:183308874:C:T	3.64817e-76	-2.42432	-1.76855	6.28758e-37	-2.2881	-1.77916	5.64701e-35	-2.52038	-2.05296
183308910	chr3:183308910:G:A	5.84851e-75	-8.17673e-10	-1.41832	7.44684e-36	-8.17673e-10	-1.59546	1.26402e-33	-8.17673e-10	-1.465
183308916	chr3:183308916:C:T	2.36974e-75	-2.32173	-1.73e-09	4.01282e-36	-2.21375	-1.73e-09	7.28995e-34	-2.01539	-1.73e-09
183309028	chr3:183309028:A:C	6.67244e-75	-8.17673e-10	-1.28652	9.98778e-36	-8.17673e-10	-1.30189	1.66548e-33	-8.17673e-10	-1.18919
183309071	chr3:183309071:C:T	5.77831e-75	-8.17673e-10	-1.4304	7.36808e-36	-8.17673e-10	-1.60609	1.24888e-33	-8.17673e-10	-1.47705
183309188	chr3:183309188:C:T	2.89736e-75	-8.17673e-10	-2.12071	4.37412e-36	-8.17673e-10	-2.12754	6.51701e-34	-8.17673e-10	-2.12747
183309256	chr3:183309256:A:G	2.40559e-75	-2.30672	-1.73e-09	4.69478e-36	-2.0568	-1.73e-09	4.90108e-34	-2.41243	-1.73e-09
183309754	chr3:183309754:T:G	4.00267e-76	-2.43082	-1.66931	4.01724e-37	-2.5279	-1.98734	6.36794e-35	-2.37037	-2.08282
183309947	chr3:183309947:T:C	9.25525e-75	-8.17673e-10	-0.959318	1.10374e-35	-8.17673e-10	-1.20196	1.24567e-33	-8.17673e-10	-1.47962
183310295	chr3:183310295:G:T	5.15669e-76	-1.73341	-2.11339	4.91638e-37	-2.19081	-2.12245	5.2243e-35	-2.54571	-2.10544
183310515	chr3:183310515:C:T	3.93938e-76	-2.42178	-1.69429	3.98087e-37	-2.52663	-1.9977	6.32918e-35	-2.37023	-2.08906
183310543	chr3:183310543:A:G	5.38581e-76	-2.53938	-1.26395	4.62061e-37	-2.54377	-1.83154	8.53879e-35	-2.40902	-1.75083
183310593	chr3:183310593:A:T	5.6536e-75	-8.17673e-10	-1.45222	8.44332e-36	-8.17673e-10	-1.46987	1.40208e-33	-8.17673e-10	-1.36134
183310770	chr3:183310770:G:T	5.05838e-76	-1.74864	-2.11741	4.84946e-37	-2.20258	-2.12438	5.25058e-35	-2.54615	-2.09998
183310812	chr3:183310812:A:T	2.74341e-76	-2.48617	-1.99172	3.45076e-37	-2.54665	-2.12059	5.65083e-35	-2.45354	-2.11912
183310868	chr3:183310868:G:A	3.89862e-76	-2.00986	-2.11661	4.12919e-37	-2.36326	-2.12449	5.35059e-35	-2.52831	-2.09895
183311336	chr3:183311336:A:G	3.19557e-76	-2.2298	-2.09552	5.83864e-37	-2.12087	-2.02047	8.43919e-35	-2.09884	-2.07274
183311401	chr3:183311401:C:T	3.51045e-76	-2.5461	-1.68524	3.8333e-37	-2.5169	-2.04521	6.12556e-35	-2.48175	-2.01025
183311543	chr3:183311543:C:T	3.51983e-76	-2.54626	-1.68242	3.82802e-37	-2.51778	-2.04571	6.11805e-35	-2.48048	-2.01275
183312343	chr3:183312343:A:G	7.04902e-76	-1.64087	-1.89333	9.57917e-37	-1.82797	-1.81827	7.36046e-35	-2.25687	-2.05148
183312698	chr3:183312698:C:T	6.31482e-76	-1.66116	-1.98304	8.433e-37	-1.85225	-1.92143	6.99291e-35	-2.26298	-2.09659
183313034	chr3:183313034:A:G	1.2343e-74	-0.671417	-1.73e-09	7.05197e-36	-1.64994	-1.73e-09	4.83355e-34	-2.4263	-1.73e-09
183313057	chr3:183313057:T:C	4.32215e-75	-8.17673e-10	-1.72076	6.36049e-36	-8.17673e-10	-1.75314	1.01871e-33	-8.17673e-10	-1.68076
183313411	chr3:183313411:A:G	7.53502e-75	-8.17673e-10	-1.16495	9.9963e-36	-8.17673e-10	-1.30103	1.46391e-33	-8.17673e-10	-1.31819
183313876	chr3:183313876:T:C	4.59594e-76	-2.31728	-1.64464	7.58422e-37	-2.06705	-1.81271	9.84785e-35	-2.21791	-1.79931
183313925	chr3:183313925:G:A	3.8133e-76	-2.4722	-1.67639	6.45759e-37	-2.49787	-1.54271	1.09404e-34	-2.36382	-1.54818
183314187	chr3:183314187:G:C	2.88163e-75	-8.17673e-10	-2.12615	4.3809e-36	-8.17673e-10	-2.12599	6.61418e-34	-8.17673e-10	-2.11267
183314824	chr3:183314824:G:A	2.88003e-75	-8.17673e-10	-2.12671	4.39666e-36	-8.17673e-10	-2.1224	6.51834e-34	-8.17673e-10	-2.12726
183315088	chr3:183315088:T:C	4.33453e-76	-2.53664	-1.48384	7.1905e-37	-2.54622	-1.38685	1.00634e-34	-2.54621	-1.44935
183315152	chr3:183315152:G:A	3.89305e-75	-8.17673e-10	-1.82532	4.38071e-36	-8.17673e-10	-2.12604	6.9717e-34	-8.17673e-10	-2.06002
183315164	chr3:183315164:T:C	3.69297e-74	-8.17673e-10	0.424507	5.31953e-35	-8.17673e-10	0.370722	1.0089e-32	-8.17673e-10	0.612143
183315168	chr3:183315168:C:T	3.01318e-74	-8.17673e-10	0.221073	4.36062e-35	-8.17673e-10	0.171951	8.27922e-33	-8.17673e-10	0.41445
183315465	chr3:183315465:T:G	4.90834e-75	-8.17673e-10	-1.59357	7.33998e-36	-8.17673e-10	-1.60991	1.2138e-33	-8.17673e-10	-1.50555
183316654	chr3:183316654:T:C	9.47212e-76	-1.20386	-2.03488	1.3011e-36	-1.36936	-1.97068	1.42019e-34	-1.61766	-2.03344
183316690	chr3:183316690:T:C	4.27469e-76	-1.91756	-2.11683	5.07018e-37	-2.24337	-2.03909	5.75029e-35	-2.47491	-2.08031
183316692	chr3:183316692:TTC:T	2.91561e-75	-8.17673e-10	-2.11443	4.50516e-36	-8.17673e-10	-2.09802	6.5257e-34	-8.17673e-10	-2.12614
183316774	chr3:183316774:C:T	2.89036e-75	-8.17673e-10	-2.12313	4.37594e-36	-8.17673e-10	-2.12713	6.6338e-34	-8.17673e-10	-2.10971
183316949	chr3:183316949:G:A	4.31615e-76	-1.92146	-2.10327	5.23024e-37	-2.24577	-2.00561	5.88573e-35	-2.47632	-2.05562
183317209	chr3:183317209:G:C	7.76581e-74	1.16781	-1.73e-09	1.47217e-35	-0.913922	-1.73e-09	2.65967e-33	-0.721097	-1.73e-09
183317387	chr3:183317387:A:G	4.70423e-76	-1.83318	-2.10545	5.48239e-37	-2.19059	-2.0137	6.02684e-35	-2.44671	-2.06153
183317658	chr3:183317658:TC:T	5.54989e-75	-8.17673e-10	-1.47073	9.63766e-36	-8.17673e-10	-1.33757	1.35888e-33	-8.17673e-10	-1.39264
183318738	chr3:183318738:T:C	2.31348e-76	-2.52419	-2.12415	3.51437e-37	-2.54079	-2.10818	5.44172e-35	-2.4887	-2.12168
183318791	chr3:183318791:TGCAATA:T	5.26759e-76	-1.73542	-2.0901	4.89964e-37	-2.18922	-2.12745	5.64674e-35	-2.45221	-2.12118
183319375	chr3:183319375:T:C	5.12547e-76	-1.76365	-2.08922	4.81074e-37	-2.2076	-2.12738	5.59374e-35	-2.46197	-2.12085
183319396	chr3:183319396:G:A	1.9923e-75	-2.49522	-1.73e-09	2.99809e-36	-2.50527	-1.73e-09	5.19557e-34	-2.35408	-1.73e-09
183319540	chr3:183319540:A:T	3.7081e-75	-8.17673e-10	-1.87399	5.00266e-36	-8.17673e-10	-1.99328	6.89942e-34	-8.17673e-10	-2.07045
183320222	chr3:183320222:AGCT:A	1.80334e-74	-8.17673e-10	-0.292285	1.81002e-35	-8.17673e-10	-0.707326	2.40693e-33	-8.17673e-10	-0.820945
183320387	chr3:183320387:C:T	2.69533e-76	-2.4212	-2.07438	4.02417e-37	-2.43785	-2.07567	6.56302e-35	-2.54237	-1.88065
183320399	chr3:183320399:A:C	5.68647e-75	-8.17673e-10	-1.44642	8.59378e-36	-8.17673e-10	-1.45221	1.41908e-33	-8.17673e-10	-1.34929
183320474	chr3:183320474:G:C	5.13444e-76	-1.77625	-2.07487	4.77235e-37	-2.21791	-2.12509	5.6093e-35	-2.46638	-2.11366
183320777	chr3:183320777:G:A	5.11809e-76	-1.76728	-2.08703	4.79838e-37	-2.21039	-2.12716	5.59385e-35	-2.46315	-2.11965
183321088	chr3:183321088:C:G	5.27957e-76	-1.74721	-2.07604	4.86682e-37	-2.19801	-2.12538	5.66385e-35	-2.45602	-2.11434
183321159	chr3:183321159:C:T	5.1564e-76	-1.76215	-2.0847	4.81379e-37	-2.20747	-2.12687	5.61218e-35	-2.46092	-2.11861
183321209	chr3:183321209:G:A	4.03149e-75	-8.17673e-10	-1.79037	7.11488e-36	-8.17673e-10	-1.64106	1.13163e-33	-8.17673e-10	-1.57564
183321672	chr3:183321672:A:C	5.85536e-76	-1.6799	-2.03983	5.31413e-37	-2.12129	-2.11418	6.00664e-35	-2.41649	-2.09511
183322161	chr3:183322161:T:A	7.15165e-76	-1.58521	-1.93454	8.20264e-37	-2.05019	-1.75118	7.41537e-35	-2.39372	-1.90719
183322227	chr3:183322227:C:T	4.13738e-75	-8.17673e-10	-1.76445	5.99136e-36	-8.17673e-10	-1.81293	9.49067e-34	-8.17673e-10	-1.75157
183322558	chr3:183322558:T:G	6.14948e-76	-1.64916	-2.02157	5.48436e-37	-2.09708	-2.10686	6.1512e-35	-2.40318	-2.08464
183322849	chr3:183322849:T:C	6.25562e-76	-1.65265	-2.00096	5.52405e-37	-2.09938	-2.09735	6.23148e-35	-2.4036	-2.07125
183322866	chr3:183322866:G:A	6.3191e-76	-1.64285	-2.00067	5.56482e-37	-2.09223	-2.09714	6.25618e-35	-2.4	-2.0709
183322938	chr3:183322938:T:C	6.23888e-76	-1.63413	-2.02216	5.53754e-37	-2.08691	-2.10737	6.18884e-35	-2.39626	-2.08546
183323136	chr3:183323136:T:G	8.75921e-76	-1.51032	-1.80667	7.5544e-37	-1.98012	-1.90358	8.40651e-35	-2.31662	-1.85884
183323413	chr3:183323413:C:G	2.45778e-76	-2.46974	-2.1181	3.47275e-37	-2.54133	-2.11956	5.21423e-35	-2.53954	-2.11354
183323609	chr3:183323609:T:C	4.2121e-75	-8.17673e-10	-1.74655	6.69534e-36	-8.17673e-10	-1.70184	1.20793e-33	-8.17673e-10	-1.51039
183323638	chr3:183323638:A:T	8.4357e-76	-1.52256	-1.83206	7.07939e-37	-2.00724	-1.94141	7.91732e-35	-2.32957	-1.90585
183323639	chr3:183323639:A:T	5.01993e-76	-1.74627	-2.1274	5.13673e-37	-2.1553	-2.11411	6.06846e-35	-2.40196	-2.09941
183323776	chr3:183323776:G:A	4.0832e-75	-8.17673e-10	-1.77763	7.30688e-36	-8.17673e-10	-1.61443	1.15732e-33	-8.17673e-10	-1.5532
183323777	chr3:183323777:A:G	4.08834e-75	-8.17673e-10	-1.77637	7.30929e-36	-8.17673e-10	-1.6141	1.15703e-33	-8.17673e-10	-1.55345
183323816	chr3:183323816:T:C	3.1364e-75	-8.17673e-10	-2.04143	4.53943e-36	-8.17673e-10	-2.09045	6.8016e-34	-8.17673e-10	-2.08473
183323892	chr3:183323892:C:A	2.50802e-75	-1.90298	-0.362034	2.40554e-36	-2.2721	-0.453375	1.74789e-34	-2.44066	-1.00281
183324243	chr3:183324243:C:T	2.01592e-75	-0.37553	-2.10791	2.90999e-36	-0.421458	-2.11364	2.42464e-34	-0.990754	-2.12545
183324566	chr3:183324566:G:A	1.03957e-75	-1.46464	-1.68106	8.65335e-37	-1.94501	-1.80287	9.62149e-35	-2.29114	-1.74933
183325632	chr3:183325632:T:C	4.08222e-75	-8.17673e-10	-1.77787	7.29331e-36	-8.17673e-10	-1.61629	1.15503e-33	-8.17673e-10	-1.55517
183326063	chr3:183326063:G:A	2.36365e-76	-2.54635	-2.08054	3.65484e-37	-2.48814	-2.12164	5.65784e-35	-2.44379	-2.12764
183326218	chr3:183326218:G:A	2.44073e-76	-2.54388	-2.05092	3.69382e-37	-2.47188	-2.12729	5.81287e-35	-2.42007	-2.12433
183326424	chr3:183326424:G:A	2.98841e-75	-2.08977	-1.73e-09	4.37706e-36	-2.12687	-1.73e-09	7.93036e-34	-1.93119	-1.73e-09
183326714	chr3:183326714:GTGTA:G	3.40777e-76	-2.25751	-2.00353	5.89067e-37	-2.13837	-1.99409	1.03711e-34	-2.1472	-1.81825
183327109	chr3:183327109:G:A	3.05816e-75	-8.17673e-10	-2.0667	4.4766e-36	-8.17673e-10	-2.10438	6.51619e-34	-8.17673e-10	-2.1276
183327163	chr3:183327163:A:G	1.77263e-75	-1.08982	-1.52223	1.31709e-36	-1.65745	-1.67037	1.38748e-34	-2.07369	-1.60071
183327286	chr3:183327286:C:T	2.78474e-76	-2.38643	-2.07651	4.16091e-37	-2.5255	-1.9546	5.13298e-35	-2.54115	-2.12763
183327721	chr3:183327721:C:T	1.89781e-75	-1.0667	-1.4771	1.40573e-36	-1.63376	-1.62893	1.47643e-34	-2.06083	-1.55142
183327835	chr3:183327835:C:T	2.35627e-76	-2.54363	-2.08638	3.55903e-37	-2.51679	-2.11956	5.43268e-35	-2.48451	-2.12753
183327850	chr3:183327850:G:A	1.9099e-75	-2.53746	-1.73e-09	2.88029e-36	-2.54536	-1.73e-09	4.29692e-34	-2.54399	-1.73e-09
183328068	chr3:183328068:G:A	2.06709e-75	-2.45837	-1.73e-09	2.92542e-36	-2.52981	-1.73e-09	5.37904e-34	-2.31937	-1.73e-09
183328543	chr3:183328543:C:T	6.385e-75	-8.17673e-10	-1.33056	1.34119e-35	-8.17673e-10	-1.00711	1.7814e-33	-8.17673e-10	-1.1219
183328643	chr3:183328643:A:G	2.08e-75	-0.985049	-1.46709	1.49837e-36	-1.57777	-1.6211	1.55458e-34	-2.01664	-1.54404
183329067	chr3:183329067:T:C	2.04589e-75	-0.985697	-1.48298	1.47849e-36	-1.57737	-1.63485	1.53244e-34	-2.01679	-1.55824
183329106	chr3:183329106:G:A	1.96173e-75	-1.02194	-1.48874	1.42823e-36	-1.60692	-1.63989	1.4913e-34	-2.03858	-1.56365
183329191	chr3:183329191:C:G	1.59731e-75	-0.812238	-1.90395	2.27095e-36	-0.810048	-1.973	1.91144e-34	-1.38395	-1.97007
183329204	chr3:183329204:T:C	4.15559e-75	-8.17673e-10	-1.76005	7.36318e-36	-8.17673e-10	-1.60676	1.16825e-33	-8.17673e-10	-1.54379
183329357	chr3:183329357:C:T	2.39879e-76	-2.54222	-2.06991	3.53142e-37	-2.51964	-2.12449	5.40879e-35	-2.4893	-2.12714
183329431	chr3:183329431:C:T	3.00163e-75	-0.155631	-1.92972	6.43496e-36	-0.114333	-1.62717	4.71536e-34	-0.759062	-1.692
183329508	chr3:183329508:A:G	2.79595e-75	-0.217847	-1.93849	5.90938e-36	-0.185808	-1.6409	4.3893e-34	-0.818126	-1.70459
183329540	chr3:183329540:G:A	2.96062e-75	-8.17673e-10	-2.09911	4.37426e-36	-8.17673e-10	-2.12751	6.66501e-34	-8.17673e-10	-2.10501
183329601	chr3:183329601:G:T	2.91441e-75	-0.169192	-1.94565	6.1637e-36	-0.132035	-1.65253	4.53291e-34	-0.775019	-1.7155
183329760	chr3:183329760:T:C	2.39433e-76	-2.54048	-2.07351	3.522e-37	-2.52323	-2.12357	5.37259e-35	-2.49575	-2.12741
183329802	chr3:183329802:G:A	4.33156e-75	-8.17673e-10	-1.71858	7.79769e-36	-8.17673e-10	-1.54942	1.23445e-33	-8.17673e-10	-1.48868
183329903	chr3:183329903:A:G	4.40062e-75	-8.17673e-10	-1.70276	5.71818e-36	-8.17673e-10	-1.8596	7.3864e-34	-8.17673e-10	-2.00224
183330046	chr3:183330046:G:A	6.12499e-75	-8.17673e-10	-1.37213	1.28232e-35	-8.17673e-10	-1.05199	1.70798e-33	-8.17673e-10	-1.16399
183330116	chr3:183330116:G:A	2.88293e-75	-8.17673e-10	-2.1257	4.3771e-36	-8.17673e-10	-2.12686	6.58794e-34	-8.17673e-10	-2.11664
183330381	chr3:183330381:G:A	2.68762e-76	-2.42433	-2.07411	3.56347e-37	-2.53035	-2.10475	5.60916e-35	-2.54664	-2.03343
183330447	chr3:183330447:AG:A	4.4639e-75	-8.17673e-10	-1.68849	5.79907e-36	-8.17673e-10	-1.84555	7.46546e-34	-8.17673e-10	-1.9916
183330558	chr3:183330558:T:C	4.33876e-75	-8.17673e-10	-1.71692	5.6689e-36	-8.17673e-10	-1.86825	7.34717e-34	-8.17673e-10	-2.00757
183331186	chr3:183331186:C:T	4.2261e-75	-8.17673e-10	-1.74323	7.80082e-36	-8.17673e-10	-1.54902	1.2238e-33	-8.17673e-10	-1.49734
183331213	chr3:183331213:A:G	2.27579e-75	-2.36218	-1.73e-09	3.48219e-36	-2.35559	-1.73e-09	5.56717e-34	-2.285	-1.73e-09
183331539	chr3:183331539:C:T	2.55011e-75	-1.30192	-0.946454	4.88718e-36	-1.64993	-0.366702	4.79245e-34	-1.90765	-0.527188
183331581	chr3:183331581:C:T	2.99365e-75	-1.69111	-0.396907	5.47422e-36	-2.05812	0.154925	6.82887e-34	-2.07458	-0.00614358
183331765	chr3:183331765:G:T	2.59146e-75	-1.33416	-0.898127	5.22969e-36	-1.67908	-0.269812	5.27003e-34	-1.9142	-0.425645
183331990	chr3:183331990:C:G	8.79458e-76	-2.46062	-0.852336	1.17797e-36	-2.38661	-1.05284	1.41059e-34	-2.28887	-1.36901
183332194	chr3:183332194:T:C	1.20513e-75	-1.8959	-1.10202	2.51189e-36	-2.07907	-0.603142	1.77071e-34	-2.39464	-1.03586
183332216	chr3:183332216:T:C	1.03859e-75	-1.92267	-1.22397	2.10878e-36	-2.09651	-0.760625	1.54262e-34	-2.40513	-1.16327
183332277	chr3:183332277:T:A	4.38094e-76	-2.23961	-1.77022	9.37329e-37	-2.36863	-1.29934	1.0852e-34	-2.50355	-1.41657
183332373	chr3:183332373:A:AATTAAAAGC	3.16862e-75	-8.17673e-10	-2.03121	5.24597e-36	-8.17673e-10	-1.94579	9.66917e-34	-8.17673e-10	-1.73294
183332381	chr3:183332381:GC:G	2.58212e-76	-2.51855	-2.01994	4.12024e-37	-2.48408	-2.00584	7.387e-35	-2.47344	-1.83131
183332596	chr3:183332596:C:T	3.92657e-75	-8.17673e-10	-1.81674	5.25797e-36	-8.17673e-10	-1.9435	6.98203e-34	-8.17673e-10	-2.05854
183332599	chr3:183332599:G:A	2.93556e-75	-0.822478	-1.28513	7.17199e-36	-0.934548	-0.698517	5.95891e-34	-1.42825	-0.788743
183332947	chr3:183332947:A:T	1.54195e-75	-2.09465	-0.656812	2.10639e-36	-1.99256	-0.865713	2.88527e-34	-2.15611	-0.786156
183333410	chr3:183333410:A:G	7.50659e-75	-8.17673e-10	-1.16873	8.65592e-36	-8.17673e-10	-1.445	1.03828e-33	-8.17673e-10	-1.66174
183333508	chr3:183333508:C:T	1.69434e-75	-1.61787	-1.03934	3.38494e-36	-1.83999	-0.543923	2.25125e-34	-2.19805	-0.992347
183333724	chr3:183333724:T:C	1.39793e-75	-0.879372	-1.97014	1.14559e-36	-1.43168	-2.03565	1.05596e-34	-1.93986	-2.00757
183333746	chr3:183333746:C:T	1.60461e-75	-1.66808	-1.04354	3.23495e-36	-1.88336	-0.54587	2.18085e-34	-2.22822	-0.993944
183333887	chr3:183333887:G:A	1.60988e-75	-1.64341	-1.06494	3.22409e-36	-1.86334	-0.569254	2.17347e-34	-2.21403	-1.01152
183333910	chr3:183333910:T:G	1.63134e-75	-1.63518	-1.05992	3.27503e-36	-1.85545	-0.56147	2.20436e-34	-2.21103	-1.00042
183334182	chr3:183334182:G:C	1.28697e-75	-0.947546	-1.98467	1.07348e-36	-1.48605	-2.0463	1.00185e-34	-1.98023	-2.0198
183334454	chr3:183334454:G:A	4.15687e-75	-8.17673e-10	-1.75975	5.50874e-36	-8.17673e-10	-1.89691	7.20005e-34	-8.17673e-10	-2.0278
183334535	chr3:183334535:A:C	3.69543e-76	-2.30069	-1.87931	6.89841e-37	-2.42589	-1.54865	7.17501e-35	-2.51221	-1.82165
183334616	chr3:183334616:T:C	1.5261e-75	-1.62361	-1.13818	2.99338e-36	-1.84455	-0.66229	2.03711e-34	-2.20296	-1.08739
183334791	chr3:183334791:T:C	3.9491e-76	-2.20762	-1.90599	7.08647e-37	-2.35954	-1.5881	7.26862e-35	-2.47348	-1.84742
183334834	chr3:183334834:A:G	1.65184e-75	-1.62726	-1.05536	3.31165e-36	-1.84723	-0.558573	2.22722e-34	-2.20473	-0.996401
183334892	chr3:183334892:T:C	2.04206e-75	-1.59119	-0.879358	4.1678e-36	-1.81839	-0.357469	2.67878e-34	-2.18461	-0.831915
183335015	chr3:183335015:A:G	3.33844e-76	-2.34118	-1.94042	6.11067e-37	-2.44971	-1.64608	6.6505e-35	-2.52389	-1.88589
183335031	chr3:183335031:T:C	1.75364e-75	-1.62253	-1.00028	3.54442e-36	-1.84376	-0.494111	2.33786e-34	-2.20157	-0.951082
183335066	chr3:183335066:T:C	1.63741e-75	-1.66862	-1.02277	3.31436e-36	-1.88286	-0.522127	2.21851e-34	-2.23063	-0.974419
183335125	chr3:183335125:AAAAAG:A	4.55032e-75	-1.66931	-1.73e-09	4.83432e-36	-2.02751	-1.73e-09	7.23574e-34	-2.02285	-1.73e-09
183335126	chr3:183335126:AAAAG:A	1.04778e-74	-0.835249	-1.73e-09	9.52101e-36	-1.34975	-1.73e-09	8.37912e-34	-1.87614	-1.73e-09
183335276	chr3:183335276:G:A	2.78527e-76	-2.33662	-2.12613	4.17004e-37	-2.35209	-2.12581	5.76184e-35	-2.4886	-2.06461
183335294	chr3:183335294:G:A	1.64209e-75	-1.66804	-1.0205	3.33143e-36	-1.88305	-0.516798	2.23876e-34	-2.229	-0.96696
183335545	chr3:183335545:C:T	4.0146e-75	-1.54669	-0.247879	7.60202e-36	-1.95177	0.376935	1.00138e-33	-1.97234	0.274417
183335559	chr3:183335559:T:A	1.37689e-75	-2.15514	-0.70954	1.8836e-36	-2.05815	-0.911914	2.6024e-34	-2.21512	-0.830329
183335586	chr3:183335586:A:G	1.5318e-75	-1.6448	-1.11326	3.06221e-36	-1.86341	-0.620698	2.0931e-34	-2.21653	-1.04671
183335607	chr3:183335607:C:A	3.02304e-75	-1.24118	-0.837068	6.06916e-36	-1.60324	-0.196784	6.20869e-34	-1.86811	-0.307825
183335647	chr3:183335647:A:T	1.54451e-75	-1.73131	-1.01849	3.17001e-36	-1.9355	-0.51401	2.16983e-34	-2.26513	-0.962101
183335713	chr3:183335713:A:T	1.98252e-75	-1.54385	-0.956293	4.10765e-36	-1.76994	-0.420455	2.65031e-34	-2.14834	-0.878866
183335861	chr3:183335861:T:C	1.66366e-75	-1.66216	-1.01333	3.38322e-36	-1.87696	-0.507456	2.26498e-34	-2.22468	-0.959638
183336232	chr3:183336232:A:G	1.69905e-75	-1.60411	-1.05033	3.39374e-36	-1.82617	-0.555148	2.2532e-34	-2.18936	-1.00017
183336485	chr3:183336485:T:C	3.58746e-76	-2.22704	-1.98261	5.45525e-37	-2.44336	-1.7659	5.50596e-35	-2.53646	-2.06218
183337034	chr3:183337034:C:T	2.04499e-75	-2.46911	-1.73e-09	3.16495e-36	-2.45111	-1.73e-09	4.9587e-34	-2.40074	-1.73e-09
183337149	chr3:183337149:A:C	1.80577e-75	-1.56981	-1.02371	3.51357e-36	-1.83175	-0.514862	2.35728e-34	-2.18432	-0.960051
183337898	chr3:183337898:T:C	4.56741e-75	-8.17673e-10	-1.66556	7.17104e-36	-8.17673e-10	-1.6332	1.34681e-33	-8.17673e-10	-1.40156
183338554	chr3:183338554:T:C	1.38034e-75	-2.20415	-0.658033	1.88629e-36	-2.11091	-0.857723	2.64037e-34	-2.25298	-0.777986
183338810	chr3:183338810:G:A	4.13217e-76	-2.08246	-1.98583	6.75223e-37	-1.95604	-2.03992	8.31509e-35	-2.14629	-2.04011
183339552	chr3:183339552:T:C	4.57229e-76	-2.02827	-1.93881	8.25168e-37	-2.22285	-1.57257	9.27411e-35	-2.39775	-1.67949
183339632	chr3:183339632:A:T	6.64513e-76	-2.24588	-1.34733	1.46123e-36	-2.4076	-0.816373	1.34056e-34	-2.49667	-1.21212
183339655	chr3:183339655:C:G	1.57721e-75	-0.828399	-1.90045	1.2101e-36	-1.43512	-1.97743	1.12769e-34	-1.93649	-1.94523
183340197	chr3:183340197:T:C	5.40186e-75	-8.17673e-10	-1.49776	7.04221e-36	-8.17673e-10	-1.65133	8.66766e-34	-8.17673e-10	-1.84229
183341752	chr3:183341752:C:CT	1.50644e-75	-1.61807	-1.15669	2.95302e-36	-1.86552	-0.654895	2.03218e-34	-2.21749	-1.07528
183341884	chr3:183341884:C:G	3.06859e-76	-2.41746	-1.94842	4.05102e-37	-2.49992	-2.00695	6.15607e-35	-2.39377	-2.09326
183342138	chr3:183342138:A:C	4.2308e-75	-1.62076	-0.12136	5.76329e-36	-2.02709	0.175351	2.82675e-34	-2.36261	-0.600147
183342907	chr3:183342907:A:C	6.1722e-75	-8.17673e-10	-1.36445	8.84096e-36	-8.17673e-10	-1.42385	1.46552e-33	-8.17673e-10	-1.31709
183342934	chr3:183342934:A:G	1.53597e-74	-8.17673e-10	-0.452762	1.57931e-35	-8.17673e-10	-0.843674	2.11019e-33	-8.17673e-10	-0.952519
183343155	chr3:183343155:A:G	1.39894e-75	-1.82363	-1.02516	2.94505e-36	-2.0141	-0.509026	1.98233e-34	-2.36698	-0.950632
183343327	chr3:183343327:C:T	4.32622e-75	-8.17673e-10	-1.71981	5.6481e-36	-8.17673e-10	-1.87193	7.19411e-34	-8.17673e-10	-2.02862
183343677	chr3:183343677:C:T	1.33572e-75	-1.8061	-1.08894	2.72176e-36	-2.00179	-0.600181	1.84061e-34	-2.35887	-1.03291
183343894	chr3:183343894:G:A	4.45187e-76	-2.16982	-1.82395	7.38693e-37	-2.00176	-1.90436	9.06086e-35	-2.18902	-1.91148
183343975	chr3:183343975:G:A	1.39324e-75	-1.83111	-1.02177	2.89003e-36	-2.01929	-0.522692	1.94217e-34	-2.37072	-0.967358
183344181	chr3:183344181:A:C	3.34754e-75	-8.17673e-10	-1.97628	4.67053e-36	-8.17673e-10	-2.06197	7.03998e-34	-8.17673e-10	-2.05028
183344301	chr3:183344301:G:A	1.36109e-75	-1.81516	-1.06107	2.79511e-36	-2.00852	-0.56685	1.887e-34	-2.36204	-1.00485
183344556	chr3:183344556:G:A	2.89484e-75	-2.12158	-1.73e-09	3.07815e-36	-2.47892	-1.73e-09	4.29202e-34	-2.54513	-1.73e-09
183345178	chr3:183345178:T:C	2.97534e-75	-8.17673e-10	-2.09415	4.54405e-36	-8.17673e-10	-2.08943	6.60549e-34	-8.17673e-10	-2.11398
183346036	chr3:183346036:T:C	2.96115e-75	-8.17673e-10	-2.09893	4.425e-36	-8.17673e-10	-2.11598	6.9214e-34	-8.17673e-10	-2.06727
183346463	chr3:183346463:T:A	1.36694e-75	-1.85634	-1.0156	2.84712e-36	-2.04481	-0.51213	1.94068e-34	-2.38197	-0.956879
183346562	chr3:183346562:G:A	2.35479e-76	-2.50596	-2.12468	3.49508e-37	-2.54411	-2.11037	7.60296e-35	-2.28972	-1.98621
183346995	chr3:183346995:T:C	1.01821e-74	-8.17673e-10	-0.863881	1.09534e-35	-8.17673e-10	-1.2096	1.27849e-33	-8.17673e-10	-1.45362
183347175	chr3:183347175:C:T	6.24541e-75	-1.27559	-0.0770732	1.118e-35	-1.72565	0.536534	1.45842e-33	-1.7494	0.427448
183347275	chr3:183347275:G:A	2.08001e-75	-2.45214	-1.73e-09	2.92767e-36	-2.52904	-1.73e-09	5.473e-34	-2.30206	-1.73e-09
183347557	chr3:183347557:A:G	1.38078e-75	-1.83902	-1.02284	2.79773e-36	-2.0602	-0.514236	1.94411e-34	-2.385	-0.952081
183347806	chr3:183347806:A:C	4.0992e-75	-8.17673e-10	-1.77372	6.417e-36	-8.17673e-10	-1.7443	1.01875e-33	-8.17673e-10	-1.68072
183348206	chr3:183348206:G:A	6.52169e-75	-1.26578	-0.0435971	1.17509e-35	-1.71756	0.578242	1.53225e-33	-1.74124	0.468674
183348233	chr3:183348233:C:T	7.82981e-76	-2.50587	-0.923286	1.00153e-36	-2.46945	-1.13226	1.21627e-34	-2.38197	-1.42412
183348335	chr3:183348335:A:G	1.29838e-75	-1.18082	-1.74257	9.74559e-37	-1.72993	-1.89909	1.1097e-34	-2.0445	-1.85329
183348526	chr3:183348526:C:T	2.30522e-75	-0.455055	-1.89428	1.71552e-36	-1.09124	-1.97229	1.46969e-34	-1.67576	-1.94107
183348657	chr3:183348657:G:C	2.40372e-75	-1.1405	-1.16699	4.6475e-36	-1.49376	-0.573155	4.6632e-34	-1.7543	-0.707878
183348724	chr3:183348724:A:G	1.53339e-75	-0.859065	-1.89797	1.18723e-36	-1.45569	-1.97593	1.11086e-34	-1.95224	-1.9445
183348836	chr3:183348836:A:G	4.69601e-75	-0.868963	-0.768832	9.17226e-36	-1.26979	-0.117271	8.8083e-34	-1.58555	-0.240639
183348946	chr3:183348946:C:G	1.32265e-75	-0.955969	-1.9489	1.06791e-36	-1.52156	-2.01598	9.37267e-35	-2.07707	-1.9896
183349146	chr3:183349146:A:G	6.32707e-75	-1.33967	-1.73e-09	1.18867e-35	-1.12782	-1.73e-09	1.55704e-33	-1.25651	-1.73e-09
183349627	chr3:183349627:T:A	1.00338e-75	-2.29505	-0.886084	1.44227e-36	-2.17431	-1.06272	2.02041e-34	-2.30242	-0.99617
183349790	chr3:183349790:C:T	3.31328e-76	-2.48208	-1.80708	7.12051e-37	-2.49728	-1.44557	7.79039e-35	-2.54624	-1.70533
183349898	chr3:183349898:G:A	3.96632e-75	-8.17673e-10	-1.80667	6.24633e-36	-8.17673e-10	-1.77125	8.84514e-34	-8.17673e-10	-1.82202
183349965	chr3:183349965:T:C	1.45288e-75	-0.838235	-1.97273	1.9577e-36	-0.965495	-1.96598	1.13271e-34	-1.81211	-2.06515
183350145	chr3:183350145:T:C	2.87966e-75	-8.17673e-10	-2.12683	4.47248e-36	-8.17673e-10	-2.1053	6.63509e-34	-8.17673e-10	-2.10951
183350184	chr3:183350184:C:G	1.68215e-74	-8.17673e-10	-0.361848	4.70913e-35	-8.17673e-10	0.248841	6.98253e-33	-8.17673e-10	0.244112
183350635	chr3:183350635:G:T	2.63045e-76	-2.54606	-1.97388	4.13737e-37	-2.54316	-1.94262	5.34699e-35	-2.54263	-2.0853
183350673	chr3:183350673:G:T	2.57723e-76	-2.54429	-1.99609	4.0319e-37	-2.54544	-1.96615	5.27695e-35	-2.54516	-2.09597
183350718	chr3:183350718:C:T	2.95625e-76	-2.37454	-2.02863	4.56006e-37	-2.28879	-2.0997	6.69172e-35	-2.37492	-2.02867
183350765	chr3:183350765:G:A	5.63434e-75	-8.17673e-10	-1.45563	8.43978e-36	-8.17673e-10	-1.47029	1.3633e-33	-8.17673e-10	-1.38939
183350868	chr3:183350868:C:A	3.04155e-76	-2.3781	-1.99663	4.62066e-37	-2.29499	-2.0803	6.90401e-35	-2.37729	-1.99508
183351303	chr3:183351303:C:G	2.56522e-76	-2.41787	-2.12718	4.37701e-37	-2.33005	-2.09942	5.79975e-35	-2.42051	-2.12615
183351401	chr3:183351401:T:C	3.01502e-75	-8.17673e-10	-2.0809	4.85719e-36	-8.17673e-10	-2.02279	7.24719e-34	-8.17673e-10	-2.02127
183351773	chr3:183351773:C:T	2.78331e-76	-2.33583	-2.12762	4.81524e-37	-2.22535	-2.1087	6.25564e-35	-2.34339	-2.1276
183351795	chr3:183351795:G:C	2.75785e-76	-2.34502	-2.12762	4.77009e-37	-2.23721	-2.10625	6.20914e-35	-2.35102	-2.12743
183351839	chr3:183351839:G:A	5.86382e-75	-8.17673e-10	-1.41571	7.86004e-36	-8.17673e-10	-1.54146	1.2726e-33	-8.17673e-10	-1.45824
183351877	chr3:183351877:G:C	3.00047e-76	-2.26071	-2.12762	5.25045e-37	-2.13894	-2.10857	6.71629e-35	-2.27234	-2.12759
183352092	chr3:183352092:T:C	5.96625e-75	-8.17673e-10	-1.39839	8.46031e-36	-8.17673e-10	-1.46786	1.38431e-33	-8.17673e-10	-1.3741
183352186	chr3:183352186:C:T	3.20394e-76	-2.30877	-2.01394	6.11796e-37	-2.1856	-1.909	7.17871e-35	-2.32946	-2.00389
183352221	chr3:183352221:T:C	2.77899e-76	-2.33739	-2.12762	4.80444e-37	-2.22775	-2.10854	6.24288e-35	-2.34544	-2.12759
183352245	chr3:183352245:G:A	5.84418e-75	-8.17673e-10	-1.41906	7.83389e-36	-8.17673e-10	-1.54479	1.26815e-33	-8.17673e-10	-1.46174
183352250	chr3:183352250:T:C	2.77523e-76	-2.33873	-2.12763	4.80716e-37	-2.22907	-2.10666	6.23853e-35	-2.34628	-2.12745
183352379	chr3:183352379:C:T	7.34339e-75	-8.17673e-10	-1.19071	1.10288e-35	-8.17673e-10	-1.20273	1.79805e-33	-8.17673e-10	-1.11259
183352558	chr3:183352558:T:C	2.77176e-76	-2.34005	-2.12756	4.7855e-37	-2.23056	-2.10968	6.22619e-35	-2.34807	-2.12763
183352565	chr3:183352565:T:C	2.75369e-76	-2.48395	-1.9902	4.02975e-37	-2.42151	-2.09062	6.17276e-35	-2.47173	-2.0126
183352618	chr3:183352618:T:C	2.82855e-76	-2.31979	-2.12754	4.90595e-37	-2.20551	-2.10988	6.35036e-35	-2.32833	-2.12763
183352720	chr3:183352720:A:G	3.01346e-76	-2.40187	-1.98213	4.59426e-37	-2.30964	-2.07139	6.89482e-35	-2.39254	-1.98116
183352736	chr3:183352736:C:T	2.75836e-76	-2.48633	-1.98613	4.02418e-37	-2.42515	-2.08836	6.1804e-35	-2.47461	-2.00847
183352791	chr3:183352791:T:C	2.95839e-76	-2.40448	-1.99797	4.53301e-37	-2.31274	-2.0817	6.76707e-35	-2.39531	-1.99709
183352962	chr3:183352962:CA:C	2.87736e-75	-8.17673e-10	-2.12763	4.38485e-36	-8.17673e-10	-2.12509	6.57683e-34	-8.17673e-10	-2.11833
183352986	chr3:183352986:G:A	1.03046e-74	-8.17673e-10	-0.851921	1.42062e-35	-8.17673e-10	-0.949568	2.44335e-33	-8.17673e-10	-0.805929
183353071	chr3:183353071:G:A	2.88263e-75	-8.17673e-10	-2.12581	4.44578e-36	-8.17673e-10	-2.11129	6.59489e-34	-8.17673e-10	-2.11559
183353155	chr3:183353155:A:T	5.95749e-75	-8.17673e-10	-1.39986	8.44816e-36	-8.17673e-10	-1.4693	1.38214e-33	-8.17673e-10	-1.37567
183353170	chr3:183353170:C:A	5.94224e-75	-8.17673e-10	-1.40242	8.42902e-36	-8.17673e-10	-1.47157	1.37864e-33	-8.17673e-10	-1.3782
183353299	chr3:183353299:A:G	5.62508e-75	-8.17673e-10	-1.45727	8.00522e-36	-8.17673e-10	-1.52315	1.30556e-33	-8.17673e-10	-1.43267
183353480	chr3:183353480:T:C	5.34407e-75	-8.17673e-10	-1.50852	5.78522e-36	-8.17673e-10	-1.84794	7.44322e-34	-8.17673e-10	-1.99458
183355539	chr3:183355539:C:T	3.61814e-75	-8.17673e-10	-1.89855	4.60462e-36	-8.17673e-10	-2.07619	6.54637e-34	-8.17673e-10	-2.12297
183355608	chr3:183355608:A:G	3.11444e-76	-2.53255	-1.81849	6.86646e-37	-2.53555	-1.44364	9.47081e-35	-2.36397	-1.69229
183355853	chr3:183355853:C:A	3.0275e-75	-8.17673e-10	-2.07677	4.46888e-36	-8.17673e-10	-2.10611	6.51825e-34	-8.17673e-10	-2.12728
183355953	chr3:183355953:C:T	9.96434e-75	-8.17673e-10	-0.885496	1.33267e-35	-8.17673e-10	-1.01348	2.33716e-33	-8.17673e-10	-0.850362
183356006	chr3:183356006:A:C	4.06811e-75	-8.17673e-10	-1.78133	4.89287e-36	-8.17673e-10	-2.01547	6.71898e-34	-8.17673e-10	-2.09695
183356045	chr3:183356045:C:T	5.12259e-75	-8.17673e-10	-1.55085	8.13589e-36	-8.17673e-10	-1.50696	1.1366e-33	-8.17673e-10	-1.57126
183356196	chr3:183356196:A:T	1.98337e-75	-2.49971	-1.73e-09	4.14042e-36	-2.18245	-1.73e-09	1.48898e-33	-1.30121	-1.73e-09
183356977	chr3:183356977:A:G	2.42885e-76	-2.52823	-2.07144	3.94154e-37	-2.49558	-2.03868	5.4455e-35	-2.50866	-2.10102
183357112	chr3:183357112:T:C	4.79391e-76	-2.53475	-1.38499	1.28433e-36	-2.53854	-0.814468	1.64546e-34	-2.35617	-1.14769
183357218	chr3:183357218:T:G	3.4683e-76	-2.49804	-1.74539	7.42602e-37	-2.48644	-1.4144	1.07873e-34	-2.4446	-1.4815
183357318	chr3:183357318:C:T	5.43706e-76	-2.27541	-1.51844	1.12775e-36	-2.42583	-1.05719	1.00259e-34	-2.50373	-1.49557
183357646	chr3:183357646:T:A	1.2796e-74	-8.17673e-10	-0.635374	1.38029e-35	-8.17673e-10	-0.978367	1.84125e-33	-8.17673e-10	-1.08885
183358040	chr3:183358040:C:A	5.00268e-76	-2.02556	-1.85155	7.3076e-37	-2.3163	-1.60061	8.62094e-35	-2.37353	-1.77675
183358889	chr3:183358889:G:A	1.89286e-75	-2.54642	-1.73e-09	3.38984e-36	-2.38246	-1.73e-09	1.27511e-33	-1.45626	-1.73e-09
183358927	chr3:183358927:A:T	5.68554e-75	-1.44658	-1.73e-09	4.51594e-36	-2.09563	-1.73e-09	4.30745e-34	-2.54154	-1.73e-09
183358941	chr3:183358941:T:C	2.50781e-76	-2.52012	-2.04757	4.11741e-37	-2.48597	-2.00464	5.61059e-35	-2.49771	-2.08211
183359103	chr3:183359103:G:A	1.31785e-75	-2.36088	-0.54763	3.22145e-36	-2.51408	0.0806678	2.6201e-34	-2.53468	-0.503995
183359219	chr3:183359219:A:G	5.24287e-75	-8.17673e-10	-1.52764	7.71555e-36	-8.17673e-10	-1.56001	1.25633e-33	-8.17673e-10	-1.4711
183359534	chr3:183359534:C:A	3.80921e-75	-1.84709	-1.73e-09	1.15245e-35	-1.15877	-1.73e-09	2.04295e-33	-0.984905	-1.73e-09
183359910	chr3:183359910:T:C	5.74355e-75	-8.17673e-10	-1.43643	8.05331e-36	-8.17673e-10	-1.51716	1.32211e-33	-8.17673e-10	-1.42007
183360291	chr3:183360291:A:G	9.06665e-76	-2.23944	-1.04305	2.38629e-36	-2.32182	-0.411688	1.86241e-34	-2.39198	-0.988035
183360355	chr3:183360355:C:T	2.91483e-75	-8.17673e-10	-2.1147	4.51804e-36	-8.17673e-10	-2.09517	6.7192e-34	-8.17673e-10	-2.09692
183360492	chr3:183360492:G:A	6.23959e-75	-8.17673e-10	-1.35359	7.56974e-36	-8.17673e-10	-1.57909	1.06149e-33	-8.17673e-10	-1.63962
183360696	chr3:183360696:G:A	6.03729e-75	-8.17673e-10	-1.38655	7.84166e-36	-8.17673e-10	-1.5438	1.04556e-33	-8.17673e-10	-1.65474
183360894	chr3:183360894:G:A	3.07597e-75	-8.17673e-10	-2.06089	5.2612e-36	-8.17673e-10	-1.94289	9.20252e-34	-8.17673e-10	-1.78241
183361237	chr3:183361237:G:A	4.69015e-75	-8.17673e-10	-1.63904	8.79325e-36	-8.17673e-10	-1.42926	1.73839e-33	-8.17673e-10	-1.14634
183361325	chr3:183361325:A:G	3.08918e-75	-8.17673e-10	-2.0566	4.49385e-36	-8.17673e-10	-2.10054	6.98584e-34	-8.17673e-10	-2.058
183361410	chr3:183361410:G:A	3.85209e-75	-8.17673e-10	-1.83589	5.55624e-36	-8.17673e-10	-1.88833	8.77364e-34	-8.17673e-10	-1.83013
183361693	chr3:183361693:G:GTGAGAAC	4.59411e-75	-8.17673e-10	-1.65973	6.15165e-36	-8.17673e-10	-1.78653	1.06047e-33	-8.17673e-10	-1.64059
183361989	chr3:183361989:G:A	2.82037e-76	-2.36323	-2.087	5.76101e-37	-2.22344	-1.93128	7.84281e-35	-2.19387	-2.051
183361990	chr3:183361990:T:C	2.91131e-75	-8.17673e-10	-2.11591	4.44586e-36	-8.17673e-10	-2.11128	7.02719e-34	-8.17673e-10	-2.0521
183362012	chr3:183362012:T:C	4.84884e-75	-8.17673e-10	-1.60577	6.53726e-36	-8.17673e-10	-1.72573	1.07355e-33	-8.17673e-10	-1.62832
183362131	chr3:183362131:G:T	4.55171e-76	-2.17431	-1.79728	8.5415e-37	-2.08714	-1.67376	1.08769e-34	-2.28676	-1.63107
183362174	chr3:183362174:A:G	2.79894e-76	-2.39283	-2.06502	5.09724e-37	-2.14976	-2.12737	8.65933e-35	-2.10953	-2.0363
183362443	chr3:183362443:A:C	1.03793e-74	-8.17673e-10	-0.844693	1.54821e-35	-8.17673e-10	-0.863566	2.58233e-33	-8.17673e-10	-0.750605
183362529	chr3:183362529:TGAAAA:T	4.85241e-75	-8.17673e-10	-1.60503	8.50534e-36	-8.17673e-10	-1.46255	1.63043e-33	-8.17673e-10	-1.21046
183362718	chr3:183362718:T:C	7.11384e-75	-8.17673e-10	-1.22247	9.65329e-36	-8.17673e-10	-1.33595	1.53757e-33	-8.17673e-10	-1.2691
183362736	chr3:183362736:T:C	2.82739e-76	-2.40268	-2.04506	5.03045e-37	-2.16527	-2.12505	8.71632e-35	-2.12483	-2.01445
183362775	chr3:183362775:G:A	5.07133e-75	-8.17673e-10	-1.56091	6.57687e-36	-8.17673e-10	-1.71969	1.02646e-33	-8.17673e-10	-1.67319
183362924	chr3:183362924:T:C	5.51633e-75	-8.17673e-10	-1.4768	1.10078e-35	-8.17673e-10	-1.20465	1.63299e-33	-8.17673e-10	-1.20889
183362949	chr3:183362949:A:G	3.4551e-75	-8.17673e-10	-1.94466	6.32796e-36	-8.17673e-10	-1.75827	1.14109e-33	-8.17673e-10	-1.56732
183362979	chr3:183362979:G:A	2.92387e-76	-2.34262	-2.07156	6.28422e-37	-2.19185	-1.87594	8.44184e-35	-2.17083	-2.00044
183363178	chr3:183363178:G:A	2.95048e-76	-2.32017	-2.08496	6.45657e-37	-2.16171	-1.87903	8.71249e-35	-2.11117	-2.02854
183363213	chr3:183363213:A:G	1.57256e-75	-2.42438	-0.307424	2.08805e-36	-2.49557	-0.371446	2.33468e-34	-2.52633	-0.627676
183363550	chr3:183363550:C:T	2.95219e-76	-2.30503	-2.09952	6.3543e-37	-2.15458	-1.90213	8.67428e-35	-2.10394	-2.04017
183363555	chr3:183363555:GCAACATAGGGAGACCC:G	4.24016e-76	-2.22317	-1.81933	7.8227e-37	-2.14486	-1.70394	1.00925e-34	-2.3286	-1.66408
183364373	chr3:183364373:A:G	3.16825e-75	-8.17673e-10	-2.03133	5.34465e-36	-8.17673e-10	-1.92715	9.13383e-34	-8.17673e-10	-1.7899
183364480	chr3:183364480:A:G	2.95389e-75	-8.17673e-10	-2.10139	4.74454e-36	-8.17673e-10	-2.04625	6.89935e-34	-8.17673e-10	-2.07046
183364540	chr3:183364540:A:C	1.98377e-75	-2.49951	-1.73e-09	3.3904e-36	-2.3823	-1.73e-09	4.29158e-34	-2.54523	-1.73e-09
183364748	chr3:183364748:C:T	3.01997e-76	-2.30249	-2.07936	6.47103e-37	-2.12951	-1.90899	8.72127e-35	-2.06099	-2.07771
183364761	chr3:183364761:C:T	3.19128e-76	-2.51043	-1.81624	6.10343e-37	-2.40172	-1.69526	8.2089e-35	-2.31565	-1.8836
183365439	chr3:183365439:C:T	3.11516e-76	-2.27803	-2.07278	6.78112e-37	-2.09876	-1.89293	9.07014e-35	-2.02937	-2.07011
183365648	chr3:183365648:T:TA	3.51365e-76	-2.48235	-1.74808	7.12932e-37	-2.34886	-1.59276	9.56078e-35	-2.24346	-1.80334
183365687	chr3:183365687:G:C	2.81027e-76	-2.34331	-2.1105	6.23325e-37	-2.0546	-2.02134	8.82964e-35	-1.99932	-2.12704
183365926	chr3:183365926:A:C	4.47429e-75	-8.17673e-10	-1.68616	6.3793e-36	-8.17673e-10	-1.75019	8.42701e-34	-8.17673e-10	-1.87044
183366016	chr3:183366016:GA:G	2.87915e-75	-8.17673e-10	-2.12701	4.69818e-36	-8.17673e-10	-2.05607	7.69587e-34	-8.17673e-10	-1.9612
183366035	chr3:183366035:A:G	2.85517e-76	-2.32063	-2.11733	6.33055e-37	-2.02025	-2.04019	9.17266e-35	-1.9635	-2.12475
183366094	chr3:183366094:T:C	2.96114e-75	-8.17673e-10	-2.09893	4.71297e-36	-8.17673e-10	-2.05293	7.65874e-34	-8.17673e-10	-1.96604
183366520	chr3:183366520:C:T	2.82029e-76	-2.33449	-2.11577	3.98219e-37	-2.39778	-2.12622	6.72929e-35	-2.28964	-2.10836
183366573	chr3:183366573:G:A	2.87887e-75	-8.17673e-10	-2.12711	4.38898e-36	-8.17673e-10	-2.12415	6.63364e-34	-8.17673e-10	-2.10973
183366579	chr3:183366579:A:G	2.95876e-75	-8.17673e-10	-2.09974	4.70842e-36	-8.17673e-10	-2.05389	7.64825e-34	-8.17673e-10	-1.96741
183366598	chr3:183366598:A:G	3.21757e-75	-8.17673e-10	-2.01588	5.03091e-36	-8.17673e-10	-1.98765	7.28685e-34	-8.17673e-10	-2.01581
183366744	chr3:183366744:G:C	3.11757e-76	-2.26855	-2.08149	6.67459e-37	-2.09663	-1.9109	8.99141e-35	-2.02943	-2.07877
183366752	chr3:183366752:G:A	2.80165e-76	-2.34116	-2.11573	6.16455e-37	-2.05137	-2.03564	8.86349e-35	-1.99702	-2.12551
183366898	chr3:183366898:T:C	2.9597e-75	-8.17673e-10	-2.09942	4.71138e-36	-8.17673e-10	-2.05327	7.65672e-34	-8.17673e-10	-1.9663
183366964	chr3:183366964:T:C	5.81396e-76	-2.28487	-1.44196	1.01858e-36	-2.02917	-1.55567	1.62847e-34	-2.10836	-1.40589
183367016	chr3:183367016:A:C	6.21046e-76	-1.94491	-1.71595	1.1633e-36	-1.88556	-1.56642	1.44309e-34	-2.1199	-1.5152
183367454	chr3:183367454:T:G	2.13278e-74	-8.17673e-10	-0.124498	3.08612e-35	-8.17673e-10	-0.173749	5.31652e-33	-8.17673e-10	-0.0284798
183368879	chr3:183368879:T:C	4.21906e-75	-8.17673e-10	-1.7449	5.86407e-36	-8.17673e-10	-1.8344	9.12387e-34	-8.17673e-10	-1.79099
183368963	chr3:183368963:T:C	6.82283e-75	-8.17673e-10	-1.26423	1.41222e-35	-8.17673e-10	-0.955499	2.10836e-33	-8.17673e-10	-0.953387
183369012	chr3:183369012:G:A	1.02062e-74	-8.17673e-10	-0.861517	1.24243e-35	-8.17673e-10	-1.08359	1.54775e-33	-8.17673e-10	-1.2625
183369118	chr3:183369118:A:G	1.4052e-74	-8.17673e-10	-0.541745	1.72807e-35	-8.17673e-10	-0.75366	3.81636e-33	-8.17673e-10	-0.360003
183369119	chr3:183369119:C:A	3.99701e-75	-8.17673e-10	-1.79896	5.72952e-36	-8.17673e-10	-1.85762	7.93e-34	-8.17673e-10	-1.93123
183369257	chr3:183369257:T:A	2.91637e-75	-8.17673e-10	-2.11417	4.5936e-36	-8.17673e-10	-2.07858	7.36722e-34	-8.17673e-10	-2.00484
183369270	chr3:183369270:G:C	2.92008e-75	-8.17673e-10	-2.1129	4.60503e-36	-8.17673e-10	-2.0761	7.39591e-34	-8.17673e-10	-2.00096
183369432	chr3:183369432:C:T	2.84795e-76	-2.32168	-2.11882	6.3332e-37	-2.01375	-2.04628	9.21867e-35	-1.96204	-2.1212
183369493	chr3:183369493:A:G	2.88464e-76	-2.31	-2.11769	6.46151e-37	-1.99718	-2.0428	9.36876e-35	-1.94494	-2.12215
183369845	chr3:183369845:A:G	3.17256e-76	-2.23538	-2.09717	6.81204e-37	-2.03764	-1.9495	9.34783e-35	-1.96854	-2.10079
183369884	chr3:183369884:T:C	2.82651e-76	-2.32981	-2.11824	6.26121e-37	-2.027	-2.04446	9.10847e-35	-1.97358	-2.12169
183369933	chr3:183369933:C:T	1.0858e-74	-8.17673e-10	-0.799603	1.43806e-35	-8.17673e-10	-0.93737	2.41478e-33	-8.17673e-10	-0.817691
183370107	chr3:183370107:G:A	3.13838e-76	-2.24858	-2.09481	6.74247e-37	-2.05429	-1.94311	9.20531e-35	-1.98644	-2.09825
183370157	chr3:183370157:T:G	4.00976e-75	-8.17673e-10	-1.79578	5.80542e-36	-8.17673e-10	-1.84446	7.99765e-34	-8.17673e-10	-1.92274
183370206	chr3:183370206:G:A	3.56103e-75	-8.17673e-10	-1.91446	5.32083e-36	-8.17673e-10	-1.93162	8.80578e-34	-8.17673e-10	-1.82648
183370334	chr3:183370334:C:G	2.80253e-76	-2.33248	-2.12409	6.12424e-37	-2.02912	-2.06445	9.13083e-35	-1.97817	-2.11464
183370351	chr3:183370351:A:G	4.32643e-76	-2.28392	-1.73843	7.74246e-37	-2.02831	-1.8308	1.192e-34	-2.10722	-1.71903
183370656	chr3:183370656:A:AT	2.98981e-75	-8.17673e-10	-2.0893	4.80084e-36	-8.17673e-10	-2.03446	7.87194e-34	-8.17673e-10	-1.93858
183370825	chr3:183370825:A:C	2.73138e-76	-2.35937	-2.12292	5.90305e-37	-2.06951	-2.06085	8.80011e-35	-2.01338	-2.11632
183371018	chr3:183371018:C:A	2.90168e-75	-8.17673e-10	-2.11922	4.38312e-36	-8.17673e-10	-2.12549	6.52461e-34	-8.17673e-10	-2.1263
183371102	chr3:183371102:C:T	1.07417e-74	-8.17673e-10	-0.810378	1.92352e-35	-8.17673e-10	-0.646508	3.08814e-33	-8.17673e-10	-0.57173
183371201	chr3:183371201:T:C	4.25173e-75	-8.17673e-10	-1.73718	5.94747e-36	-8.17673e-10	-1.82028	9.30148e-34	-8.17673e-10	-1.77171
183371229	chr3:183371229:A:G	2.72969e-76	-2.35549	-2.12742	5.78876e-37	-2.06371	-2.0862	8.98729e-35	-2.00716	-2.1015
183371433	chr3:183371433:A:G	4.7061e-76	-2.01438	-1.92385	8.42836e-37	-1.95333	-1.8209	1.06542e-34	-2.16204	-1.77647
183371644	chr3:183371644:T:A	2.58602e-76	-2.41184	-2.12513	5.33268e-37	-2.1617	-2.07028	8.08526e-35	-2.10171	-2.11272
183371873	chr3:183371873:G:A	2.71873e-76	-2.36122	-2.1257	5.81365e-37	-2.0726	-2.07302	8.83186e-35	-2.01531	-2.1108
183371950	chr3:183371950:C:T	2.8052e-76	-2.32975	-2.12587	6.106e-37	-2.02292	-2.07364	9.30556e-35	-1.96316	-2.1107
183371972	chr3:183371972:T:C	3.83046e-76	-2.40403	-1.74008	6.38818e-37	-2.19079	-1.86059	1.01864e-34	-2.24957	-1.73385
183372073	chr3:183372073:G:T	3.47972e-75	-8.17673e-10	-1.93756	5.18438e-36	-8.17673e-10	-1.9576	8.05516e-34	-8.17673e-10	-1.91557
183372141	chr3:183372141:T:C	2.73636e-76	-2.35318	-2.12728	5.83308e-37	-2.05866	-2.08363	9.02212e-35	-2.00064	-2.10415
183372409	chr3:183372409:AAATG:A	3.99509e-75	-8.17673e-10	-1.79944	6.69861e-36	-8.17673e-10	-1.70135	1.26035e-33	-8.17673e-10	-1.46791
183372517	chr3:183372517:C:T	5.89324e-75	-8.17673e-10	-1.4107	8.2611e-36	-8.17673e-10	-1.49169	1.57094e-33	-8.17673e-10	-1.24762
183372664	chr3:183372664:C:G	2.90899e-75	-8.17673e-10	-2.1167	4.38916e-36	-8.17673e-10	-2.12411	6.5195e-34	-8.17673e-10	-2.12709
183372919	chr3:183372919:C:T	1.11086e-74	-8.17673e-10	-0.776793	2.15755e-35	-8.17673e-10	-0.531691	3.54905e-33	-8.17673e-10	-0.432619
183373090	chr3:183373090:G:A	2.82872e-76	-2.32529	-2.12198	6.24487e-37	-2.01705	-2.05702	9.27202e-35	-1.95953	-2.11794
183373098	chr3:183373098:A:G	2.83021e-76	-2.32626	-2.12048	6.2344e-37	-2.02225	-2.0535	9.22479e-35	-1.96341	-2.11917
183373356	chr3:183373356:A:G	2.66862e-76	-2.3808	-2.12473	5.64013e-37	-2.10145	-2.07448	8.36409e-35	-2.06995	-2.11058
183373478	chr3:183373478:A:G	2.64065e-76	-2.3982	-2.11786	5.68597e-37	-2.12247	-2.04536	8.00274e-35	-2.10247	-2.12221
183373508	chr3:183373508:T:TC	2.26022e-76	-2.5443	-2.12733	3.7235e-37	-2.50345	-2.08772	6.04787e-35	-2.38343	-2.12134
183373530	chr3:183373530:C:T	2.63809e-74	-8.17673e-10	0.0881308	2.28824e-35	-8.17673e-10	-0.472881	4.51433e-33	-8.17673e-10	-0.192041
183373595	chr3:183373595:A:G	2.87752e-76	-2.30566	-2.1245	6.35105e-37	-1.98871	-2.0685	9.58925e-35	-1.93076	-2.11307
183373619	chr3:183373619:C:T	4.08626e-75	-8.17673e-10	-1.77688	5.87753e-36	-8.17673e-10	-1.83211	9.23192e-34	-8.17673e-10	-1.77922
183373773	chr3:183373773:C:T	2.75005e-76	-2.53609	-1.93939	5.30739e-37	-2.4849	-1.75184	6.34077e-35	-2.37223	-2.08524
183373843	chr3:183373843:C:A	2.84269e-76	-2.3151	-2.12724	6.09072e-37	-2.01485	-2.08421	9.77878e-35	-1.92244	-2.10181
183374116	chr3:183374116:A:G	2.82888e-76	-2.32095	-2.12626	6.22501e-37	-1.99964	-2.07762	9.22484e-35	-1.97375	-2.10882
183374124	chr3:183374124:C:T	2.91193e-75	-8.17673e-10	-2.11569	4.57569e-36	-8.17673e-10	-2.08249	6.71095e-34	-8.17673e-10	-2.09814
183374395	chr3:183374395:C:T	3.37347e-76	-2.14525	-2.1259	6.82805e-37	-1.85757	-2.12723	7.74528e-35	-2.13922	-2.11816
183374440	chr3:183374440:C:T	2.56171e-76	-2.46004	-2.08639	3.57649e-37	-2.51831	-2.11314	5.78793e-35	-2.42359	-2.1251
183374469	chr3:183374469:A:G	1.24759e-74	-8.17673e-10	-0.660712	2.31892e-35	-8.17673e-10	-0.459559	3.79862e-33	-8.17673e-10	-0.364662
183374594	chr3:183374594:A:G	3.26419e-76	-2.19418	-2.1099	6.38013e-37	-1.92997	-2.12267	7.37581e-35	-2.17869	-2.12758
183374654	chr3:183374654:A:G	3.36211e-76	-2.1516	-2.12292	6.78786e-37	-1.8631	-2.1276	7.73987e-35	-2.13571	-2.12237
183375085	chr3:183375085:A:C	4.64178e-75	-8.17673e-10	-1.64941	6.71038e-36	-8.17673e-10	-1.69959	1.12509e-33	-8.17673e-10	-1.58143
183375504	chr3:183375504:A:G	9.93057e-75	-8.17673e-10	-0.88889	1.85778e-35	-8.17673e-10	-0.68128	3.03222e-33	-8.17673e-10	-0.590005
183375635	chr3:183375635:T:C	3.93157e-76	-2.06558	-2.05247	6.89463e-37	-1.98602	-1.98907	8.10874e-35	-2.24511	-1.96641
183376991	chr3:183376991:A:G	3.13494e-75	-8.17673e-10	-2.0419	4.64753e-36	-8.17673e-10	-2.06691	7.30648e-34	-8.17673e-10	-2.01312
183377289	chr3:183377289:G:A	3.76025e-75	-8.17673e-10	-1.86002	5.82906e-36	-8.17673e-10	-1.84039	7.36078e-34	-8.17673e-10	-2.00572
183377872	chr3:183377872:C:T	3.30019e-75	-8.17673e-10	-1.99053	4.93542e-36	-8.17673e-10	-2.00681	6.67716e-34	-8.17673e-10	-2.10319
183377997	chr3:183377997:T:C	5.87451e-75	-8.17673e-10	-1.41389	7.6007e-36	-8.17673e-10	-1.57501	1.18378e-33	-8.17673e-10	-1.53058
183378015	chr3:183378015:G:A	3.24931e-75	-2.00607	-1.73e-09	7.40065e-36	-1.60168	-1.73e-09	6.06154e-34	-2.19992	-1.73e-09
183378130	chr3:183378130:T:C	3.68686e-76	-2.06083	-2.12149	7.60075e-37	-1.75779	-2.1198	8.09451e-35	-2.0908	-2.12248
183378329	chr3:183378329:T:C	6.53174e-75	-8.17673e-10	-1.30784	1.26972e-35	-8.17673e-10	-1.06187	3.35064e-33	-8.17673e-10	-0.490147
183378420	chr3:183378420:G:A	4.19708e-75	-8.17673e-10	-1.75012	5.8708e-36	-8.17673e-10	-1.83326	9.58226e-34	-8.17673e-10	-1.74197
183379082	chr3:183379082:C:T	3.8626e-76	-2.04939	-2.08637	7.66705e-37	-1.74297	-2.12593	8.29436e-35	-2.06546	-2.12343
183379759	chr3:183379759:A:G	6.47982e-75	-8.17673e-10	-1.31582	8.26117e-36	-8.17673e-10	-1.49168	1.28343e-33	-8.17673e-10	-1.44976
183380259	chr3:183380259:C:T	2.89605e-75	-8.17673e-10	-2.12116	4.4896e-36	-8.17673e-10	-2.10148	6.89724e-34	-8.17673e-10	-2.07076
183380860	chr3:183380860:T:C	2.35839e-76	-2.50314	-2.12597	3.87072e-37	-2.42671	-2.12568	9.11533e-35	-2.2232	-1.87131
183381284	chr3:183381284:C:T	4.86398e-75	-8.17673e-10	-1.60265	6.79319e-36	-8.17673e-10	-1.68733	1.12106e-33	-8.17673e-10	-1.58502
183381506	chr3:183381506:C:T	2.31239e-76	-2.52188	-2.12693	3.67788e-37	-2.48142	-2.12208	5.69979e-35	-2.52119	-2.04285
183381555	chr3:183381555:G:A	2.84699e-76	-2.51448	-1.92635	3.94055e-37	-2.46586	-2.06865	5.20866e-35	-2.53922	-2.11492
183382155	chr3:183382155:T:A	4.20764e-75	-8.17673e-10	-1.74761	6.87326e-36	-8.17673e-10	-1.67561	1.32979e-33	-8.17673e-10	-1.41428
183382166	chr3:183382166:A:C	3.93491e-75	-8.17673e-10	-1.81462	5.53559e-36	-8.17673e-10	-1.89205	8.65619e-34	-8.17673e-10	-1.84361
183382207	chr3:183382207:T:C	3.93176e-75	-8.17673e-10	-1.81542	5.53206e-36	-8.17673e-10	-1.89269	8.64957e-34	-8.17673e-10	-1.84437
183382565	chr3:183382565:T:C	3.93938e-75	-8.17673e-10	-1.81348	5.54179e-36	-8.17673e-10	-1.89093	8.66625e-34	-8.17673e-10	-1.84245
183382776	chr3:183382776:T:G	3.72985e-75	-8.17673e-10	-1.86814	5.28622e-36	-8.17673e-10	-1.93814	8.23575e-34	-8.17673e-10	-1.8934
183383227	chr3:183383227:T:TA	2.95629e-76	-2.47431	-1.92884	4.9194e-37	-2.3022	-2.01045	6.16118e-35	-2.39343	-2.09277
183383380	chr3:183383380:A:G	2.64274e-76	-2.43668	-2.07859	4.34447e-37	-2.33202	-2.1049	5.67595e-35	-2.44879	-2.11944
183383465	chr3:183383465:C:T	3.17625e-75	-8.17673e-10	-2.02881	5.31541e-36	-8.17673e-10	-1.93264	7.83398e-34	-8.17673e-10	-1.94341
183383623	chr3:183383623:T:C	2.88729e-75	-8.17673e-10	-2.12419	4.50179e-36	-8.17673e-10	-2.09877	7.35221e-34	-8.17673e-10	-2.00688
183384112	chr3:183384112:G:C	3.79755e-75	-8.17673e-10	-1.85015	5.32516e-36	-8.17673e-10	-1.9308	8.12954e-34	-8.17673e-10	-1.90638
183384228	chr3:183384228:C:T	3.18112e-75	-8.17673e-10	-2.02728	5.32743e-36	-8.17673e-10	-1.93038	7.85084e-34	-8.17673e-10	-1.94126
183384238	chr3:183384238:T:A	5.11374e-75	-8.17673e-10	-1.55258	6.66971e-36	-8.17673e-10	-1.70567	9.03809e-34	-8.17673e-10	-1.80044
183384474	chr3:183384474:C:T	4.0454e-75	-8.17673e-10	-1.78693	4.81823e-36	-8.17673e-10	-2.03084	6.64046e-34	-8.17673e-10	-2.1087
183385236	chr3:183385236:T:A	2.88814e-75	-8.17673e-10	-2.1239	4.4551e-36	-8.17673e-10	-2.1092	7.12837e-34	-8.17673e-10	-2.0378
183385472	chr3:183385472:T:G	8.52054e-76	-2.04056	-1.30405	1.60335e-36	-1.54916	-1.58199	1.92358e-34	-1.89117	-1.45653
183385757	chr3:183385757:G:A	3.77793e-75	-8.17673e-10	-1.85533	4.64782e-36	-8.17673e-10	-2.06685	6.54938e-34	-8.17673e-10	-2.12251
183385777	chr3:183385777:C:T	3.13638e-75	-8.17673e-10	-2.04144	4.84685e-36	-8.17673e-10	-2.02492	7.79012e-34	-8.17673e-10	-1.94903
183385785	chr3:183385785:C:G	1.98864e-75	-2.49706	-1.73e-09	2.87829e-36	-2.54605	-1.73e-09	4.90967e-34	-2.41068	-1.73e-09
183385929	chr3:183385929:A:G	3.02002e-75	-8.17673e-10	-2.07925	4.66985e-36	-8.17673e-10	-2.06212	7.39195e-34	-8.17673e-10	-2.00149
183386034	chr3:183386034:T:C	3.00174e-75	-8.17673e-10	-2.08532	4.61741e-36	-8.17673e-10	-2.07341	7.28383e-34	-8.17673e-10	-2.01623
183386174	chr3:183386174:T:G	2.93526e-75	-8.17673e-10	-2.10771	4.87813e-36	-8.17673e-10	-2.01849	7.73961e-34	-8.17673e-10	-1.95553
183386440	chr3:183386440:A:G	3.27219e-75	-8.17673e-10	-1.99905	5.40174e-36	-8.17673e-10	-1.91653	7.74965e-34	-8.17673e-10	-1.95424
183386877	chr3:183386877:G:A	7.41844e-75	-8.17673e-10	-1.18054	9.61895e-36	-8.17673e-10	-1.33951	1.51568e-33	-8.17673e-10	-1.28343
183386895	chr3:183386895:G:A	1.95323e-75	-2.51503	-1.73e-09	3.05775e-36	-2.48557	-1.73e-09	4.28609e-34	-2.54651	-1.73e-09
183387850	chr3:183387850:C:T	6.39095e-76	-1.52964	-2.10257	2.07644e-36	-0.872164	-2.00043	2.25541e-34	-1.51688	-1.67167
183387986	chr3:183387986:G:A	3.03124e-75	-8.17673e-10	-2.07554	4.98533e-36	-8.17673e-10	-1.99675	7.34239e-34	-8.17673e-10	-2.00822
183388104	chr3:183388104:G:A	3.37049e-75	-8.17673e-10	-1.96945	4.93989e-36	-8.17673e-10	-2.00591	8.3831e-34	-8.17673e-10	-1.87567
183388325	chr3:183388325:T:C	3.38843e-75	-8.17673e-10	-1.96414	5.57111e-36	-8.17673e-10	-1.88565	7.76835e-34	-8.17673e-10	-1.95183
183388535	chr3:183388535:G:C	3.0532e-75	-8.17673e-10	-2.06832	5.0377e-36	-8.17673e-10	-1.9863	7.41229e-34	-8.17673e-10	-1.99875
183388662	chr3:183388662:T:C	5.13615e-75	-8.17673e-10	-1.5482	6.37376e-36	-8.17673e-10	-1.75106	7.66699e-34	-8.17673e-10	-1.96496
183389064	chr3:183389064:A:G	3.0296e-75	-8.17673e-10	-2.07608	4.97469e-36	-8.17673e-10	-1.99889	7.32045e-34	-8.17673e-10	-2.01121
183389430	chr3:183389430:C:CA	3.0296e-75	-8.17673e-10	-2.07608	4.97469e-36	-8.17673e-10	-1.99889	7.32045e-34	-8.17673e-10	-2.01121
183389512	chr3:183389512:G:A	5.72788e-75	-8.17673e-10	-1.43916	7.39081e-36	-8.17673e-10	-1.60301	8.48898e-34	-8.17673e-10	-1.86311
183389612	chr3:183389612:C:T	6.12912e-75	-8.17673e-10	-1.37146	9.00255e-36	-8.17673e-10	-1.40574	1.48775e-33	-8.17673e-10	-1.30203
183389984	chr3:183389984:G:A	2.61428e-76	-2.50131	-2.0248	3.95349e-37	-2.46903	-2.0622	5.76408e-35	-2.4538	-2.09902
183390869	chr3:183390869:C:G	8.27836e-75	-8.17673e-10	-1.07086	1.45358e-35	-8.17673e-10	-0.92663	2.34394e-33	-8.17673e-10	-0.847467
183391041	chr3:183391041:A:G	2.90875e-76	-2.3861	-2.03327	5.3239e-37	-2.27603	-1.9576	6.656e-35	-2.47246	-1.93649
183391215	chr3:183391215:C:A	3.867e-76	-2.40019	-1.73442	4.17913e-37	-2.52779	-1.94794	5.59247e-35	-2.50464	-2.07841
183391609	chr3:183391609:G:T	5.24453e-76	-2.52209	-1.30781	1.04289e-36	-2.54659	-1.01466	1.57432e-34	-2.49841	-1.04965
183391896	chr3:183391896:TC:T	3.15049e-75	-8.17673e-10	-2.03695	4.613e-36	-8.17673e-10	-2.07437	7.67522e-34	-8.17673e-10	-1.96389
183391953	chr3:183391953:T:C	3.32531e-75	-8.17673e-10	-1.98294	5.33432e-36	-8.17673e-10	-1.92909	7.55817e-34	-8.17673e-10	-1.97926
183392301	chr3:183392301:C:T	3.3154e-75	-8.17673e-10	-1.98593	4.68525e-36	-8.17673e-10	-2.05883	7.80208e-34	-8.17673e-10	-1.94749
183392369	chr3:183392369:G:C	1.80453e-74	-8.17673e-10	-0.291625	4.05802e-35	-8.17673e-10	0.100032	5.45681e-33	-8.17673e-10	-0.00243412
183392434	chr3:183392434:T:TC	3.46207e-75	-8.17673e-10	-1.94264	6.0413e-36	-8.17673e-10	-1.80463	8.81296e-34	-8.17673e-10	-1.82566
183392448	chr3:183392448:G:A	1.07525e-74	-0.809373	-1.73e-09	2.19803e-35	-0.5131	-1.73e-09	6.12056e-34	-2.19023	-1.73e-09
183393075	chr3:183393075:A:G	1.37867e-75	-0.883615	-1.97977	5.20941e-36	0.054526	-2.00731	3.5823e-34	-0.620848	-2.10503
183393125	chr3:183393125:G:A	4.09514e-76	-1.95565	-2.12164	1.02652e-36	-1.51212	-2.06495	1.14195e-34	-1.96247	-1.90668
183393149	chr3:183393149:C:G	7.2538e-75	-8.17673e-10	-1.20298	1.51295e-35	-8.17673e-10	-0.886601	2.01704e-33	-8.17673e-10	-0.997668
183393535	chr3:183393535:A:G	1.24246e-74	-8.17673e-10	-0.664826	1.71568e-35	-8.17673e-10	-0.760855	2.98612e-33	-8.17673e-10	-0.605324
183393968	chr3:183393968:T:G	3.67117e-75	-8.17673e-10	-1.884	6.26944e-36	-8.17673e-10	-1.76756	9.35415e-34	-8.17673e-10	-1.76606
183393982	chr3:183393982:G:C	8.55909e-75	-8.17673e-10	-1.03751	1.71037e-35	-8.17673e-10	-0.763954	2.23013e-33	-8.17673e-10	-0.897239
183394111	chr3:183394111:T:G	2.90568e-75	-8.17673e-10	-2.11784	4.47756e-36	-8.17673e-10	-2.10417	6.58045e-34	-8.17673e-10	-2.11778
183394397	chr3:183394397:A:G	2.97401e-75	-8.17673e-10	-2.0946	4.40806e-36	-8.17673e-10	-2.11981	6.52278e-34	-8.17673e-10	-2.12658
183394432	chr3:183394432:G:A	4.633e-76	-1.95668	-1.9972	1.1454e-36	-1.40549	-2.062	1.01665e-34	-1.85921	-2.12616
183394594	chr3:183394594:G:A	3.29794e-75	-8.17673e-10	-1.99121	5.16477e-36	-8.17673e-10	-1.96139	8.522e-34	-8.17673e-10	-1.85923
183394778	chr3:183394778:A:G	2.8951e-75	-8.17673e-10	-2.12149	4.44669e-36	-8.17673e-10	-2.11109	6.54896e-34	-8.17673e-10	-2.12258
183394931	chr3:183394931:T:C	4.04141e-75	-8.17673e-10	-1.78792	6.98925e-36	-8.17673e-10	-1.65887	1.10752e-33	-8.17673e-10	-1.59718
183395327	chr3:183395327:G:A	3.42864e-75	-1.95234	-1.73e-09	5.91138e-36	-1.82637	-1.73e-09	1.10856e-33	-1.59624	-1.73e-09
183395343	chr3:183395343:TAAAA:T	4.11378e-75	-8.17673e-10	-1.77017	5.80882e-36	-8.17673e-10	-1.84387	8.7794e-34	-8.17673e-10	-1.82948
183395518	chr3:183395518:C:A	5.75549e-75	-8.17673e-10	-1.43435	7.52092e-36	-8.17673e-10	-1.58556	1.08293e-33	-8.17673e-10	-1.61963
183395656	chr3:183395656:T:C	2.07188e-75	-0.832268	-1.62379	5.61077e-36	-0.0977132	-1.78085	3.93436e-34	-0.69165	-1.94048
183395684	chr3:183395684:C:T	3.70751e-76	-2.16318	-2.01356	7.31782e-37	-1.88435	-2.03117	6.82007e-35	-2.43865	-1.94595
183396000	chr3:183396000:C:T	2.51309e-75	-0.169325	-2.09367	3.95427e-36	-0.108051	-2.1204	6.03156e-34	-0.142488	-2.06239
183396009	chr3:183396009:G:A	1.62331e-75	-0.576316	-2.12373	2.60805e-36	-0.517328	-2.12732	4.10924e-34	-0.588046	-2.0006
183396220	chr3:183396220:T:C	9.44288e-75	1.04102	-1.98027	2.80329e-35	1.57587	-1.84574	1.46704e-33	0.397444	-1.7135
183396713	chr3:183396713:G:T	4.31683e-76	-1.90424	-2.12033	5.39026e-37	-2.09918	-2.12205	6.11272e-35	-2.36939	-2.1247
183396716	chr3:183396716:C:G	1.07688e-74	0.79744	-1.6053	1.89568e-35	0.7471	-1.40818	1.97783e-33	0.244141	-1.26144
183396741	chr3:183396741:T:A	3.76738e-75	-8.17673e-10	-1.85813	5.96341e-36	-8.17673e-10	-1.81761	8.46741e-34	-8.17673e-10	-1.86566
183396859	chr3:183396859:G:A	1.76549e-74	-8.17673e-10	-0.313496	3.16184e-35	-8.17673e-10	-0.149509	4.92296e-33	-8.17673e-10	-0.105389
183397331	chr3:183397331:C:A	5.51594e-75	-8.17673e-10	-1.47687	7.24296e-36	-8.17673e-10	-1.62322	1.04377e-33	-8.17673e-10	-1.65646
183397391	chr3:183397391:G:A	3.57994e-75	-8.17673e-10	-1.90916	5.36471e-36	-8.17673e-10	-1.92341	8.31075e-34	-8.17673e-10	-1.88433
183397483	chr3:183397483:A:C	2.25878e-75	-0.936869	-1.43282	3.79435e-36	-0.632323	-1.63741	4.2908e-34	-0.701563	-1.84385
183398565	chr3:183398565:T:TA	3.52284e-75	-8.17673e-10	-1.92524	5.95208e-36	-8.17673e-10	-1.81951	8.86381e-34	-8.17673e-10	-1.81991
183398731	chr3:183398731:C:T	1.41451e-74	-8.17673e-10	-0.535141	1.9567e-35	-8.17673e-10	-0.629401	3.51663e-33	-8.17673e-10	-0.441795
183399056	chr3:183399056:T:C	3.80217e-75	-8.17673e-10	-1.84894	6.61478e-36	-8.17673e-10	-1.71394	9.7958e-34	-8.17673e-10	-1.71993
183399636	chr3:183399636:C:T	2.43566e-75	-2.29429	-1.73e-09	3.13964e-36	-2.45914	-1.73e-09	4.89186e-34	-2.41431	-1.73e-09
183399761	chr3:183399761:G:A	2.90168e-75	-8.17673e-10	-2.11922	4.46229e-36	-8.17673e-10	-2.10759	6.5629e-34	-8.17673e-10	-2.12045
183400103	chr3:183400103:T:C	1.90316e-75	-2.54099	-1.73e-09	3.29342e-36	-2.41132	-1.73e-09	1.16413e-33	-1.54733	-1.73e-09
183400231	chr3:183400231:A:G	4.32057e-74	-8.17673e-10	0.581463	9.59489e-35	-8.17673e-10	0.960568	1.59433e-32	-8.17673e-10	1.06974
183400492	chr3:183400492:C:T	7.56425e-75	-8.17673e-10	-1.16107	4.40264e-36	-8.17673e-10	-2.12104	6.8644e-34	-8.17673e-10	-2.07554
183401295	chr3:183401295:A:G	1.58786e-75	-0.60685	-2.11527	2.81035e-36	-0.474894	-2.09505	4.82926e-34	-0.556808	-1.87038
183401419	chr3:183401419:A:T	6.12505e-75	-8.17673e-10	-1.37212	7.94412e-36	-8.17673e-10	-1.53082	1.14298e-33	-8.17673e-10	-1.56566
183401951	chr3:183401951:G:C	6.66915e-76	-1.97832	-1.61128	1.06528e-36	-2.08419	-1.45582	8.5673e-35	-2.45445	-1.70206
183402170	chr3:183402170:A:G	2.28509e-75	-1.02925	-1.32885	3.94488e-36	-0.666102	-1.56473	4.44064e-34	-0.726451	-1.78464
183402219	chr3:183402219:A:G	7.07173e-75	0.348702	-1.5771	1.42297e-35	0.407911	-1.35583	1.32419e-33	-0.150526	-1.26797
183402239	chr3:183402239:C:T	4.99055e-75	-0.0648675	-1.51209	9.72085e-36	-0.035521	-1.29345	1.07841e-33	-0.50226	-1.12155
183402262	chr3:183402262:T:C	2.92748e-75	-0.594424	-1.51594	6.95748e-36	-0.423968	-1.23946	1.08407e-33	-0.673475	-0.945098
183402331	chr3:183402331:G:A	1.07672e-75	-1.57691	-1.53367	1.5503e-36	-1.72214	-1.44266	1.13091e-34	-2.20514	-1.67372
183402369	chr3:183402369:G:T	1.78781e-75	-0.50543	-2.09809	3.18073e-36	-0.376668	-2.06947	5.62151e-34	-0.463159	-1.81212
183402375	chr3:183402375:C:A	5.82451e-75	0.175637	-1.59807	1.15542e-35	0.230061	-1.38626	1.09369e-33	-0.310681	-1.29906
183402493	chr3:183402493:G:C	5.77479e-75	-0.242921	-1.18809	1.04835e-35	0.191651	-1.4451	1.16405e-33	0.14466	-1.69205
183402716	chr3:183402716:TAATAA:T	6.17821e-75	0.185974	-1.54945	1.22019e-35	0.234456	-1.33611	1.16308e-33	-0.300644	-1.24758
183402809	chr3:183402809:A:G	5.78314e-75	0.182839	-1.6124	1.14026e-35	0.232977	-1.40239	1.08258e-33	-0.300679	-1.31927
183402847	chr3:183402847:G:A	5.20624e-75	0.0837558	-1.61841	1.02397e-35	0.133136	-1.41011	9.82483e-34	-0.390136	-1.32684
183402858	chr3:183402858:T:C	3.88126e-75	-8.17673e-10	-1.82835	6.79726e-36	-8.17673e-10	-1.68673	9.65409e-34	-8.17673e-10	-1.7345
183403067	chr3:183403067:A:G	5.3023e-75	0.0852141	-1.60158	1.13983e-35	0.512609	-1.6824	1.26498e-33	0.461812	-1.92606
183403530	chr3:183403530:T:C	9.45281e-76	-1.57195	-1.66883	6.9596e-37	-2.15924	-1.80647	7.99467e-35	-2.53801	-1.68769
183403649	chr3:183403649:G:A	8.19541e-75	-8.17673e-10	-1.08093	1.56854e-35	-8.17673e-10	-0.850517	1.98948e-33	-8.17673e-10	-1.01143
183403780	chr3:183403780:T:C	3.39103e-75	-8.17673e-10	-1.96337	4.82145e-36	-8.17673e-10	-2.03017	7.06875e-34	-8.17673e-10	-2.0462
183404081	chr3:183404081:CTG:C	1.66251e-75	-0.552734	-2.12345	2.9277e-36	-0.419438	-2.10959	4.88896e-34	-0.499337	-1.91557
183404358	chr3:183404358:C:T	5.45857e-75	-0.192255	-1.29507	1.26735e-35	-0.125672	-0.93806	1.17547e-33	-0.682314	-0.855319
183404584	chr3:183404584:T:C	5.01121e-75	-0.195406	-1.37742	1.15916e-35	-0.124782	-1.02818	1.07694e-33	-0.675896	-0.949275
183404803	chr3:183404803:C:T	1.7584e-75	-0.521351	-2.09875	3.15757e-36	-0.386598	-2.06685	5.63007e-34	-0.470581	-1.80318
183405108	chr3:183405108:A:C	2.9982e-75	-8.17673e-10	-2.0865	4.49075e-36	-8.17673e-10	-2.10123	6.85093e-34	-8.17673e-10	-2.0775
183405116	chr3:183405116:T:C	3.56681e-75	-8.17673e-10	-1.91284	5.99899e-36	-8.17673e-10	-1.81166	9.59922e-34	-8.17673e-10	-1.7402
183405185	chr3:183405185:A:G	5.21452e-76	-1.76116	-2.07449	8.68877e-37	-1.71443	-2.02937	1.35014e-34	-1.83026	-1.87141
183405199	chr3:183405199:A:G	4.75219e-75	-0.175879	-1.45002	1.07729e-35	-0.108654	-1.11756	9.89678e-34	-0.66809	-1.04158
183405536	chr3:183405536:G:A	8.15664e-76	-1.26702	-2.12124	1.95258e-36	-0.860033	-2.07406	4.27185e-34	-0.47515	-2.07469
183405808	chr3:183405808:C:T	3.18723e-76	-2.20105	-2.12689	4.27722e-37	-2.32606	-2.12647	5.57216e-35	-2.49307	-2.09362
183405871	chr3:183405871:A:G	3.11341e-75	-8.17673e-10	-2.04879	4.94244e-36	-8.17673e-10	-2.00539	8.91394e-34	-8.17673e-10	-1.81427
183406258	chr3:183406258:G:A	1.88988e-75	-0.424248	-2.12375	3.32432e-36	-0.292071	-2.10991	5.65589e-34	-0.370109	-1.89908
183406633	chr3:183406633:C:T	8.41165e-76	-1.74571	-1.61176	6.19469e-37	-1.99276	-2.08938	6.27329e-35	-2.35088	-2.11729
183406642	chr3:183406642:C:T	4.15935e-74	-8.17673e-10	0.543436	1.66451e-35	-8.17673e-10	-0.791133	1.44759e-33	-8.17673e-10	-1.3294
183406664	chr3:183406664:T:A	7.85008e-75	-8.17673e-10	-1.12399	4.41755e-36	-8.17673e-10	-2.11766	6.81657e-34	-8.17673e-10	-2.08253
183406769	chr3:183406769:G:A	2.12333e-75	-2.43152	-1.73e-09	2.97573e-36	-2.51276	-1.73e-09	4.29612e-34	-2.54417	-1.73e-09
183406873	chr3:183406873:C:T	3.91043e-76	-1.99627	-2.12718	5.00071e-37	-2.16865	-2.12761	5.91456e-35	-2.41563	-2.11142
183407078	chr3:183407078:G:C	4.97967e-76	-2.3548	-1.52693	4.32082e-37	-2.54076	-1.90163	5.7614e-35	-2.46426	-2.08903
183407566	chr3:183407566:T:G	1.81408e-75	-0.461318	-2.12761	3.20886e-36	-0.316712	-2.12062	5.14446e-34	-0.404448	-1.95952
183407590	chr3:183407590:C:G	4.10358e-76	-1.95206	-2.12317	5.19987e-37	-2.13233	-2.12487	6.0219e-35	-2.38766	-2.12141
183407795	chr3:183407795:T:G	1.47625e-74	-0.492421	-1.73e-09	1.66845e-35	-0.78877	-1.73e-09	4.19375e-33	-0.265705	-1.73e-09
183407907	chr3:183407907:G:A	5.05265e-76	-1.94641	-1.92077	6.83376e-37	-2.1094	-1.87455	7.74648e-35	-2.32179	-1.93544
183407937	chr3:183407937:A:G	5.78112e-76	-1.60689	-2.12561	9.11404e-37	-1.56857	-2.12745	1.21404e-34	-1.69341	-2.11452
183408019	chr3:183408019:T:C	5.064e-76	-2.17244	-1.6925	4.18579e-37	-2.48554	-1.9886	5.23245e-35	-2.53216	-2.11743
183408362	chr3:183408362:C:A	1.48066e-74	-8.17673e-10	-0.489433	2.00952e-35	-8.17673e-10	-0.602767	3.6027e-33	-8.17673e-10	-0.417616
183408600	chr3:183408600:G:T	6.11109e-75	-8.17673e-10	-1.3744	7.90242e-36	-8.17673e-10	-1.53608	1.12893e-33	-8.17673e-10	-1.57803
183409405	chr3:183409405:G:A	8.65875e-76	-1.52963	-1.79889	1.0859e-36	-1.72175	-1.79909	9.48077e-35	-2.13364	-1.92156
183409631	chr3:183409631:T:A	9.86171e-75	-8.17673e-10	-0.895849	4.53878e-36	-8.17673e-10	-2.09059	6.62502e-34	-8.17673e-10	-2.11103
183409721	chr3:183409721:A:G	2.32987e-75	-2.3387	-1.73e-09	3.25704e-36	-2.42243	-1.73e-09	4.28681e-34	-2.54634	-1.73e-09
183409909	chr3:183409909:TA:T	7.44767e-75	0.221781	-1.39839	1.60464e-35	0.67565	-1.50341	1.58584e-33	0.568735	-1.80692
183410205	chr3:183410205:A:G	7.43278e-75	-8.17673e-10	-1.17861	1.41511e-35	-8.17673e-10	-0.953457	1.82188e-33	-8.17673e-10	-1.09943
183412419	chr3:183412419:C:T	8.99065e-75	-8.17673e-10	-0.988324	1.71815e-35	-8.17673e-10	-0.759417	2.18286e-33	-8.17673e-10	-0.918664
183412433	chr3:183412433:T:A	5.18901e-76	-1.84597	-1.99458	6.68201e-37	-2.0232	-1.98321	7.04513e-35	-2.29483	-2.0573
183412519	chr3:183412519:A:G	1.03467e-75	-1.43171	-1.71871	7.55662e-37	-2.23259	-1.65082	1.11487e-34	-2.28747	-1.60567
183413023	chr3:183413023:A:G	4.3805e-75	-8.17673e-10	-1.70735	6.45938e-36	-8.17673e-10	-1.73771	1.13613e-33	-8.17673e-10	-1.57167
183413086	chr3:183413086:G:A	1.89698e-75	-2.54424	-1.73e-09	3.46673e-36	-2.36004	-1.73e-09	4.7954e-34	-2.43423	-1.73e-09
183413173	chr3:183413173:A:G	1.28125e-75	-1.59966	-1.33701	1.60192e-36	-1.78665	-1.34539	1.3546e-34	-2.1677	-1.53067
183413190	chr3:183413190:A:C	1.66783e-75	-1.71553	-0.957459	1.96925e-36	-1.49114	-1.43445	3.30025e-34	-1.11524	-1.69264
183413256	chr3:183413256:T:C	2.88406e-75	-8.17673e-10	-2.12531	4.48669e-36	-8.17673e-10	-2.10213	6.57136e-34	-8.17673e-10	-2.11916
183413296	chr3:183413296:A:G	1.19483e-75	-1.57153	-1.43498	1.50893e-36	-1.76125	-1.4306	1.27956e-34	-2.15012	-1.60525
183413600	chr3:183413600:T:C	2.71466e-75	-0.243147	-1.94269	2.73013e-36	-0.629616	-1.96928	2.8559e-34	-0.90549	-2.04701
183413671	chr3:183413671:G:A	4.20422e-75	-8.17673e-10	-1.74842	5.85008e-36	-8.17673e-10	-1.83679	8.80261e-34	-8.17673e-10	-1.82684
183413802	chr3:183413802:T:C	3.25587e-75	-1.19796	-0.806093	6.40595e-36	-0.587523	-1.1585	6.53971e-34	-0.631714	-1.49228
183413876	chr3:183413876:C:T	3.19697e-75	-8.17673e-10	-2.02231	5.09693e-36	-8.17673e-10	-1.97461	7.72805e-34	-8.17673e-10	-1.95703
183414041	chr3:183414041:C:T	9.68974e-76	-1.0884	-2.12763	2.68659e-36	-0.487435	-2.12754	1.43157e-34	-1.52233	-2.12078
183414153	chr3:183414153:C:T	8.73064e-76	-1.19263	-2.12762	2.44403e-36	-0.582178	-2.12742	1.30592e-34	-1.61342	-2.12156
183414298	chr3:183414298:C:T	8.16183e-76	-1.26897	-2.11866	2.24111e-36	-0.675674	-2.1206	1.25085e-34	-1.68012	-2.09794
183414365	chr3:183414365:T:C	8.46429e-76	-1.2318	-2.11944	2.33796e-36	-0.632256	-2.12171	1.28748e-34	-1.64928	-2.09991
183414644	chr3:183414644:T:C	3.28554e-76	-2.25327	-2.04429	9.07675e-37	-1.67596	-2.02416	1.20067e-34	-1.76087	-2.05814
183414656	chr3:183414656:T:C	2.35553e-75	-0.207682	-2.12006	8.57609e-36	0.668258	-2.12253	5.98771e-34	-0.103089	-2.10909
183414663	chr3:183414663:T:C	2.60328e-74	-8.17673e-10	0.0748473	5.47828e-35	-8.17673e-10	0.400129	9.5295e-33	-8.17673e-10	0.555093
183414798	chr3:183414798:G:GT	3.19945e-76	-2.2791	-2.04501	8.63805e-37	-1.72456	-2.0251	1.15092e-34	-1.8025	-2.05882
183414803	chr3:183414803:C:T	3.21825e-76	-2.27713	-2.04113	8.69057e-37	-1.72262	-2.02097	1.15632e-34	-1.80121	-2.05543
183414998	chr3:183414998:T:C	3.26201e-76	-2.26591	-2.03884	8.87559e-37	-1.70354	-2.01899	1.18143e-34	-1.7815	-2.05366
183415562	chr3:183415562:C:T	4.19203e-75	-2.22818	0.476859	5.92056e-36	-1.61909	-0.205726	3.72546e-34	-1.89099	-0.795702
183415573	chr3:183415573:A:T	3.23771e-76	-2.26844	-2.04379	8.80466e-37	-1.70682	-2.02374	1.17143e-34	-1.78596	-2.0577
183415703	chr3:183415703:G:A	3.21771e-76	-2.28067	-2.03776	8.66174e-37	-1.73012	-2.0168	1.15128e-34	-1.80908	-2.05193
183415801	chr3:183415801:T:C	3.32626e-76	-2.25174	-2.03351	9.14612e-37	-1.6802	-2.01231	1.21296e-34	-1.76049	-2.04833
183415879	chr3:183415879:T:C	4.71337e-75	-8.17673e-10	-1.63411	6.2185e-36	-8.17673e-10	-1.77572	8.91091e-34	-8.17673e-10	-1.81461
183415989	chr3:183415989:G:A	3.88363e-75	-8.17673e-10	-1.82774	6.22436e-36	-8.17673e-10	-1.77478	9.01354e-34	-8.17673e-10	-1.80316
183416241	chr3:183416241:ATAACTT:A	3.29246e-76	-2.25924	-2.03622	8.99313e-37	-1.69422	-2.01515	1.19305e-34	-1.77495	-2.05042
183416259	chr3:183416259:C:T	3.27329e-76	-2.26383	-2.03747	8.9159e-37	-1.7015	-2.0165	1.18313e-34	-1.78201	-2.05171
183416350	chr3:183416350:C:G	5.02536e-74	-8.17673e-10	0.732573	2.91335e-35	-8.17673e-10	-0.23136	2.39309e-33	-8.17673e-10	-0.826714
183416361	chr3:183416361:G:A	4.18295e-75	-8.17673e-10	-1.75349	6.76761e-36	-8.17673e-10	-1.6911	9.74528e-34	-8.17673e-10	-1.7251
183416845	chr3:183416845:C:T	6.51092e-75	-8.17673e-10	-1.31103	4.40376e-36	-8.17673e-10	-2.12079	7.74273e-34	-8.17673e-10	-1.95513
183416980	chr3:183416980:G:T	3.06321e-76	-2.32774	-2.03989	7.91468e-37	-1.81562	-2.02149	1.05981e-34	-1.88818	-2.05561
183417422	chr3:183417422:G:A	2.53413e-76	-2.516	-2.04125	5.31316e-37	-2.16936	-2.06629	5.31108e-35	-2.53921	-2.09547
183417446	chr3:183417446:C:T	1.65919e-74	-8.17673e-10	-0.375593	3.69639e-35	-8.17673e-10	0.00669351	6.27891e-33	-8.17673e-10	0.137897
183417459	chr3:183417459:C:T	5.69325e-75	0.653601	-2.09883	1.50367e-35	1.19155	-2.08431	5.72038e-34	-0.319272	-1.93858
183417520	chr3:183417520:T:C	6.93087e-76	-1.43656	-2.11455	1.81379e-36	-0.889844	-2.11799	1.09558e-34	-1.81812	-2.09248
183417526	chr3:183417526:C:T	7.19899e-76	-1.40049	-2.11266	1.89909e-36	-0.845548	-2.11632	1.13159e-34	-1.78894	-2.08932
183417570	chr3:183417570:A:G	7.50207e-76	-1.34657	-2.12534	2.00819e-36	-0.779218	-2.1268	1.15969e-34	-1.74114	-2.11259
183417791	chr3:183417791:TA:T	2.26793e-75	-1.67968	-0.685957	3.76589e-36	-1.09188	-1.18538	1.22835e-34	-2.13573	-1.66048
183417969	chr3:183417969:C:T	5.09614e-76	-1.92134	-1.93727	1.14658e-36	-1.49344	-1.97302	9.32904e-35	-2.15665	-1.91469
183417985	chr3:183417985:C:T	4.76911e-76	-1.96502	-1.95991	1.06458e-36	-1.54993	-1.99073	8.84743e-35	-2.19014	-1.9342
183418040	chr3:183418040:T:C	7.77655e-76	-1.84552	-1.59046	1.8174e-36	-1.40905	-1.59679	1.52997e-34	-2.09299	-1.48364
183418045	chr3:183418045:G:T	5.65464e-75	-8.17673e-10	-1.45203	8.40937e-36	-8.17673e-10	-1.4739	1.1754e-33	-8.17673e-10	-1.53769
183418110	chr3:183418110:C:T	3.1498e-75	-8.17673e-10	-2.03717	4.89229e-36	-8.17673e-10	-2.01559	7.06647e-34	-8.17673e-10	-2.04652
183418184	chr3:183418184:T:C	5.38775e-76	-1.95153	-1.85144	1.18796e-36	-1.54264	-1.88836	1.00119e-34	-2.18797	-1.81272
183418208	chr3:183418208:A:G	5.05893e-76	-1.9445	-1.92144	1.1389e-36	-1.51907	-1.95411	9.37565e-35	-2.17197	-1.89438
183418273	chr3:183418273:AT:A	6.61523e-75	-1.29513	-1.73e-09	9.04123e-36	-1.40145	-1.73e-09	1.27824e-33	-1.45382	-1.73e-09
183418294	chr3:183418294:A:T	6.46089e-75	-1.31874	-1.73e-09	8.84047e-36	-1.42391	-1.73e-09	1.2505e-33	-1.47576	-1.73e-09
183418363	chr3:183418363:A:G	1.48612e-75	-1.93326	-0.855085	2.11392e-36	-1.51696	-1.33774	9.46677e-35	-2.31702	-1.73966
183418422	chr3:183418422:T:C	1.11073e-75	-1.87519	-1.2043	1.65928e-36	-1.45631	-1.64055	7.98459e-35	-2.28292	-1.94404
183418438	chr3:183418438:T:C	2.94186e-75	-2.10547	-1.73e-09	3.5056e-36	-2.34889	-1.73e-09	7.94818e-34	-1.92894	-1.73e-09
183418873	chr3:183418873:G:A	2.90296e-76	-2.42339	-1.99797	5.43251e-37	-2.1891	-2.02434	5.53859e-35	-2.52872	-2.06401
183418883	chr3:183418883:T:C	7.03555e-75	-1.76833	0.534797	7.71736e-36	-1.80069	0.240917	6.61323e-34	-2.03846	-0.0743479
183418921	chr3:183418921:T:C	3.10454e-75	-8.17673e-10	-2.05164	5.1141e-36	-8.17673e-10	-1.97125	7.48649e-34	-8.17673e-10	-1.98878
183418992	chr3:183418992:G:A	3.3337e-75	-8.17673e-10	-1.98043	4.83851e-36	-8.17673e-10	-2.02664	7.56431e-34	-8.17673e-10	-1.97844
183419129	chr3:183419129:T:C	2.69069e-74	-8.17673e-10	0.107874	5.51882e-35	-8.17673e-10	0.407502	8.59954e-33	-8.17673e-10	0.452409
183419174	chr3:183419174:C:T	1.11778e-75	-2.5415	-0.531662	1.48004e-36	-2.5303	-0.680882	2.09024e-34	-2.44405	-0.820555
183419209	chr3:183419209:A:G	1.12263e-75	-1.88178	-1.18705	1.66364e-36	-1.46633	-1.62791	8.01036e-35	-2.28762	-1.93612
183419229	chr3:183419229:A:G	3.39666e-75	-8.17673e-10	-1.96172	4.9168e-36	-8.17673e-10	-2.01059	7.71563e-34	-8.17673e-10	-1.95864
183419232	chr3:183419232:G:T	2.06097e-75	-2.46133	-1.73e-09	2.91599e-36	-2.53304	-1.73e-09	4.44294e-34	-2.51057	-1.73e-09
183419261	chr3:183419261:G:A	6.75207e-76	-1.89539	-1.68185	1.56299e-36	-1.47041	-1.68624	1.33472e-34	-2.13009	-1.58307
183419332	chr3:183419332:G:A	7.04057e-76	-1.85355	-1.68185	1.6506e-36	-1.41587	-1.68624	1.37726e-34	-2.09872	-1.58307
183419359	chr3:183419359:A:G	6.86303e-76	-1.88097	-1.67998	1.59849e-36	-1.44975	-1.68443	1.35005e-34	-2.12082	-1.58093
183419734	chr3:183419734:A:T	1.54563e-74	-8.17673e-10	-0.446493	7.67538e-36	-8.17673e-10	-1.56523	8.00058e-34	-8.17673e-10	-1.92237
183419748	chr3:183419748:C:T	7.00352e-76	-1.84396	-1.69672	1.64733e-36	-1.40345	-1.70065	1.36697e-34	-2.09048	-1.59881
183420177	chr3:183420177:C:T	4.09888e-75	-8.17673e-10	-1.7738	6.66069e-36	-8.17673e-10	-1.70702	9.66801e-34	-8.17673e-10	-1.73306
183420466	chr3:183420466:C:T	7.45406e-76	-1.78332	-1.69501	1.76131e-36	-1.33659	-1.7006	1.42244e-34	-2.05007	-1.59944
183420523	chr3:183420523:C:T	2.34294e-75	-1.84678	-0.486319	2.5709e-36	-1.87579	-0.783199	2.35485e-34	-2.09494	-1.05047
183420535	chr3:183420535:G:A	3.08316e-74	-8.17673e-10	0.244033	2.05394e-35	-8.17673e-10	-0.580901	1.74965e-33	-8.17673e-10	-1.13988
183420549	chr3:183420549:A:T	1.59515e-74	-8.17673e-10	-0.414953	2.01608e-35	-8.17673e-10	-0.599506	4.11763e-33	-8.17673e-10	-0.284021
183420665	chr3:183420665:T:C	3.08507e-75	-8.17673e-10	-2.05794	4.77187e-36	-8.17673e-10	-2.04051	6.75886e-34	-8.17673e-10	-2.09103
183420681	chr3:183420681:G:A	5.84351e-75	-8.17673e-10	-1.41918	8.96918e-36	-8.17673e-10	-1.40945	1.48758e-33	-8.17673e-10	-1.30215
183421004	chr3:183421004:T:TGAA	1.11187e-75	-1.84811	-1.23036	1.68099e-36	-1.42387	-1.65999	8.03306e-35	-2.26481	-1.95609
183421160	chr3:183421160:A:G	7.20164e-76	-1.8351	-1.67768	1.69879e-36	-1.39085	-1.68248	1.40374e-34	-2.08379	-1.57896
183421183	chr3:183421183:T:C	2.66394e-74	-8.17673e-10	0.0978822	5.46407e-35	-8.17673e-10	0.397532	8.51615e-33	-8.17673e-10	0.442666
183421294	chr3:183421294:T:G	7.26828e-76	-1.84596	-1.65762	1.70904e-36	-1.40549	-1.66182	1.42424e-34	-2.09234	-1.55591
183421321	chr3:183421321:A:G	2.66151e-74	-8.17673e-10	0.0969703	5.4551e-35	-8.17673e-10	0.395889	8.49938e-33	-8.17673e-10	0.440694
183421619	chr3:183421619:T:G	1.07123e-74	-8.17673e-10	-0.813114	1.50128e-35	-8.17673e-10	-0.894346	2.61291e-33	-8.17673e-10	-0.738834
183421871	chr3:183421871:G:A	7.14401e-76	-1.84405	-1.67677	1.67874e-36	-1.40396	-1.68124	1.39462e-34	-2.09169	-1.57757
183422141	chr3:183422141:C:T	7.17047e-76	-1.86754	-1.64958	1.6746e-36	-1.43355	-1.65412	1.41129e-34	-2.10992	-1.54746
183422172	chr3:183422172:C:G	7.12058e-76	-1.84451	-1.67959	1.67442e-36	-1.40434	-1.68344	1.39169e-34	-2.09144	-1.57992
183422451	chr3:183422451:G:T	7.15886e-76	-1.83306	-1.68569	1.68728e-36	-1.38993	-1.6902	1.39429e-34	-2.08207	-1.58743
183422489	chr3:183422489:C:T	7.7787e-76	-1.87089	-1.56481	1.79903e-36	-1.43737	-1.57863	1.53468e-34	-2.11377	-1.45979
183422517	chr3:183422517:T:C	7.21775e-76	-1.84439	-1.66616	1.69701e-36	-1.40415	-1.67022	1.41166e-34	-2.09152	-1.5656
183422567	chr3:183422567:G:A	3.1093e-75	-8.17673e-10	-2.05011	5.1245e-36	-8.17673e-10	-1.96921	7.50024e-34	-8.17673e-10	-1.98695
183422966	chr3:183422966:G:A	7.06761e-76	-1.83312	-1.69845	1.67233e-36	-1.38979	-1.69924	1.38206e-34	-2.08225	-1.59605
183423064	chr3:183423064:T:C	6.64401e-74	-8.17673e-10	1.01179	9.35319e-35	-8.17673e-10	0.935056	1.27976e-32	-8.17673e-10	0.849956
183423086	chr3:183423086:C:A	7.04315e-76	-1.8494	-1.68564	1.6593e-36	-1.41078	-1.68607	1.38419e-34	-2.09541	-1.58135
183423240	chr3:183423240:T:C	3.28937e-75	0.0223619	-2.01617	9.46742e-36	0.634993	-1.99038	4.0901e-34	-0.826352	-1.76696
183423323	chr3:183423323:G:A	7.05006e-76	-1.84888	-1.68517	1.66024e-36	-1.41031	-1.68597	1.38522e-34	-2.09474	-1.58129
183423333	chr3:183423333:T:C	1.25757e-75	-1.84246	-1.11286	1.84927e-36	-1.41443	-1.57403	8.52748e-35	-2.25925	-1.90193
183423444	chr3:183423444:A:T	1.96774e-74	-8.17673e-10	-0.205036	9.02043e-36	-8.17673e-10	-1.40376	8.8843e-34	-8.17673e-10	-1.8176
183423620	chr3:183423620:T:A	7.59111e-76	-1.76524	-1.69487	1.83045e-36	-1.30145	-1.69724	1.46149e-34	-2.026	-1.59642
183423715	chr3:183423715:C:T	1.19524e-74	-8.17673e-10	-0.703575	6.63291e-36	-8.17673e-10	-1.7112	7.35359e-34	-8.17673e-10	-2.0067
183423792	chr3:183423792:C:T	6.91265e-76	-1.79091	-1.76283	1.66245e-36	-1.33273	-1.76223	1.33891e-34	-2.04126	-1.66877
183423831	chr3:183423831:T:C	4.80454e-75	-8.17673e-10	-1.61495	7.32132e-36	-8.17673e-10	-1.61246	1.19602e-33	-8.17673e-10	-1.5203
183423874	chr3:183423874:G:A	6.60358e-76	-1.84198	-1.7575	1.5704e-36	-1.39525	-1.75667	1.2884e-34	-2.08553	-1.66295
183423910	chr3:183423910:C:T	4.14295e-74	-8.17673e-10	0.539484	2.60897e-35	-8.17673e-10	-0.341709	2.14176e-33	-8.17673e-10	-0.937669
183423916	chr3:183423916:CCGG:C	6.81345e-76	-1.81676	-1.75144	1.63337e-36	-1.36255	-1.75005	1.32484e-34	-2.06514	-1.65545
183424719	chr3:183424719:C:A	4.40778e-75	-8.17673e-10	-1.70114	5.86753e-36	-8.17673e-10	-1.83381	8.42411e-34	-8.17673e-10	-1.87079
183424756	chr3:183424756:T:C	1.39055e-75	-0.74964	-2.10517	3.76922e-36	-0.185505	-2.09088	1.98283e-34	-1.36082	-1.95654
183425080	chr3:183425080:CACAGAGAG:C	4.43122e-76	-2.2119	-1.78651	9.26845e-37	-1.88179	-1.79743	9.11698e-35	-2.37726	-1.71707
183425192	chr3:183425192:G:GT	9.60523e-76	-1.14917	-2.07562	1.5149e-36	-1.11994	-2.06796	2.61836e-34	-0.927218	-2.11212
183425394	chr3:183425394:G:A	2.17954e-74	-8.17673e-10	-0.10281	9.99351e-36	-8.17673e-10	-1.30131	9.76334e-34	-8.17673e-10	-1.72325
183425441	chr3:183425441:TC:T	4.39539e-76	-2.2348	-1.77174	9.10785e-37	-1.91381	-1.78288	9.11935e-35	-2.39368	-1.70039
183425541	chr3:183425541:G:A	3.73766e-75	-8.17673e-10	-1.86605	6.77366e-36	-8.17673e-10	-1.69021	9.31519e-34	-8.17673e-10	-1.77024
183425598	chr3:183425598:C:T	1.94711e-75	-2.51816	-1.73e-09	3.01166e-36	-2.50076	-1.73e-09	4.34707e-34	-2.53238	-1.73e-09
183425599	chr3:183425599:G:A	6.11359e-75	-0.749486	-0.624509	8.66579e-36	-0.287509	-1.15635	4.1044e-34	-1.10296	-1.48686
183425620	chr3:183425620:G:A	1.88873e-75	-2.26901	-0.279588	2.09323e-36	-1.96695	-0.897591	1.10044e-34	-2.49982	-1.40636
183426009	chr3:183426009:A:G	1.77543e-75	-2.30474	-0.305727	1.94168e-36	-2.01927	-0.920426	1.06481e-34	-2.514	-1.42508
183426171	chr3:183426171:A:G	6.18901e-76	-1.54869	-2.11563	9.21906e-37	-1.56659	-2.11797	2.13269e-34	-1.30772	-1.93678
183426291	chr3:183426291:G:A	3.71833e-76	-2.30917	-1.86465	7.30855e-37	-2.01264	-1.90415	7.56515e-35	-2.44406	-1.83686
183426474	chr3:183426474:A:G	1.05211e-74	-0.831129	-1.73e-09	1.3859e-35	-0.97431	-1.73e-09	2.01236e-33	-0.99999	-1.73e-09
183426546	chr3:183426546:C:T	6.26439e-75	-0.780612	-0.569016	1.01804e-35	-0.290675	-0.992104	4.7029e-34	-1.12506	-1.32864
183426782	chr3:183426782:T:C	5.96844e-75	-8.17673e-10	-1.39802	8.67537e-36	-8.17673e-10	-1.44276	1.40519e-33	-8.17673e-10	-1.35913
183426961	chr3:183426961:C:T	2.98609e-74	-8.17673e-10	0.212042	5.88734e-35	-8.17673e-10	0.472143	9.83176e-33	-8.17673e-10	0.586318
183427055	chr3:183427055:G:A	4.62253e-76	-2.29041	-1.66575	8.35662e-37	-1.94895	-1.83383	8.27524e-35	-2.42154	-1.76966
183427605	chr3:183427605:A:AAG	1.26481e-74	-8.17673e-10	-0.647002	1.06136e-35	-8.17673e-10	-1.24111	1.05219e-33	-8.17673e-10	-1.64842
183427640	chr3:183427640:C:A	1.65678e-74	-8.17673e-10	-0.377045	1.30655e-35	-8.17673e-10	-1.03327	1.23312e-33	-8.17673e-10	-1.48975
183428052	chr3:183428052:AG:A	7.53958e-74	-8.17673e-10	1.13824	1.76646e-34	-8.17673e-10	1.5709	2.62695e-32	-8.17673e-10	1.56911
183428493	chr3:183428493:G:A	4.56331e-75	-8.17673e-10	-1.66646	7.59277e-36	-8.17673e-10	-1.57605	1.11347e-33	-8.17673e-10	-1.59182
183428567	chr3:183428567:C:T	3.44095e-75	-8.17673e-10	-1.94876	5.36655e-36	-8.17673e-10	-1.92306	7.82729e-34	-8.17673e-10	-1.94427
183428822	chr3:183428822:G:A	2.97333e-75	-8.17673e-10	-2.09483	4.4807e-36	-8.17673e-10	-2.10347	7.06688e-34	-8.17673e-10	-2.04646
183428908	chr3:183428908:C:G	2.76963e-75	-1.86794	-0.29786	2.28243e-36	-2.04379	-0.734219	1.82649e-34	-2.38266	-1.01682
183429001	chr3:183429001:C:T	3.139e-75	-8.17673e-10	-2.0406	4.51675e-36	-8.17673e-10	-2.09546	6.51636e-34	-8.17673e-10	-2.12757
183429271	chr3:183429271:G:C	2.95939e-75	-8.17673e-10	-2.09953	4.48798e-36	-8.17673e-10	-2.10184	6.93402e-34	-8.17673e-10	-2.06545
183429364	chr3:183429364:A:C	2.925e-75	-8.17673e-10	-2.11121	4.43819e-36	-8.17673e-10	-2.113	6.80946e-34	-8.17673e-10	-2.08357
183429554	chr3:183429554:C:T	2.08421e-75	-2.45012	-1.73e-09	4.10184e-36	-2.19181	-1.73e-09	4.80837e-34	-2.43153	-1.73e-09
183429694	chr3:183429694:C:T	3.4192e-75	-8.17673e-10	-1.9551	5.54223e-36	-8.17673e-10	-1.89085	7.52897e-34	-8.17673e-10	-1.98313
183430121	chr3:183430121:T:TC	2.92656e-75	-8.17673e-10	-2.11068	4.44069e-36	-8.17673e-10	-2.11244	6.81345e-34	-8.17673e-10	-2.08299
183430386	chr3:183430386:C:A	2.9651e-75	-8.17673e-10	-2.0976	4.49638e-36	-8.17673e-10	-2.09997	6.95668e-34	-8.17673e-10	-2.06218
183430537	chr3:183430537:C:T	4.45672e-74	0.612489	-1.73e-09	2.46965e-35	-0.396586	-1.73e-09	7.41294e-33	0.303928	-1.73e-09
183430828	chr3:183430828:A:G	2.93452e-75	-8.17673e-10	-2.10796	4.44936e-36	-8.17673e-10	-2.11049	6.83834e-34	-8.17673e-10	-2.07934
183431052	chr3:183431052:A:G	2.92857e-75	-8.17673e-10	-2.10999	4.43853e-36	-8.17673e-10	-2.11292	6.81327e-34	-8.17673e-10	-2.08301
183431080	chr3:183431080:G:A	3.27257e-75	-8.17673e-10	-1.99893	5.04461e-36	-8.17673e-10	-1.98493	8.03346e-34	-8.17673e-10	-1.91827
183431279	chr3:183431279:A:C	2.37157e-74	-8.17673e-10	-0.0183719	4.60563e-35	-8.17673e-10	0.226618	7.51905e-33	-8.17673e-10	0.318141
183431655	chr3:183431655:G:A	1.42361e-74	-8.17673e-10	-0.52873	1.83853e-35	-8.17673e-10	-0.691695	3.0649e-33	-8.17673e-10	-0.579283
183431747	chr3:183431747:A:G	3.09425e-75	-8.17673e-10	-2.05496	4.68277e-36	-8.17673e-10	-2.05936	7.37443e-34	-8.17673e-10	-2.00387
183432627	chr3:183432627:C:T	6.27088e-74	-8.17673e-10	0.953994	1.28939e-34	-8.17673e-10	1.25609	2.00633e-32	-8.17673e-10	1.29959
183432666	chr3:183432666:A:G	4.66977e-75	-8.17673e-10	-1.6434	8.3765e-36	-8.17673e-10	-1.47782	1.35945e-33	-8.17673e-10	-1.39222
183433153	chr3:183433153:G:A	3.44994e-75	-8.17673e-10	-1.94615	5.18851e-36	-8.17673e-10	-1.9568	8.41427e-34	-8.17673e-10	-1.87195
183433539	chr3:183433539:C:T	7.39994e-75	-8.17673e-10	-1.18304	6.87297e-36	-8.17673e-10	-1.67565	8.28745e-34	-8.17673e-10	-1.88714
183433540	chr3:183433540:A:G	7.17838e-75	-8.17673e-10	-1.21344	6.72973e-36	-8.17673e-10	-1.69671	8.15865e-34	-8.17673e-10	-1.9028
183433567	chr3:183433567:G:A	5.18511e-76	-1.93956	-1.90174	1.21217e-36	-1.42827	-1.98256	6.24396e-35	-2.35738	-2.11548
183433580	chr3:183433580:G:A	3.14925e-75	-8.17673e-10	-2.03734	4.92652e-36	-8.17673e-10	-2.00862	7.25787e-34	-8.17673e-10	-2.0198
183433702	chr3:183433702:T:C	1.22083e-75	-2.38152	-0.603452	1.30041e-36	-2.35857	-0.981998	1.38692e-34	-2.39792	-1.27688
183433835	chr3:183433835:C:T	1.23878e-75	-0.844048	-2.12633	1.12375e-36	-1.36205	-2.12453	1.99857e-34	-1.18248	-2.12697
183433872	chr3:183433872:G:A	9.8501e-76	-2.37087	-0.828741	1.08558e-36	-2.34947	-1.17167	1.18111e-34	-2.38874	-1.44669
183433944	chr3:183433944:G:A	1.23892e-75	-0.862638	-2.10763	1.1212e-36	-1.37708	-2.11176	2.03136e-34	-1.2028	-2.09038
183433951	chr3:183433951:C:A	1.30776e-75	-0.935834	-1.98036	1.20558e-36	-1.43704	-1.97925	2.2539e-34	-1.27254	-1.91668
183434526	chr3:183434526:G:A	2.89195e-75	-8.17673e-10	-2.12258	4.50275e-36	-8.17673e-10	-2.09856	6.85975e-34	-8.17673e-10	-2.07621
183434547	chr3:183434547:C:T	1.19486e-75	-0.881928	-2.12455	1.06699e-36	-1.42149	-2.11692	1.92449e-34	-1.2197	-2.12752
183434563	chr3:183434563:C:A	1.29349e-75	-0.802203	-2.12496	1.1479e-36	-1.34782	-2.11749	2.06944e-34	-1.14703	-2.12757
183434568	chr3:183434568:C:T	8.28643e-76	-1.45683	-1.91564	1.55468e-36	-1.32664	-1.83534	1.42308e-34	-1.95379	-1.69527
183434580	chr3:183434580:G:A	7.8432e-76	-1.31916	-2.10829	1.44087e-36	-1.13805	-2.09995	1.098e-34	-1.86574	-2.04266
183434602	chr3:183434602:T:C	5.59577e-75	-8.17673e-10	-1.4625	9.75387e-36	-8.17673e-10	-1.32558	1.64216e-33	-8.17673e-10	-1.20329
183434718	chr3:183434718:G:A	1.68541e-75	-0.762467	-1.90003	1.4228e-36	-1.34447	-1.90616	3.16756e-34	-1.09943	-1.7495
183434808	chr3:183434808:C:T	1.5962e-75	-0.811716	-1.90516	1.37307e-36	-1.37057	-1.91563	3.06509e-34	-1.11829	-1.76352
183434893	chr3:183434893:G:A	9.91926e-76	-1.08939	-2.10322	9.28576e-37	-1.58478	-2.09257	1.63272e-34	-1.39101	-2.12062
183435110	chr3:183435110:C:T	6.14435e-75	-8.17673e-10	-1.36898	1.03165e-35	-8.17673e-10	-1.2695	1.3255e-33	-8.17673e-10	-1.41751
183436055	chr3:183436055:G:A	2.06374e-75	-0.366165	-2.09383	2.82504e-36	-0.481716	-2.08301	1.28443e-34	-1.74587	-2.0057
183436565	chr3:183436565:G:A	3.09685e-76	-2.24844	-2.10827	6.59565e-37	-1.89245	-2.12697	5.83361e-35	-2.41433	-2.1265
183436739	chr3:183436739:T:C	8.36428e-75	-0.153993	-0.906545	1.54661e-35	-0.298392	-0.566206	7.58266e-34	-1.54169	-0.434334
183436945	chr3:183436945:G:A	3.66001e-74	-8.17673e-10	0.415543	7.72532e-35	-8.17673e-10	0.743841	1.24805e-32	-8.17673e-10	0.824866
183436982	chr3:183436982:C:T	4.80824e-75	-8.17673e-10	-1.61418	6.14193e-36	-8.17673e-10	-1.78811	8.69039e-34	-8.17673e-10	-1.83967
183437381	chr3:183437381:A:T	4.45291e-76	-2.15729	-1.83624	7.70792e-37	-1.75596	-2.10763	5.78532e-35	-2.42675	-2.1224
183438305	chr3:183438305:G:C	5.29603e-76	-1.72629	-2.09385	1.30097e-36	-1.40782	-1.93231	1.28972e-34	-1.929	-1.81846
183438312	chr3:183438312:T:A	5.3449e-76	-1.71526	-2.09569	1.31132e-36	-1.39545	-1.93677	1.29448e-34	-1.9197	-1.82407
183438336	chr3:183438336:G:A	5.35274e-76	-1.71905	-2.09044	1.32259e-36	-1.39957	-1.92408	1.31221e-34	-1.9213	-1.80887
183438655	chr3:183438655:G:A	3.10471e-75	-8.17673e-10	-2.05159	4.7548e-36	-8.17673e-10	-2.04409	7.28853e-34	-8.17673e-10	-2.01558
183438711	chr3:183438711:G:C	4.91463e-76	-1.81321	-2.08167	1.18784e-36	-1.52625	-1.90486	1.23952e-34	-2.00266	-1.7845
183438866	chr3:183438866:G:A	4.28604e-75	-8.17673e-10	-1.72915	6.57635e-36	-8.17673e-10	-1.71977	9.50358e-34	-8.17673e-10	-1.75022
183439112	chr3:183439112:T:C	7.78451e-75	-8.17673e-10	-1.13237	1.68917e-35	-8.17673e-10	-0.776427	2.10828e-33	-8.17673e-10	-0.953425
183439175	chr3:183439175:C:T	2.75238e-75	-2.10327	-0.0687716	2.67461e-36	-2.11032	-0.509124	3.10828e-34	-2.01494	-0.85287
183439309	chr3:183439309:T:C	6.13901e-76	-1.65229	-2.02014	1.62091e-36	-1.34403	-1.77622	1.62424e-34	-1.89286	-1.62399
183439352	chr3:183439352:G:C	5.10305e-75	-8.17673e-10	-1.55467	4.61848e-36	-8.17673e-10	-2.07318	9.00084e-34	-8.17673e-10	-1.80457
183439532	chr3:183439532:G:A	4.97622e-75	-8.17673e-10	-1.57984	4.65838e-36	-8.17673e-10	-2.06458	9.19708e-34	-8.17673e-10	-1.783
183439590	chr3:183439590:T:C	5.40491e-76	-1.80552	-1.99426	1.44945e-36	-1.50143	-1.73064	1.53356e-34	-2.00346	-1.57083
183439740	chr3:183439740:C:T	3.84724e-75	0.275129	-2.11228	5.69337e-36	0.221598	-2.08554	4.44202e-34	-0.480656	-2.03012
183440080	chr3:183440080:A:T	6.35946e-76	-1.61077	-2.02638	1.71378e-36	-1.27985	-1.7847	1.70451e-34	-1.83616	-1.63244
183440419	chr3:183440419:T:C	5.10024e-75	-8.17673e-10	-1.55522	4.61802e-36	-8.17673e-10	-2.07328	8.98902e-34	-8.17673e-10	-1.80588
183440426	chr3:183440426:A:G	1.59496e-74	-8.17673e-10	-0.415076	2.10799e-35	-8.17673e-10	-0.554929	3.8186e-33	-8.17673e-10	-0.359415
183441384	chr3:183441384:T:C	4.97762e-75	-8.17673e-10	-1.57956	4.65538e-36	-8.17673e-10	-2.06522	9.17399e-34	-8.17673e-10	-1.78551
183441498	chr3:183441498:T:C	2.80509e-75	-2.06955	-0.0835286	2.73692e-36	-2.0736	-0.522811	3.18407e-34	-1.97826	-0.865462
183441619	chr3:183441619:C:T	3.66352e-75	-1.88608	-1.73e-09	5.33145e-36	-1.92962	-1.73e-09	7.81592e-34	-1.94572	-1.73e-09
183441780	chr3:183441780:A:G	3.15759e-74	-8.17673e-10	0.267887	6.45943e-35	-8.17673e-10	0.564879	1.01085e-32	-8.17673e-10	0.614074
183442698	chr3:183442698:A:G	1.89415e-75	-2.54574	-1.73e-09	2.87669e-36	-2.54661	-1.73e-09	4.55915e-34	-2.48475	-1.73e-09
183442859	chr3:183442859:G:C	3.48328e-75	-8.17673e-10	-1.93653	5.84394e-36	-8.17673e-10	-1.83784	8.33708e-34	-8.17673e-10	-1.88117
183442956	chr3:183442956:T:C	6.19289e-76	-1.63869	-2.025	1.6613e-36	-1.31189	-1.78375	1.66174e-34	-1.86111	-1.63291
183442959	chr3:183442959:T:C	2.97503e-75	-8.17673e-10	-2.09426	4.41608e-36	-8.17673e-10	-2.11799	6.99205e-34	-8.17673e-10	-2.05711
183443151	chr3:183443151:A:C	2.18248e-75	-2.02549	-0.378559	2.21746e-36	-2.03003	-0.776855	2.62976e-34	-1.93165	-1.10334
183443351	chr3:183443351:A:T	4.13026e-75	-8.17673e-10	-1.76617	6.08574e-36	-8.17673e-10	-1.7973	9.50475e-34	-8.17673e-10	-1.75009
183443722	chr3:183443722:T:C	6.19431e-76	-1.64337	-2.02009	1.66656e-36	-1.31721	-1.77527	1.67346e-34	-1.86376	-1.62324
183443724	chr3:183443724:G:A	4.71397e-75	-8.17673e-10	-1.63398	7.30366e-36	-8.17673e-10	-1.61487	1.04622e-33	-8.17673e-10	-1.65412
183443762	chr3:183443762:A:G	6.37691e-76	-1.62015	-2.01426	1.73038e-36	-1.29017	-1.76474	1.7254e-34	-1.84589	-1.61054
183444029	chr3:183444029:T:C	6.26893e-76	-1.62499	-2.0265	1.68476e-36	-1.29466	-1.78696	1.67457e-34	-1.84909	-1.63724
183444439	chr3:183444439:T:C	1.23161e-75	-0.914647	-2.06154	1.06178e-36	-1.45706	-2.08624	3.19403e-34	-1.10797	-1.73263
183444483	chr3:183444483:T:G	6.32645e-76	-1.62598	-2.01638	1.71196e-36	-1.29674	-1.76887	1.71158e-34	-1.8494	-1.61507
183444753	chr3:183444753:C:G	3.12621e-75	-8.17673e-10	-2.04469	4.78857e-36	-8.17673e-10	-2.03702	7.34912e-34	-8.17673e-10	-2.0073
183445175	chr3:183445175:G:A	4.79277e-75	-8.17673e-10	-1.6174	6.58077e-36	-8.17673e-10	-1.7191	1.09769e-33	-8.17673e-10	-1.60609
183445288	chr3:183445288:A:AT	2.6152e-76	-2.43836	-2.08739	5.02966e-37	-2.18972	-2.10076	5.41313e-35	-2.52888	-2.08677
183445612	chr3:183445612:G:A	5.12107e-75	-8.17673e-10	-1.55114	4.61331e-36	-8.17673e-10	-2.0743	8.97792e-34	-8.17673e-10	-1.80712
183446134	chr3:183446134:C:T	1.09745e-75	-1.01849	-2.07303	9.75515e-37	-1.53148	-2.09656	2.85668e-34	-1.19091	-1.76131
183446259	chr3:183446259:G:T	2.55637e-76	-2.43983	-2.10867	4.89469e-37	-2.1969	-2.12079	5.26781e-35	-2.52797	-2.11488
183446716	chr3:183446716:G:T	5.09899e-75	-8.17673e-10	-1.55547	4.61948e-36	-8.17673e-10	-2.07296	9.00674e-34	-8.17673e-10	-1.80391
183446881	chr3:183446881:C:G	6.43154e-76	-1.61734	-2.00854	1.75671e-36	-1.28491	-1.7549	1.75336e-34	-1.84303	-1.59732
183447285	chr3:183447285:G:A	6.69834e-76	-1.57478	-2.01045	1.83894e-36	-1.23607	-1.75799	1.81161e-34	-1.80608	-1.60159
183447321	chr3:183447321:T:G	6.42572e-76	-1.62722	-1.99957	1.74165e-36	-1.30932	-1.7391	1.75476e-34	-1.86037	-1.57919
183447811	chr3:183447811:G:A	4.8068e-75	-0.0266208	-1.58786	4.84085e-36	-0.0886558	-1.9375	4.00912e-34	-0.632937	-1.98038
183448072	chr3:183448072:A:G	2.89265e-75	-8.17673e-10	-2.12234	4.37669e-36	-8.17673e-10	-2.12696	6.52596e-34	-8.17673e-10	-2.1261
183448106	chr3:183448106:C:T	1.1299e-74	-8.17673e-10	-0.759796	1.46293e-35	-8.17673e-10	-0.920221	2.4836e-33	-8.17673e-10	-0.789588
183448138	chr3:183448138:A:C	2.88018e-75	-8.17673e-10	-2.12665	4.37445e-36	-8.17673e-10	-2.12747	6.55659e-34	-8.17673e-10	-2.12141
183448906	chr3:183448906:C:T	3.44375e-74	-8.17673e-10	0.354638	6.92339e-35	-8.17673e-10	0.634243	1.0767e-32	-8.17673e-10	0.677188
183449069	chr3:183449069:TA:T	8.10412e-76	-1.2785	-2.11622	1.12308e-36	-1.36067	-2.1265	1.07808e-34	-1.80083	-2.12587
183449391	chr3:183449391:A:G	7.60277e-75	-8.17673e-10	-1.156	1.66718e-35	-8.17673e-10	-0.78953	2.06311e-33	-8.17673e-10	-0.975087
183449536	chr3:183449536:A:C	4.23378e-75	-8.17673e-10	-1.74141	4.99932e-36	-8.17673e-10	-1.99395	1.06187e-33	-8.17673e-10	-1.63926
183449621	chr3:183449621:C:T	8.74208e-76	-1.23772	-2.08123	1.41037e-36	-1.31613	-1.94326	1.23963e-34	-1.81653	-1.97054
183449657	chr3:183449657:G:C	1.60639e-74	-8.17673e-10	-0.407934	2.14215e-35	-8.17673e-10	-0.538852	4.67186e-33	-8.17673e-10	-0.157741
183450010	chr3:183450010:T:A	7.61197e-75	-8.17673e-10	-1.15479	1.66928e-35	-8.17673e-10	-0.78827	2.06573e-33	-8.17673e-10	-0.973816
183450024	chr3:183450024:G:A	2.88032e-75	-8.17673e-10	-2.12661	4.38374e-36	-8.17673e-10	-2.12535	6.5205e-34	-8.17673e-10	-2.12693
183450070	chr3:183450070:A:G	3.64678e-75	0.178253	-2.06892	4.95702e-36	0.0951902	-2.09763	3.55561e-34	-0.61042	-2.12294
183450606	chr3:183450606:T:C	9.17618e-76	-1.15836	-2.11213	1.26068e-36	-1.24436	-2.12724	1.17582e-34	-1.71318	-2.12674
183451416	chr3:183451416:T:A	5.39773e-76	-2.13633	-1.66478	6.22912e-37	-2.13503	-1.94156	9.25083e-35	-2.07738	-2.00238
183452138	chr3:183452138:G:A	1.09649e-74	-8.17673e-10	-0.789805	1.41751e-35	-8.17673e-10	-0.951759	3.02161e-33	-8.17673e-10	-0.593508
183452156	chr3:183452156:A:G	1.23273e-75	-2.14692	-0.828355	1.31501e-36	-2.14171	-1.18769	1.60106e-34	-2.05899	-1.47223
183452348	chr3:183452348:A:C	4.40256e-76	-2.28298	-1.72193	5.03073e-37	-2.25879	-2.03148	7.57304e-35	-2.29924	-1.98063
183452354	chr3:183452354:C:T	1.22695e-75	-2.16816	-0.811813	1.30607e-36	-2.16217	-1.17406	1.58447e-34	-2.08095	-1.46068
183453448	chr3:183453448:A:G	2.73634e-76	-2.35685	-2.12363	5.41658e-37	-2.08882	-2.12755	5.37029e-35	-2.49599	-2.1276
183453471	chr3:183453471:C:T	2.74255e-76	-2.3575	-2.12071	5.4396e-37	-2.0846	-2.12753	5.37928e-35	-2.49495	-2.12696
183453590	chr3:183453590:GGAAGA:G	1.02543e-74	-8.17673e-10	-0.856812	1.33803e-35	-8.17673e-10	-1.00946	2.83107e-33	-8.17673e-10	-0.658644
183453626	chr3:183453626:G:A	3.50299e-75	-0.00262136	-1.92827	4.04516e-36	-0.0958946	-2.10983	3.58503e-34	-0.602667	-2.12245
183453660	chr3:183453660:T:C	3.09131e-75	-8.17673e-10	-2.05591	4.73415e-36	-8.17673e-10	-2.04844	7.23235e-34	-8.17673e-10	-2.02332
183453748	chr3:183453748:G:A	3.66422e-76	-2.2884	-1.90008	4.68072e-37	-2.25985	-2.10253	6.88798e-35	-2.29829	-2.0764
183454016	chr3:183454016:C:T	3.24222e-75	-8.17673e-10	-2.00825	4.50239e-36	-8.17673e-10	-2.09864	7.22272e-34	-8.17673e-10	-2.02465
183454368	chr3:183454368:C:T	3.80695e-75	-8.17673e-10	-1.84768	4.93629e-36	-8.17673e-10	-2.00663	8.45115e-34	-8.17673e-10	-1.86758
183454435	chr3:183454435:C:T	5.62998e-75	-8.17673e-10	-1.4564	7.00812e-36	-8.17673e-10	-1.65618	9.77156e-34	-8.17673e-10	-1.72241
183454737	chr3:183454737:A:G	3.30606e-75	-8.17673e-10	-1.98875	4.54841e-36	-8.17673e-10	-2.08847	7.34827e-34	-8.17673e-10	-2.00742
183454770	chr3:183454770:A:G	4.77634e-75	-8.17673e-10	-1.62083	4.71482e-36	-8.17673e-10	-2.05254	9.42304e-34	-8.17673e-10	-1.75873
183454854	chr3:183454854:A:G	9.63133e-76	-1.11925	-2.10282	8.66405e-37	-1.62417	-2.12248	2.15784e-34	-1.30536	-1.92742
183454886	chr3:183454886:A:G	3.37592e-75	-8.17673e-10	-1.96784	4.60281e-36	-8.17673e-10	-2.07658	7.49902e-34	-8.17673e-10	-1.98711
183455538	chr3:183455538:G:C	9.22455e-76	-1.14273	-2.1225	8.43815e-37	-1.64578	-2.12729	1.95604e-34	-1.3302	-2.00076
183455576	chr3:183455576:G:C	1.28327e-74	-8.17673e-10	-0.632515	3.03373e-35	-8.17673e-10	-0.190871	3.68071e-33	-8.17673e-10	-0.396193
183455856	chr3:183455856:T:C	2.66194e-75	-2.20545	-1.73e-09	2.97099e-36	-2.51435	-1.73e-09	4.92251e-34	-2.40807	-1.73e-09
183456211	chr3:183456211:A:G	5.90392e-76	-2.05273	-1.65875	8.20471e-37	-1.78521	-2.01591	8.31102e-35	-2.22742	-1.95947
183456289	chr3:183456289:C:G	2.23224e-74	-8.17673e-10	-0.0789164	2.9877e-35	-8.17673e-10	-0.20616	6.79661e-33	-8.17673e-10	0.217124
183456374	chr3:183456374:G:A	3.28584e-75	-8.17673e-10	-1.99488	4.5336e-36	-8.17673e-10	-2.09173	7.30649e-34	-8.17673e-10	-2.01312
183456472	chr3:183456472:ACT:A	2.76257e-76	-2.34932	-2.12161	5.4862e-37	-2.07598	-2.12761	5.39804e-35	-2.49122	-2.12721
183456630	chr3:183456630:C:T	2.94276e-75	-0.0582769	-2.04688	4.21063e-36	-0.210221	-1.95541	3.90129e-34	-0.763005	-1.87757
183457145	chr3:183457145:C:G	3.12944e-75	-8.17673e-10	-2.04366	5.20165e-36	-8.17673e-10	-1.95427	7.13303e-34	-8.17673e-10	-2.03715
183457319	chr3:183457319:C:T	6.97086e-75	0.724385	-1.96716	9.49385e-36	0.606251	-1.95885	7.04705e-34	-0.232102	-1.81717
183457479	chr3:183457479:G:A	3.14634e-75	-8.17673e-10	-2.03827	4.61215e-36	-8.17673e-10	-2.07455	7.21971e-34	-8.17673e-10	-2.02507
183458418	chr3:183458418:A:G	4.0007e-75	-8.17673e-10	-1.79804	6.55398e-36	-8.17673e-10	-1.72318	1.09507e-33	-8.17673e-10	-1.60848
183458752	chr3:183458752:G:A	8.12285e-75	-8.17673e-10	-1.08983	1.05768e-35	-8.17673e-10	-1.24458	2.11487e-33	-8.17673e-10	-0.950304
183458900	chr3:183458900:T:C	2.95693e-76	-2.32427	-2.07867	5.79748e-37	-2.03248	-2.11593	5.51421e-35	-2.47244	-2.1247
183458962	chr3:183458962:C:T	3.38279e-75	-8.17673e-10	-1.96581	4.73488e-36	-8.17673e-10	-2.04829	8.3223e-34	-8.17673e-10	-1.88295
183458993	chr3:183458993:A:T	3.8381e-75	-0.0516266	-1.78791	4.08202e-36	-0.156336	-2.04032	3.47988e-34	-0.685274	-2.06961
183459030	chr3:183459030:C:T	2.83041e-76	-2.32506	-2.12161	5.73829e-37	-2.03186	-2.12681	5.53998e-35	-2.47193	-2.12055
183459150	chr3:183459150:A:G	2.8916e-75	-8.17673e-10	-2.1227	4.37787e-36	-8.17673e-10	-2.12669	6.54147e-34	-8.17673e-10	-2.12372
183459627	chr3:183459627:G:T	8.69233e-75	-8.17673e-10	-1.02207	1.14477e-35	-8.17673e-10	-1.16546	1.91065e-33	-8.17673e-10	-1.05186
183459780	chr3:183459780:A:G	4.281e-75	-8.17673e-10	-1.73032	5.86288e-36	-8.17673e-10	-1.83461	1.19633e-33	-8.17673e-10	-1.52004
183459919	chr3:183459919:C:T	3.57461e-75	0.215648	-2.1263	5.66284e-36	0.131573	-2.0009	4.93463e-34	-0.451756	-1.95385
183459970	chr3:183459970:AG:A	4.07183e-75	0.0372282	-1.81764	4.31361e-36	-0.0872632	-2.05421	3.77523e-34	-0.593028	-2.08039
183460358	chr3:183460358:G:C	5.5735e-76	-2.16478	-1.60429	1.58544e-36	-1.76491	-1.37747	1.42206e-34	-2.37069	-1.27908
183460482	chr3:183460482:T:C	1.63946e-75	-0.574152	-2.11599	1.56814e-36	-1.10034	-2.05302	4.5147e-34	-0.678282	-1.81626
183460681	chr3:183460681:T:G	1.66154e-74	-8.17673e-10	-0.374179	2.26311e-35	-8.17673e-10	-0.483922	4.91802e-33	-8.17673e-10	-0.106393
183461099	chr3:183461099:C:T	2.9328e-75	-8.17673e-10	-2.10855	4.37795e-36	-8.17673e-10	-2.12667	6.51597e-34	-8.17673e-10	-2.12763
183461190	chr3:183461190:A:T	3.37523e-75	-0.110593	-1.85745	3.67998e-36	-0.229915	-2.07043	3.27152e-34	-0.718311	-2.09832
183461451	chr3:183461451:T:C	3.01675e-75	-8.17673e-10	-2.08033	4.43369e-36	-8.17673e-10	-2.11402	6.78033e-34	-8.17673e-10	-2.08786
183461625	chr3:183461625:C:T	3.007e-75	-2.08357	-1.73e-09	8.4893e-36	-1.46444	-1.73e-09	6.74997e-34	-2.09235	-1.73e-09
183461651	chr3:183461651:C:G	3.27373e-76	-2.22075	-2.08042	6.76864e-37	-1.87753	-2.116	5.93714e-35	-2.39761	-2.12563
183461806	chr3:183461806:G:A	3.70433e-75	-0.0540514	-1.82096	3.96792e-36	-0.171314	-2.05369	3.52949e-34	-0.65425	-2.08648
183462085	chr3:183462085:A:G	1.05753e-75	-1.26436	-1.86421	9.31929e-37	-1.75628	-1.91747	2.97516e-34	-1.44065	-1.47094
183462158	chr3:183462158:G:A	3.87219e-75	0.296846	-2.12754	5.05297e-36	0.101298	-2.08457	7.23294e-34	-0.14461	-1.87863
183462173	chr3:183462173:G:A	3.45762e-75	-0.0141079	-1.92982	3.94764e-36	-0.127938	-2.10219	3.59046e-34	-0.603898	-2.11971
183462431	chr3:183462431:A:G	3.80179e-75	-0.0269483	-1.82209	4.08774e-36	-0.140815	-2.05444	3.65086e-34	-0.619768	-2.08715
183462493	chr3:183462493:G:A	3.73628e-75	-0.0401354	-1.82628	4.00674e-36	-0.158015	-2.05725	3.5879e-34	-0.635155	-2.08916
183462906	chr3:183462906:G:A	4.04649e-75	0.0373256	-1.82398	4.36512e-36	-0.0741523	-2.05545	3.85089e-34	-0.565631	-2.08795
183462979	chr3:183462979:C:T	3.89213e-75	-0.0167705	-1.80878	4.14765e-36	-0.132958	-2.04775	3.69163e-34	-0.613585	-2.08223
183463096	chr3:183463096:C:G	3.5707e-75	-0.103368	-1.80838	3.83601e-36	-0.211313	-2.0475	3.43934e-34	-0.684595	-2.08201
183463306	chr3:183463306:A:G	3.93501e-75	0.0256946	-1.84029	4.27155e-36	-0.0881927	-2.06308	3.79057e-34	-0.575969	-2.0934
183463350	chr3:183463350:T:C	3.79655e-75	-0.0202536	-1.83016	4.10286e-36	-0.133582	-2.05798	3.65312e-34	-0.616808	-2.08949
183463356	chr3:183463356:T:C	1.53372e-75	-0.643726	-2.11309	1.49761e-36	-1.15846	-2.04092	4.35879e-34	-0.739189	-1.7905
183463413	chr3:183463413:G:A	3.61496e-75	-8.17673e-10	-1.89943	5.13394e-36	-8.17673e-10	-1.96738	9.74208e-34	-8.17673e-10	-1.72543
183463621	chr3:183463621:A:G	3.97961e-76	-2.02796	-2.07795	4.39676e-37	-2.40313	-2.02184	7.83437e-35	-2.2461	-1.99985
183463627	chr3:183463627:G:A	3.2301e-76	-2.20973	-2.10485	6.79577e-37	-1.86378	-2.12575	5.97683e-35	-2.38933	-2.12725
183463675	chr3:183463675:G:A	1.79301e-75	-0.505128	-2.09548	1.77879e-36	-1.03372	-1.99359	5.29856e-34	-0.622015	-1.71243
183463833	chr3:183463833:T:C	4.24179e-76	-2.38014	-1.66196	7.18985e-37	-2.07414	-1.85902	8.22146e-35	-2.5304	-1.66732
183463862	chr3:183463862:G:C	4.30288e-75	-8.17673e-10	-1.72522	5.73964e-36	-8.17673e-10	-1.85585	1.11271e-33	-8.17673e-10	-1.5925
183463894	chr3:183463894:G:T	4.0634e-75	-8.17673e-10	-1.78249	5.64577e-36	-8.17673e-10	-1.87234	7.91481e-34	-8.17673e-10	-1.93315
183463916	chr3:183463916:C:T	4.42402e-75	-8.17673e-10	-1.69746	5.88719e-36	-8.17673e-10	-1.83047	1.15216e-33	-8.17673e-10	-1.55766
183464004	chr3:183464004:T:C	4.24447e-76	-2.36443	-1.67704	7.29751e-37	-2.04925	-1.86905	8.16785e-35	-2.5247	-1.67956
183464085	chr3:183464085:C:T	3.37044e-75	-0.580819	-1.38865	2.56077e-36	-1.58214	-1.0808	9.99729e-34	-1.15825	-0.541322
183464346	chr3:183464346:A:G	5.20596e-75	-8.17673e-10	-1.5347	6.99112e-36	-8.17673e-10	-1.65861	1.51308e-33	-8.17673e-10	-1.28515
183464410	chr3:183464410:A:G	1.21563e-75	-1.16284	-1.82641	1.04035e-36	-1.67698	-1.88671	3.45098e-34	-1.34825	-1.41498
183464414	chr3:183464414:G:A	4.88549e-75	-8.17673e-10	-1.59824	6.3947e-36	-8.17673e-10	-1.74778	1.27971e-33	-8.17673e-10	-1.45267
183464498	chr3:183464498:C:G	5.60269e-75	-8.17673e-10	-1.46126	7.4857e-36	-8.17673e-10	-1.59025	1.6508e-33	-8.17673e-10	-1.19804
183464588	chr3:183464588:T:C	1.07184e-75	-1.06606	-2.04907	1.16503e-36	-1.52802	-1.92248	3.39208e-34	-1.19677	-1.58367
183464661	chr3:183464661:T:C	4.57138e-76	-2.53428	-1.433	6.02533e-37	-2.54665	-1.56321	1.45138e-34	-2.46101	-1.16836
183464673	chr3:183464673:G:A	6.73075e-76	-2.15605	-1.42436	1.20823e-36	-1.74359	-1.67051	1.17726e-34	-2.40704	-1.43165
183464919	chr3:183464919:C:T	3.48159e-75	0.187698	-2.12472	4.67961e-36	0.0667563	-2.12679	3.66642e-34	-0.592118	-2.11055
183464934	chr3:183464934:G:A	5.20127e-76	-2.39767	-1.44052	8.09989e-37	-2.13007	-1.68391	1.01809e-34	-2.53932	-1.44463
183465182	chr3:183465182:T:C	1.00821e-74	-8.17673e-10	-0.873746	2.31327e-35	-8.17673e-10	-0.462	2.86528e-33	-8.17673e-10	-0.646634
183465212	chr3:183465212:A:T	3.46249e-76	-2.13436	-2.11075	7.46851e-37	-1.76803	-2.12711	6.28828e-35	-2.33972	-2.12606
183465267	chr3:183465267:G:A	4.92785e-76	-2.40814	-1.48405	7.64404e-37	-2.15027	-1.72164	9.66252e-35	-2.54157	-1.49464
183465327	chr3:183465327:C:T	2.93468e-75	-8.17673e-10	-2.10791	4.56715e-36	-8.17673e-10	-2.08436	7.10855e-34	-8.17673e-10	-2.04059
183465333	chr3:183465333:T:C	2.93529e-75	-8.17673e-10	-2.1077	4.56792e-36	-8.17673e-10	-2.08419	7.10833e-34	-8.17673e-10	-2.04062
183465434	chr3:183465434:G:A	5.9854e-75	-2.2496	0.854419	5.60222e-36	-2.06828	0.188198	5.94604e-34	-2.37936	0.160199
183465454	chr3:183465454:G:A	6.47195e-76	-1.97161	-1.64801	9.5405e-37	-1.72675	-1.92354	8.65201e-35	-2.09952	-2.04716
183465637	chr3:183465637:T:C	2.52449e-75	-1.50565	-0.75282	3.0567e-36	-1.93234	-0.553575	1.05243e-33	-1.66879	0.0205991
183465699	chr3:183465699:C:T	6.82098e-76	-2.38809	-1.179	8.5008e-37	-2.24596	-1.51971	8.06869e-35	-2.47002	-1.74646
183465755	chr3:183465755:C:T	3.13993e-75	-8.17673e-10	-2.04031	4.55061e-36	-8.17673e-10	-2.08799	6.68807e-34	-8.17673e-10	-2.10156
183465768	chr3:183465768:G:A	1.8704e-75	-0.455902	-2.10246	2.50361e-36	-0.574785	-2.11073	1.92519e-34	-1.21927	-2.1276
183465851	chr3:183465851:A:C	6.23453e-75	-2.11442	0.760018	6.22767e-36	-1.86817	0.0939236	6.16407e-34	-2.28821	0.105067
183465855	chr3:183465855:C:G	7.12267e-75	-2.06081	0.839588	7.17009e-36	-1.79716	0.163834	6.9171e-34	-2.2456	0.177718
183465888	chr3:183465888:G:A	3.17553e-75	-8.17673e-10	-2.02903	4.64797e-36	-8.17673e-10	-2.06682	6.89134e-34	-8.17673e-10	-2.07162
183465915	chr3:183465915:G:T	1.63536e-74	-8.17673e-10	-0.390058	2.05374e-35	-8.17673e-10	-0.580998	4.70162e-33	-8.17673e-10	-0.151393
183465988	chr3:183465988:A:G	5.89241e-75	-0.0185479	-1.3923	5.46283e-36	-0.152472	-1.75281	4.21946e-34	-0.676599	-1.88558
183466053	chr3:183466053:T:C	1.32283e-75	-1.13234	-1.7724	1.13737e-36	-1.66701	-1.80752	3.82373e-34	-1.33814	-1.32251
183466116	chr3:183466116:C:A	5.93337e-76	-2.44352	-1.26298	6.78892e-37	-2.44665	-1.54389	8.27673e-35	-2.42036	-1.77066
183466117	chr3:183466117:ATAT:A	1.64504e-74	-8.17673e-10	-0.38416	2.05862e-35	-8.17673e-10	-0.578625	4.72489e-33	-8.17673e-10	-0.146454
183466156	chr3:183466156:C:T	2.83474e-75	-0.0302341	-2.11232	3.7902e-36	-0.145916	-2.12491	2.62314e-34	-0.912958	-2.12455
183466175	chr3:183466175:A:C	2.87738e-75	-8.17673e-10	-2.12763	4.42154e-36	-8.17673e-10	-2.11676	6.64386e-34	-8.17673e-10	-2.10819
183466198	chr3:183466198:GTA:G	3.82935e-75	-8.17673e-10	-1.84181	6.51058e-36	-8.17673e-10	-1.72982	8.43293e-34	-8.17673e-10	-1.86974
183466388	chr3:183466388:T:C	5.00469e-75	-2.06764	0.493511	5.22577e-36	-1.82837	-0.121272	5.08849e-34	-2.27041	-0.104495
183466602	chr3:183466602:T:C	3.9545e-74	-8.17673e-10	0.492931	1.2503e-34	-8.17673e-10	1.2253	1.78315e-32	-8.17673e-10	1.18167
183467284	chr3:183467284:A:G	4.92086e-75	-8.17673e-10	-1.59103	8.95209e-36	-8.17673e-10	-1.41136	1.09195e-33	-8.17673e-10	-1.61133
183467293	chr3:183467293:T:C	4.74653e-76	-2.30198	-1.6277	8.34561e-37	-1.99059	-1.79351	7.52978e-35	-2.45917	-1.82644
183467590	chr3:183467590:A:C	8.29156e-76	-2.20175	-1.17011	1.73925e-36	-2.24022	-0.809569	3.77587e-34	-2.16564	-0.50761
183467829	chr3:183467829:G:A	2.88168e-75	-8.17673e-10	-2.12614	4.45438e-36	-8.17673e-10	-2.10936	6.51654e-34	-8.17673e-10	-2.12754
183468209	chr3:183468209:C:A	3.72483e-76	-2.09743	-2.07464	1.33834e-36	-1.71094	-1.60088	1.38699e-34	-2.36729	-1.30746
183468287	chr3:183468287:G:C	2.57408e-74	1.35678	-1.29321	2.98256e-35	1.23673	-1.44461	1.99223e-33	0.488865	-1.49891
183468513	chr3:183468513:TA:T	3.81183e-75	-8.17673e-10	-1.8464	5.19293e-36	-8.17673e-10	-1.95595	7.56399e-34	-8.17673e-10	-1.97848
183468939	chr3:183468939:G:C	3.00038e-76	-2.34103	-2.04733	4.29193e-37	-2.35602	-2.09308	6.42387e-35	-2.31697	-2.12748
183468942	chr3:183468942:TC:T	3.89723e-76	-2.00325	-2.12358	8.01113e-37	-1.8151	-2.0099	8.9004e-35	-2.21081	-1.90756
183469099	chr3:183469099:T:C	4.01167e-76	-2.06299	-2.0349	8.75639e-37	-1.88673	-1.84932	1.01509e-34	-2.26173	-1.72518
183469188	chr3:183469188:G:A	1.65851e-74	-8.17673e-10	-0.376004	4.81247e-35	-8.17673e-10	0.270548	5.43304e-33	-8.17673e-10	-0.00680064
183469220	chr3:183469220:G:A	2.91617e-75	-8.17673e-10	-2.11424	4.50723e-36	-8.17673e-10	-2.09757	6.52521e-34	-8.17673e-10	-2.12621
183469459	chr3:183469459:G:A	6.69827e-75	-8.17673e-10	-1.28266	1.5834e-35	-8.17673e-10	-0.841091	1.92272e-33	-8.17673e-10	-1.04556
183469641	chr3:183469641:G:A	2.57748e-74	-8.17673e-10	0.064888	6.09778e-35	-8.17673e-10	0.507263	7.48706e-33	-8.17673e-10	0.313877
183469881	chr3:183469881:T:C	4.44449e-75	-8.17673e-10	-1.69284	5.67055e-36	-8.17673e-10	-1.86796	8.15261e-34	-8.17673e-10	-1.90355
183469890	chr3:183469890:A:G	3.41474e-76	-2.182	-2.07699	4.86007e-37	-2.21335	-2.11143	1.01298e-34	-1.86306	-2.12592
183469900	chr3:183469900:T:C	7.1459e-76	-1.58472	-1.93583	2.79112e-36	-0.868877	-1.70793	1.17203e-34	-1.98326	-1.85989
183470183	chr3:183470183:A:G	3.06981e-75	-8.17673e-10	-2.06289	4.41698e-36	-8.17673e-10	-2.11779	6.53856e-34	-8.17673e-10	-2.12417
183470209	chr3:183470209:A:G	2.78545e-75	-2.1601	-1.73e-09	5.83101e-36	-1.84006	-1.73e-09	7.77943e-34	-1.9504	-1.73e-09
183470258	chr3:183470258:T:C	9.04894e-76	-1.18193	-2.10252	1.452e-36	-1.83135	-1.39896	1.70199e-34	-2.24542	-1.22467
183470264	chr3:183470264:T:C	2.87736e-75	-8.17673e-10	-2.12764	4.37373e-36	-8.17673e-10	-2.12763	6.62125e-34	-8.17673e-10	-2.1116
183470551	chr3:183470551:T:C	3.04444e-75	-8.17673e-10	-2.07119	4.41036e-36	-8.17673e-10	-2.11929	6.53491e-34	-8.17673e-10	-2.12473
183470916	chr3:183470916:C:T	6.10593e-75	-8.17673e-10	-1.37525	1.33118e-35	-8.17673e-10	-1.0146	1.64538e-33	-8.17673e-10	-1.20133
183471448	chr3:183471448:C:T	1.84911e-75	-0.463511	-2.10629	6.60815e-36	0.355127	-2.07007	3.13711e-34	-0.94796	-1.91062
183471902	chr3:183471902:G:A	4.04995e-75	-8.17673e-10	-1.7858	6.13056e-36	-8.17673e-10	-1.78996	1.27275e-33	-8.17673e-10	-1.45812
183471986	chr3:183471986:A:G	8.07751e-76	-1.67992	-1.71809	2.94145e-36	-0.971771	-1.55258	2.2957e-34	-1.9191	-1.25175
183472126	chr3:183472126:C:A	6.78648e-75	-8.17673e-10	-1.26958	4.44859e-36	-8.17673e-10	-2.11066	8.12656e-34	-8.17673e-10	-1.90675
183472206	chr3:183472206:T:G	2.83739e-76	-2.35891	-2.0853	4.40757e-37	-2.31409	-2.10842	7.95559e-35	-2.11593	-2.11466
183472420	chr3:183472420:C:T	6.33809e-75	-0.172046	-1.16589	2.40634e-35	0.135138	-0.557694	1.44165e-33	-1.2069	-0.126609
183472489	chr3:183472489:A:G	2.82841e-75	-0.0207813	-2.12401	5.88618e-36	0.260681	-2.09132	2.54512e-34	-1.12731	-1.9404
183472816	chr3:183472816:G:A	1.95829e-75	-2.51244	-1.73e-09	3.00797e-36	-2.50198	-1.73e-09	4.75648e-34	-2.44238	-1.73e-09
183472928	chr3:183472928:A:G	1.76422e-75	-0.50025	-2.11655	4.21592e-36	-0.204121	-1.96026	1.99823e-34	-1.50683	-1.80279
183473251	chr3:183473251:G:A	4.91117e-75	-8.17673e-10	-1.593	6.39262e-36	-8.17673e-10	-1.7481	9.06021e-34	-8.17673e-10	-1.79799
183473702	chr3:183473702:G:A	2.92276e-75	-8.17673e-10	-2.11198	4.41581e-36	-8.17673e-10	-2.11806	6.52563e-34	-8.17673e-10	-2.12615
183473955	chr3:183473955:A:G	3.01622e-75	-8.17673e-10	-2.0805	4.99693e-36	-8.17673e-10	-1.99442	7.49191e-34	-8.17673e-10	-1.98806
183473969	chr3:183473969:AAGAC:A	8.11004e-76	-1.7585	-1.63549	1.35656e-36	-1.90758	-1.39071	2.44337e-34	-1.53048	-1.57803
183474003	chr3:183474003:A:C	2.52014e-74	-8.17673e-10	0.0423919	3.77952e-35	-8.17673e-10	0.0289351	4.91055e-33	-8.17673e-10	-0.107912
183474040	chr3:183474040:C:CT	7.11066e-76	-1.53854	-1.98696	9.05523e-37	-1.65754	-2.04495	8.97602e-35	-2.09519	-2.01472
183474427	chr3:183474427:C:CA	2.86864e-76	-2.38802	-2.04523	4.51567e-37	-2.32809	-2.07018	7.71422e-35	-2.25881	-2.00259
183474708	chr3:183474708:C:T	1.14416e-74	-1.70198	0.954727	2.68774e-35	-1.05948	0.747515	1.17278e-33	-2.16034	0.620416
183474959	chr3:183474959:C:T	4.03491e-75	-8.17673e-10	-1.78952	5.6294e-36	-8.17673e-10	-1.87525	9.03172e-34	-8.17673e-10	-1.80114
183475260	chr3:183475260:C:T	6.6383e-75	-8.17673e-10	-1.29165	1.12375e-35	-8.17673e-10	-1.18399	1.61051e-33	-8.17673e-10	-1.22275
183475316	chr3:183475316:G:A	4.24121e-76	-1.93387	-2.10838	6.16505e-37	-2.05526	-2.03167	1.27036e-34	-1.67608	-2.0865
183475442	chr3:183475442:A:G	3.21214e-75	-8.17673e-10	-2.01757	4.98462e-36	-8.17673e-10	-1.99689	7.01604e-34	-8.17673e-10	-2.05368
183475542	chr3:183475542:C:T	7.43378e-75	-8.17673e-10	-1.17847	4.43322e-36	-8.17673e-10	-2.11412	8.06935e-34	-8.17673e-10	-1.91381
183475554	chr3:183475554:C:T	3.24168e-75	-8.17673e-10	-2.00842	5.03452e-36	-8.17673e-10	-1.98693	7.06912e-34	-8.17673e-10	-2.04615
183475586	chr3:183475586:C:T	7.25552e-75	-8.17673e-10	-1.20275	1.396e-35	-8.17673e-10	-0.967051	2.01583e-33	-8.17673e-10	-0.99827
183475719	chr3:183475719:C:T	4.53385e-76	-2.09656	-1.87896	7.24979e-37	-2.23268	-1.69218	1.61947e-34	-1.79644	-1.72335
183476708	chr3:183476708:C:T	2.92524e-75	-8.17673e-10	-2.11113	4.86403e-36	-8.17673e-10	-2.02138	7.19672e-34	-8.17673e-10	-2.02826
183476894	chr3:183476894:T:A	1.02759e-75	-1.15727	-2.00002	1.24942e-36	-1.32708	-2.05349	1.1779e-34	-1.71444	-2.12371
183476938	chr3:183476938:A:G	3.10752e-76	-2.24835	-2.10492	5.15037e-37	-2.18265	-2.08412	1.04516e-34	-1.96474	-1.99297
183477250	chr3:183477250:C:T	2.90087e-75	-8.17673e-10	-2.1195	4.60948e-36	-8.17673e-10	-2.07513	6.90531e-34	-8.17673e-10	-2.06959
183477315	chr3:183477315:C:T	3.2286e-75	-8.17673e-10	-2.01246	4.59752e-36	-8.17673e-10	-2.07773	6.71943e-34	-8.17673e-10	-2.09688
183477330	chr3:183477330:T:C	7.37189e-75	-8.17673e-10	-1.18683	8.3732e-36	-8.17673e-10	-1.47821	1.15933e-33	-8.17673e-10	-1.55146
183477353	chr3:183477353:G:C	3.87248e-76	-2.08437	-2.04882	9.02098e-37	-1.70672	-1.99956	8.19553e-35	-2.22546	-1.97542
183477660	chr3:183477660:G:A	5.20838e-75	-0.0315637	-1.50268	7.28349e-36	0.173534	-1.79117	3.27676e-34	-0.971892	-1.84314
183477690	chr3:183477690:G:A	3.08094e-75	-8.17673e-10	-2.05927	5.1063e-36	-8.17673e-10	-1.97277	7.71476e-34	-8.17673e-10	-1.95875
183477798	chr3:183477798:C:T	5.27028e-75	-0.0160457	-1.50638	7.48466e-36	0.198018	-1.78841	3.3388e-34	-0.955795	-1.84048
183477817	chr3:183477817:G:C	7.24503e-76	-2.23579	-1.27099	2.0602e-36	-1.87263	-1.00782	1.91953e-34	-2.38041	-0.969392
183477906	chr3:183477906:G:T	7.82079e-75	-8.17673e-10	-1.12772	1.17538e-35	-8.17673e-10	-1.13907	1.63795e-33	-8.17673e-10	-1.20586
183477920	chr3:183477920:A:G	5.04861e-76	-1.74638	-2.12161	3.84141e-37	-2.49795	-2.06204	5.60472e-35	-2.45471	-2.12615
183478017	chr3:183478017:C:T	5.19159e-75	0.0107741	-1.54824	7.38812e-36	0.218668	-1.82204	3.27854e-34	-0.938649	-1.87584
183478084	chr3:183478084:A:C	7.63918e-76	-1.47536	-1.97844	9.56001e-37	-1.61022	-2.03802	9.42608e-35	-1.94166	-2.11933
183478203	chr3:183478203:A:G	5.02967e-76	-1.75013	-2.12161	3.84225e-37	-2.49773	-2.06204	5.61061e-35	-2.45366	-2.12615
183478232	chr3:183478232:G:A	6.91722e-76	-1.71881	-1.83427	2.24685e-36	-1.28105	-1.51267	1.7953e-34	-1.83669	-1.58003
183478563	chr3:183478563:G:A	1.54424e-74	-8.17673e-10	-0.447392	2.64156e-35	-8.17673e-10	-0.329293	3.55853e-33	-8.17673e-10	-0.429951
183478586	chr3:183478586:TGGG:T	6.7243e-75	-8.17673e-10	-1.27878	4.51571e-36	-8.17673e-10	-2.09569	8.61294e-34	-8.17673e-10	-1.84862
183478628	chr3:183478628:A:C	6.75499e-75	-8.17673e-10	-1.27423	4.51219e-36	-8.17673e-10	-2.09647	8.59398e-34	-8.17673e-10	-1.85082
183478861	chr3:183478861:G:A	3.21059e-75	-8.17673e-10	-2.01806	4.97423e-36	-8.17673e-10	-1.99898	6.99732e-34	-8.17673e-10	-2.05636
183478996	chr3:183478996:G:A	4.34078e-76	-1.94161	-2.07743	1.00595e-36	-1.526	-2.07132	8.176e-35	-2.08038	-2.12289
183479205	chr3:183479205:C:T	5.88886e-76	-1.61231	-2.10173	8.3638e-37	-1.76101	-2.02091	1.9172e-34	-1.27105	-2.07997
183479390	chr3:183479390:TG:T	2.19012e-75	-2.40055	-1.73e-09	3.80319e-36	-2.26741	-1.73e-09	4.35872e-34	-2.52971	-1.73e-09
183479944	chr3:183479944:C:T	2.6686e-74	0.0996316	-1.73e-09	3.68483e-35	0.00356136	-1.73e-09	2.1531e-33	-0.932391	-1.73e-09
183480035	chr3:183480035:T:G	1.27601e-75	-1.26152	-1.67926	1.3035e-36	-1.59064	-1.74755	8.82785e-35	-2.238	-1.88856
183480186	chr3:183480186:C:T	4.86298e-75	-1.60286	-1.73e-09	3.5891e-36	-2.32535	-1.73e-09	4.5122e-34	-2.4951	-1.73e-09
183480224	chr3:183480224:C:A	7.9184e-75	-8.17673e-10	-1.11532	1.79531e-35	-8.17673e-10	-0.715483	2.60911e-33	-8.17673e-10	-0.740289
183480399	chr3:183480399:A:T	2.94016e-75	-8.17673e-10	-2.10604	4.73824e-36	-8.17673e-10	-2.04758	7.15596e-34	-8.17673e-10	-2.03394
183480646	chr3:183480646:T:C	3.03559e-75	-8.17673e-10	-2.0741	4.68678e-36	-8.17673e-10	-2.0585	6.71016e-34	-8.17673e-10	-2.09826
183480749	chr3:183480749:G:A	1.24007e-75	-0.842575	-2.12677	2.7552e-36	-0.493759	-2.096	1.8919e-34	-1.64109	-1.72322
183480870	chr3:183480870:G:T	1.80797e-74	-8.17673e-10	-0.289718	3.35881e-35	-8.17673e-10	-0.0890752	4.5339e-33	-8.17673e-10	-0.187717
183481142	chr3:183481142:T:C	2.33936e-76	-2.5348	-2.10241	3.5787e-37	-2.50596	-2.12488	5.14419e-35	-2.54657	-2.12003
183481169	chr3:183481169:G:A	4.87276e-75	-8.17673e-10	-1.60085	7.51916e-36	-8.17673e-10	-1.58579	1.04477e-33	-8.17673e-10	-1.6555
183481176	chr3:183481176:C:T	8.58506e-76	-1.52515	-1.81192	9.84481e-37	-1.80503	-1.81385	3.01664e-34	-1.37571	-1.52203
183481268	chr3:183481268:G:A	2.95641e-75	-8.17673e-10	-2.10053	4.5973e-36	-8.17673e-10	-2.07778	6.80799e-34	-8.17673e-10	-2.08379
183481451	chr3:183481451:T:A	3.82131e-75	-1.84533	0.00141133	4.12655e-36	-2.03338	-0.152426	9.88455e-34	-1.53679	-0.17412
183481518	chr3:183481518:C:T	2.58904e-76	-2.46421	-2.07159	3.70656e-37	-2.51445	-2.08128	5.11196e-35	-2.54563	-2.12725
183481608	chr3:183481608:A:T	2.91627e-75	-8.17673e-10	-2.1142	4.39029e-36	-8.17673e-10	-2.12385	6.56965e-34	-8.17673e-10	-2.11942
183481729	chr3:183481729:C:T	1.38204e-75	-1.3214	-1.53954	2.93149e-36	-0.721931	-1.8058	9.08811e-35	-2.28148	-1.81602
183481964	chr3:183481964:C:T	9.43835e-76	-1.92215	-1.32017	1.38973e-36	-1.71514	-1.559	7.98167e-35	-2.42604	-1.80128
183482064	chr3:183482064:T:C	3.14047e-75	-8.17673e-10	-2.04014	4.55301e-36	-8.17673e-10	-2.08746	6.82506e-34	-8.17673e-10	-2.08128
183482180	chr3:183482180:T:C	3.85871e-75	-8.17673e-10	-1.83418	5.24551e-36	-8.17673e-10	-1.94588	8.67214e-34	-8.17673e-10	-1.84177
183482214	chr3:183482214:A:G	3.75725e-76	-2.08251	-2.0809	1.01269e-36	-1.59631	-1.99432	1.03678e-34	-2.31477	-1.651
183482580	chr3:183482580:T:C	2.55237e-75	-2.24749	-1.73e-09	3.47834e-36	-2.35669	-1.73e-09	4.61411e-34	-2.47277	-1.73e-09
183482625	chr3:183482625:A:C	2.903e-76	-2.30834	-2.11301	7.20926e-37	-1.92343	-2.00703	6.85064e-35	-2.32891	-2.05122
183482793	chr3:183482793:C:T	1.41318e-74	-0.536082	-1.73e-09	5.86162e-35	0.467764	-1.73e-09	2.2076e-33	-0.907394	-1.73e-09
183483110	chr3:183483110:G:A	4.03173e-75	-8.17673e-10	-1.79031	5.23557e-36	-8.17673e-10	-1.94777	8.11442e-34	-8.17673e-10	-1.90824
183483223	chr3:183483223:T:C	3.96552e-75	-8.17673e-10	-1.80687	5.83813e-36	-8.17673e-10	-1.83884	1.00335e-33	-8.17673e-10	-1.69595
183483308	chr3:183483308:C:T	2.48318e-75	-2.45134	0.176375	6.75251e-36	-2.48049	0.787154	1.34779e-33	-2.01024	0.60941
183483331	chr3:183483331:A:G	9.72312e-76	-2.51494	-0.697643	2.34073e-36	-2.52562	-0.227166	3.53416e-34	-2.26497	-0.474441
183483445	chr3:183483445:T:A	3.06324e-75	-8.17673e-10	-2.06503	4.61364e-36	-8.17673e-10	-2.07423	7.17406e-34	-8.17673e-10	-2.03141
183483647	chr3:183483647:G:A	3.81565e-75	-8.17673e-10	-1.8454	5.2212e-36	-8.17673e-10	-1.95052	8.29427e-34	-8.17673e-10	-1.88632
183483684	chr3:183483684:C:T	3.61869e-74	-8.17673e-10	0.404188	6.21933e-35	-8.17673e-10	0.527	7.92108e-33	-8.17673e-10	0.370228
183483709	chr3:183483709:T:A	3.03191e-75	-8.17673e-10	-2.07532	4.56353e-36	-8.17673e-10	-2.08515	7.07316e-34	-8.17673e-10	-2.04558
183483876	chr3:183483876:T:C	3.03654e-75	-8.17673e-10	-2.07379	4.5703e-36	-8.17673e-10	-2.08367	7.08404e-34	-8.17673e-10	-2.04404
183483962	chr3:183483962:A:G	1.09073e-74	-8.17673e-10	-0.795073	6.63566e-36	-8.17673e-10	-1.71079	7.89293e-34	-8.17673e-10	-1.93592
183484020	chr3:183484020:A:G	1.72996e-74	-8.17673e-10	-0.333825	3.85134e-35	-8.17673e-10	0.0477586	5.12429e-33	-8.17673e-10	-0.0653075
183484024	chr3:183484024:CAGGCGG:C	3.04577e-75	-8.17673e-10	-2.07075	4.58321e-36	-8.17673e-10	-2.08085	7.11169e-34	-8.17673e-10	-2.04014
183484080	chr3:183484080:C:T	3.03877e-75	-8.17673e-10	-2.07306	4.57419e-36	-8.17673e-10	-2.08282	7.09292e-34	-8.17673e-10	-2.04279
183484145	chr3:183484145:C:T	3.07334e-75	-8.17673e-10	-2.06174	5.03423e-36	-8.17673e-10	-1.98699	6.71121e-34	-8.17673e-10	-2.09811
183484174	chr3:183484174:TG:T	3.03612e-75	-8.17673e-10	-2.07393	4.57022e-36	-8.17673e-10	-2.08369	7.08375e-34	-8.17673e-10	-2.04408
183484229	chr3:183484229:C:T	2.8793e-75	-8.17673e-10	-2.12696	4.3796e-36	-8.17673e-10	-2.12629	6.57187e-34	-8.17673e-10	-2.11909
183484327	chr3:183484327:AAACAAACT:A	3.76183e-75	-8.17673e-10	-1.8596	6.02635e-36	-8.17673e-10	-1.80711	8.2483e-34	-8.17673e-10	-1.89188
183484510	chr3:183484510:G:A	3.87332e-75	-8.17673e-10	-1.8304	6.21535e-36	-8.17673e-10	-1.77623	8.4631e-34	-8.17673e-10	-1.86617
183484615	chr3:183484615:A:G	2.66598e-76	-2.51108	-1.99544	4.28998e-37	-2.32338	-2.12617	5.89403e-35	-2.50514	-2.02539
183484936	chr3:183484936:G:A	4.23684e-75	-8.17673e-10	-1.74069	6.87909e-36	-8.17673e-10	-1.67476	9.23097e-34	-8.17673e-10	-1.77932
183485123	chr3:183485123:A:G	2.87229e-76	-2.47433	-1.95766	3.56264e-37	-2.5395	-2.09584	7.60135e-35	-2.21699	-2.05915
183485230	chr3:183485230:A:G	2.87761e-75	-8.17673e-10	-2.12755	4.45127e-36	-8.17673e-10	-2.11006	6.55341e-34	-8.17673e-10	-2.1219
183485246	chr3:183485246:G:A	3.85606e-76	-2.26138	-1.87607	1.16542e-36	-1.39536	-2.05481	5.77843e-35	-2.42277	-2.12756
183485317	chr3:183485317:C:T	3.42366e-76	-2.12962	-2.12677	3.68342e-37	-2.48321	-2.11878	5.15196e-35	-2.5418	-2.1233
183485501	chr3:183485501:A:C	2.66795e-76	-2.4342	-2.07159	3.90839e-37	-2.4607	-2.08201	6.16519e-35	-2.35927	-2.12628
183485757	chr3:183485757:C:G	2.87308e-76	-2.38645	-2.04525	4.28469e-37	-2.42235	-2.02843	6.75173e-35	-2.28209	-2.11258
183485815	chr3:183485815:G:A	6.60858e-76	-1.9254	-1.67333	1.25796e-36	-1.55834	-1.81542	6.44875e-35	-2.45635	-1.98423
183485929	chr3:183485929:C:T	2.44333e-76	-2.4726	-2.12113	3.5741e-37	-2.51853	-2.11359	5.27104e-35	-2.51624	-2.126
183485934	chr3:183485934:A:G	2.87736e-75	-8.17673e-10	-2.12764	4.44045e-36	-8.17673e-10	-2.11249	6.5443e-34	-8.17673e-10	-2.12329
183485936	chr3:183485936:A:G	3.25068e-75	-8.17673e-10	-2.00564	5.49631e-36	-8.17673e-10	-1.89917	8.11798e-34	-8.17673e-10	-1.9078
183485950	chr3:183485950:TCTC:T	1.06756e-74	-8.17673e-10	-0.816549	1.52746e-35	-8.17673e-10	-0.877057	2.08142e-33	-8.17673e-10	-0.966248
183486064	chr3:183486064:GTC:G	2.87738e-75	-8.17673e-10	-2.12763	4.44372e-36	-8.17673e-10	-2.11176	6.54697e-34	-8.17673e-10	-2.12288
183486116	chr3:183486116:C:T	2.87753e-75	-8.17673e-10	-2.12757	4.45015e-36	-8.17673e-10	-2.11031	6.55209e-34	-8.17673e-10	-2.1221
183486130	chr3:183486130:G:T	4.26043e-76	-1.96791	-2.06982	1.00663e-36	-1.58186	-2.01478	5.9285e-35	-2.45846	-2.06623
183486216	chr3:183486216:A:G	2.88058e-75	-8.17673e-10	-2.12652	4.41086e-36	-8.17673e-10	-2.11918	6.52496e-34	-8.17673e-10	-2.12625
183486255	chr3:183486255:C:T	2.88079e-75	-8.17673e-10	-2.12644	4.40891e-36	-8.17673e-10	-2.11962	6.52196e-34	-8.17673e-10	-2.12671
183486320	chr3:183486320:C:T	5.36121e-76	-2.54645	-1.26145	7.24483e-37	-2.45786	-1.46768	1.07329e-34	-2.4659	-1.46525
183486354	chr3:183486354:G:A	2.76077e-76	-2.4091	-2.06249	3.94375e-37	-2.41582	-2.11788	5.63538e-35	-2.466	-2.10941
183486451	chr3:183486451:A:G	2.7049e-76	-2.37752	-2.1145	4.10804e-37	-2.37278	-2.12011	5.22837e-35	-2.52316	-2.12721
183486521	chr3:183486521:G:C	3.12185e-75	-8.17673e-10	-2.04608	4.50152e-36	-8.17673e-10	-2.09883	6.54683e-34	-8.17673e-10	-2.1229
183486694	chr3:183486694:T:A	2.40383e-76	-2.53687	-2.07316	3.59422e-37	-2.49922	-2.12729	8.3485e-35	-2.06575	-2.11663
183487135	chr3:183487135:G:A	5.48818e-76	-2.54318	-1.24132	7.17156e-37	-2.48239	-1.45332	1.11872e-34	-2.43785	-1.45186
183487184	chr3:183487184:A:G	3.25382e-74	-8.17673e-10	0.297906	1.34913e-35	-8.17673e-10	-1.0012	1.18737e-33	-8.17673e-10	-1.52756
183487199	chr3:183487199:C:G	4.91717e-76	-1.80633	-2.08803	7.71566e-37	-1.83936	-2.02322	1.23668e-34	-2.25653	-1.53292
183487209	chr3:183487209:A:G	4.93485e-76	-1.80148	-2.08929	7.71369e-37	-1.83808	-2.02475	1.23538e-34	-2.25493	-1.53558
183487312	chr3:183487312:C:T	2.30557e-76	-2.53635	-2.11542	3.59523e-37	-2.49983	-2.1264	9.77316e-35	-1.89765	-2.12717
183487373	chr3:183487373:T:G	2.60289e-76	-2.43257	-2.0979	3.72592e-37	-2.46385	-2.12667	5.98454e-35	-2.39342	-2.12187
183487974	chr3:183487974:T:A	5.72046e-76	-2.51422	-1.22882	6.81586e-37	-2.53473	-1.45185	6.49281e-35	-2.53136	-1.90241
183487981	chr3:183487981:T:C	7.18278e-75	-8.17673e-10	-1.21282	9.80818e-36	-8.17673e-10	-1.32003	1.24162e-33	-8.17673e-10	-1.48288
183487993	chr3:183487993:C:T	7.23342e-75	-8.17673e-10	-1.2058	9.87315e-36	-8.17673e-10	-1.31343	1.24897e-33	-8.17673e-10	-1.47698
183488149	chr3:183488149:G:T	2.31896e-76	-2.53472	-2.11126	3.60055e-37	-2.49744	-2.1273	9.93115e-35	-1.88274	-2.12606
183488603	chr3:183488603:C:T	3.56795e-74	-8.17673e-10	0.390067	1.56817e-35	-8.17673e-10	-0.850753	1.32035e-33	-8.17673e-10	-1.4214
183488785	chr3:183488785:T:C	1.63347e-75	-2.19393	-0.499867	1.79034e-36	-1.94376	-1.07708	1.6175e-34	-1.9136	-1.6074
183489284	chr3:183489284:A:G	1.38366e-75	-1.71939	-1.14039	1.91847e-36	-1.39334	-1.55838	5.58312e-34	-1.0758	-1.20633
183489337	chr3:183489337:C:A	6.72124e-76	-1.87289	-1.70893	1.98253e-36	-1.16423	-1.75464	1.36026e-34	-2.29312	-1.40109
183489443	chr3:183489443:T:C	7.36568e-76	-2.36656	-1.1237	8.09359e-37	-2.12885	-1.68591	1.21029e-34	-2.54624	-1.26478
183489732	chr3:183489732:G:A	3.7829e-76	-2.04865	-2.10795	3.95676e-37	-2.41868	-2.11172	7.0194e-35	-2.2426	-2.11319
183489766	chr3:183489766:T:C	8.60124e-76	-1.44566	-1.88952	1.24377e-36	-1.31051	-2.07458	9.64374e-35	-1.95573	-2.08244
183489876	chr3:183489876:A:T	2.94642e-75	-8.17673e-10	-2.10392	4.39624e-36	-8.17673e-10	-2.1225	6.56286e-34	-8.17673e-10	-2.12046
183490010	chr3:183490010:A:C	9.80965e-75	-8.17673e-10	-0.901142	5.76002e-36	-8.17673e-10	-1.85231	7.17571e-34	-8.17673e-10	-2.03118
183490281	chr3:183490281:G:C	1.62579e-74	-8.17673e-10	-0.395927	2.12591e-35	-8.17673e-10	-0.546465	1.87536e-33	-8.17673e-10	-1.0705
183490474	chr3:183490474:T:C	2.93796e-75	-8.17673e-10	-2.10679	4.43518e-36	-8.17673e-10	-2.11368	6.63383e-34	-8.17673e-10	-2.1097
183490571	chr3:183490571:C:T	5.15103e-75	-8.17673e-10	-1.54531	6.38613e-36	-8.17673e-10	-1.74912	9.10064e-34	-8.17673e-10	-1.79354
183490640	chr3:183490640:A:G	2.99775e-75	-8.17673e-10	-2.08665	4.39004e-36	-8.17673e-10	-2.12391	6.52981e-34	-8.17673e-10	-2.12551
183490644	chr3:183490644:A:C	5.89438e-76	-2.23976	-1.47334	7.3034e-37	-1.87294	-2.04456	9.94533e-35	-1.90009	-2.10727
183490831	chr3:183490831:C:G	4.03008e-76	-1.96899	-2.12432	5.89826e-37	-2.02307	-2.1081	6.03438e-35	-2.50665	-2.00034
183490914	chr3:183490914:G:A	6.29111e-75	-8.17673e-10	-1.34537	6.66921e-36	-8.17673e-10	-1.70575	7.694e-34	-8.17673e-10	-1.96144
183490930	chr3:183490930:G:A	5.25335e-75	-8.17673e-10	-1.52564	5.77732e-36	-8.17673e-10	-1.84931	7.16065e-34	-8.17673e-10	-2.03328
183490933	chr3:183490933:G:A	2.87833e-75	-8.17673e-10	-2.1273	4.46312e-36	-8.17673e-10	-2.1074	6.55979e-34	-8.17673e-10	-2.12093
183490948	chr3:183490948:T:C	3.9204e-75	-8.17673e-10	-1.81831	4.96562e-36	-8.17673e-10	-2.00071	7.39981e-34	-8.17673e-10	-2.00043
183490949	chr3:183490949:G:A	8.40962e-76	-1.68144	-1.67628	1.21424e-36	-1.62606	-1.78307	1.82866e-34	-1.4586	-1.9397
183491127	chr3:183491127:A:G	6.04477e-76	-1.63497	-2.05293	8.84961e-37	-1.69876	-2.0267	1.60674e-34	-1.41873	-2.10894
183491181	chr3:183491181:C:T	3.27069e-75	-8.17673e-10	-1.99951	5.43369e-36	-8.17673e-10	-1.91063	7.56438e-34	-8.17673e-10	-1.97843
183491863	chr3:183491863:G:A	3.1838e-75	-8.17673e-10	-2.02643	5.29744e-36	-8.17673e-10	-1.93602	7.38928e-34	-8.17673e-10	-2.00185
183491864	chr3:183491864:A:T	3.1851e-75	-8.17673e-10	-2.02602	5.30057e-36	-8.17673e-10	-1.93543	7.39295e-34	-8.17673e-10	-2.00136
183492477	chr3:183492477:A:G	4.92304e-75	-8.17673e-10	-1.59058	6.05125e-36	-8.17673e-10	-1.80298	7.37149e-34	-8.17673e-10	-2.00426
183492506	chr3:183492506:T:C	4.94635e-75	-8.17673e-10	-1.58586	6.22156e-36	-8.17673e-10	-1.77523	8.85213e-34	-8.17673e-10	-1.82123
183493066	chr3:183493066:A:G	2.63606e-76	-2.54587	-1.97194	5.09409e-37	-2.53933	-1.73842	1.54868e-34	-1.95101	-1.61347
183493184	chr3:183493184:T:C	1.81308e-75	-0.642657	-1.94682	1.85807e-36	-0.862372	-2.12134	1.04098e-34	-1.86564	-2.09608
183493203	chr3:183493203:G:T	7.49009e-76	-1.46587	-2.00764	8.80535e-37	-1.64452	-2.08595	8.46434e-35	-2.2083	-1.96031
183493340	chr3:183493340:C:T	2.3696e-76	-2.53962	-2.08475	4.14338e-37	-2.52674	-1.95759	1.3211e-34	-1.86899	-1.85443
183493539	chr3:183493539:G:A	2.37731e-76	-2.54021	-2.08091	4.21419e-37	-2.52726	-1.94012	1.35653e-34	-1.8712	-1.82576
183493739	chr3:183493739:G:A	2.27173e-75	-1.09734	-1.26663	1.75382e-36	-1.33654	-1.7049	1.33165e-34	-2.07778	-1.63769
183493899	chr3:183493899:G:C	7.52902e-76	-1.42092	-2.04741	8.87958e-37	-1.61413	-2.10794	8.31191e-35	-2.18236	-2.00442
183494118	chr3:183494118:A:G	7.5462e-76	-1.33864	-2.12741	1.28782e-36	-1.45858	-1.89172	2.71818e-34	-0.955609	-2.04631
183494238	chr3:183494238:C:T	2.58283e-76	-2.54595	-1.99226	5.00875e-37	-2.54019	-1.75445	1.5297e-34	-1.95102	-1.62579
183494280	chr3:183494280:A:G	3.69652e-75	-8.17673e-10	-1.87712	5.12722e-36	-8.17673e-10	-1.96868	7.16287e-34	-8.17673e-10	-2.03297
183494364	chr3:183494364:G:C	3.01756e-75	-8.17673e-10	-2.08006	4.91902e-36	-8.17673e-10	-2.01014	7.00938e-34	-8.17673e-10	-2.05464
183494490	chr3:183494490:A:G	3.78453e-75	-8.17673e-10	-1.85359	6.95125e-36	-8.17673e-10	-1.66433	9.02855e-34	-8.17673e-10	-1.80149
183494605	chr3:183494605:A:G	2.57824e-76	-2.54639	-1.9936	4.99335e-37	-2.54139	-1.75633	1.50162e-34	-1.96525	-1.63008
183495188	chr3:183495188:A:T	6.29664e-76	-1.51944	-2.12763	1.03369e-36	-1.60986	-1.96025	2.17562e-34	-1.16464	-2.05993
183495370	chr3:183495370:G:A	4.00712e-75	-8.17673e-10	-1.79644	6.91128e-36	-8.17673e-10	-1.67009	9.7537e-34	-8.17673e-10	-1.72424
183495428	chr3:183495428:G:A	3.24609e-75	-2.00706	-1.73e-09	4.64937e-36	-2.06652	-1.73e-09	4.6359e-34	-2.46805	-1.73e-09
183495448	chr3:183495448:G:A	2.5492e-76	-2.54644	-2.00488	4.87407e-37	-2.54471	-1.77719	1.41046e-34	-2.00445	-1.65351
183495902	chr3:183495902:T:C	1.92482e-75	-2.52968	-1.73e-09	2.87853e-36	-2.54597	-1.73e-09	5.48133e-34	-2.30054	-1.73e-09
183495955	chr3:183495955:G:A	5.14824e-76	-2.52246	-1.32598	9.46464e-37	-2.53927	-1.119	1.48628e-34	-2.35153	-1.25407
183496040	chr3:183496040:T:C	5.52786e-75	-8.17673e-10	-1.47471	6.7831e-36	-8.17673e-10	-1.68881	9.58231e-34	-8.17673e-10	-1.74197
183496266	chr3:183496266:A:T	2.69067e-76	-2.54229	-1.95501	5.27035e-37	-2.54653	-1.69721	1.43411e-34	-2.08077	-1.56057
183497075	chr3:183497075:TTG:T	1.62542e-73	-0.168882	2.07531	2.23916e-34	0.39524	1.41279	7.01789e-33	-0.621317	0.87048
183497572	chr3:183497572:T:G	3.90368e-76	-2.54658	-1.5786	8.2522e-37	-2.54305	-1.25231	1.90862e-34	-2.28667	-1.06883
183497627	chr3:183497627:T:C	2.63729e-76	-2.4524	-2.06494	4.51481e-37	-2.48483	-1.91364	6.31837e-35	-2.5022	-1.95881
183498554	chr3:183498554:T:A	2.31647e-76	-2.52776	-2.11929	3.44754e-37	-2.54066	-2.12751	6.45623e-35	-2.32852	-2.11091
183499101	chr3:183499101:G:T	3.7706e-75	-8.17673e-10	-1.85727	6.39085e-36	-8.17673e-10	-1.74838	9.0444e-34	-8.17673e-10	-1.79974
183499110	chr3:183499110:A:G	3.07507e-75	-8.17673e-10	-2.06118	4.44616e-36	-8.17673e-10	-2.11121	6.52142e-34	-8.17673e-10	-2.12679
183499113	chr3:183499113:T:C	3.32421e-75	-8.17673e-10	-1.98328	5.44309e-36	-8.17673e-10	-1.9089	7.68731e-34	-8.17673e-10	-1.96231
183499127	chr3:183499127:T:C	2.26796e-76	-2.5464	-2.12181	3.51651e-37	-2.54377	-2.1046	7.69757e-35	-2.1618	-2.10176
183499170	chr3:183499170:C:T	4.11523e-75	-8.17673e-10	-1.76981	5.31068e-36	-8.17673e-10	-1.93353	7.79624e-34	-8.17673e-10	-1.94824
183499196	chr3:183499196:G:A	3.56154e-75	-8.17673e-10	-1.91431	4.79052e-36	-8.17673e-10	-2.03661	7.00651e-34	-8.17673e-10	-2.05505
183499268	chr3:183499268:C:T	7.43457e-75	-8.17673e-10	-1.17837	8.83029e-36	-8.17673e-10	-1.42506	1.24608e-33	-8.17673e-10	-1.4793
183499819	chr3:183499819:C:T	1.01417e-74	-8.17673e-10	-0.867856	2.03595e-35	-8.17673e-10	-0.589699	2.35917e-33	-8.17673e-10	-0.840991
183499983	chr3:183499983:C:T	3.2696e-75	-8.17673e-10	-1.99984	4.67632e-36	-8.17673e-10	-2.06074	6.70172e-34	-8.17673e-10	-2.09952
183500790	chr3:183500790:G:A	2.87941e-75	-8.17673e-10	-2.12692	4.39634e-36	-8.17673e-10	-2.12248	6.51624e-34	-8.17673e-10	-2.12759
183500823	chr3:183500823:G:A	2.91103e-75	-8.17673e-10	-2.116	4.42334e-36	-8.17673e-10	-2.11635	6.58408e-34	-8.17673e-10	-2.11723
183500997	chr3:183500997:T:G	7.57879e-76	-2.35454	-1.1072	1.20518e-36	-2.26488	-1.15174	1.47071e-34	-2.53619	-1.07995
183500999	chr3:183500999:C:T	5.14342e-76	-2.54539	-1.30399	6.09967e-37	-2.53019	-1.5674	7.53828e-35	-2.48341	-1.80106
183501185	chr3:183501185:C:T	4.42012e-75	-8.17673e-10	-1.69834	5.17125e-36	-8.17673e-10	-1.96013	6.84424e-34	-8.17673e-10	-2.07848
183501217	chr3:183501217:C:T	9.6171e-76	-2.48997	-0.733577	2.39288e-36	-2.49975	-0.231001	2.77772e-34	-2.52099	-0.459261
183501270	chr3:183501270:C:T	2.48498e-75	-2.27424	-1.73e-09	3.20721e-36	-2.43785	-1.73e-09	5.80714e-34	-2.2428	-1.73e-09
183501309	chr3:183501309:G:A	3.65965e-75	-8.17673e-10	-1.88714	6.54367e-36	-8.17673e-10	-1.72475	9.31524e-34	-8.17673e-10	-1.77023
183501467	chr3:183501467:C:CT	4.4409e-75	-8.17673e-10	-1.69365	7.71724e-36	-8.17673e-10	-1.55979	1.08058e-33	-8.17673e-10	-1.6218
183501868	chr3:183501868:G:A	1.43907e-75	-0.994611	-1.8259	7.48836e-36	-0.919783	-0.670115	1.61619e-33	0.00841874	-1.22765
183501991	chr3:183501991:G:A	2.70434e-75	-2.18965	-1.73e-09	2.92561e-36	-2.52975	-1.73e-09	4.29238e-34	-2.54504	-1.73e-09
183502203	chr3:183502203:G:A	3.71745e-76	-2.34018	-1.83387	6.58118e-37	-2.24491	-1.77671	7.8146e-35	-2.53699	-1.71148
183502234	chr3:183502234:A:T	4.4227e-75	-8.17673e-10	-1.69776	7.68193e-36	-8.17673e-10	-1.56438	1.07576e-33	-8.17673e-10	-1.62627
183502351	chr3:183502351:A:G	3.00017e-75	-8.17673e-10	-2.08584	4.37414e-36	-8.17673e-10	-2.12754	6.51629e-34	-8.17673e-10	-2.12758
183502376	chr3:183502376:G:A	4.44081e-75	-8.17673e-10	-1.69367	7.71712e-36	-8.17673e-10	-1.55981	1.0805e-33	-8.17673e-10	-1.62188
183502551	chr3:183502551:G:A	2.87745e-75	-8.17673e-10	-2.1276	4.4073e-36	-8.17673e-10	-2.11999	6.53242e-34	-8.17673e-10	-2.12511
183502696	chr3:183502696:T:C	2.73762e-76	-2.35619	-2.12381	4.25367e-37	-2.33637	-2.12168	6.16087e-35	-2.41654	-2.06971
183502955	chr3:183502955:C:T	4.39732e-75	-8.17673e-10	-1.70351	7.6352e-36	-8.17673e-10	-1.57048	1.07028e-33	-8.17673e-10	-1.63138
183502956	chr3:183502956:T:G	4.39853e-75	-8.17673e-10	-1.70324	7.63784e-36	-8.17673e-10	-1.57013	1.07065e-33	-8.17673e-10	-1.63103
183502961	chr3:183502961:A:G	4.40056e-75	-8.17673e-10	-1.70278	7.6431e-36	-8.17673e-10	-1.56944	1.07162e-33	-8.17673e-10	-1.63013
183502967	chr3:183502967:G:A	2.8774e-75	-8.17673e-10	-2.12762	4.41726e-36	-8.17673e-10	-2.11773	6.51905e-34	-8.17673e-10	-2.12716
183502972	chr3:183502972:C:T	2.91837e-75	-8.17673e-10	-2.11348	4.53656e-36	-8.17673e-10	-2.09108	6.60845e-34	-8.17673e-10	-2.11354
183503026	chr3:183503026:T:C	3.00056e-75	-8.17673e-10	-2.08571	4.50967e-36	-8.17673e-10	-2.09702	6.66472e-34	-8.17673e-10	-2.10506
183503033	chr3:183503033:T:C	4.04654e-75	-8.17673e-10	-1.78665	6.94043e-36	-8.17673e-10	-1.66588	9.79095e-34	-8.17673e-10	-1.72043
183503167	chr3:183503167:A:G	4.38875e-75	-8.17673e-10	-1.70546	7.65253e-36	-8.17673e-10	-1.56821	1.07483e-33	-8.17673e-10	-1.62714
183503261	chr3:183503261:T:A	1.15777e-74	-0.735429	-1.73e-09	5.20081e-35	0.348152	-1.73e-09	1.21025e-33	-1.50848	-1.73e-09
183503336	chr3:183503336:A:G	4.46433e-76	-2.54326	-1.44772	7.30498e-37	-2.52598	-1.3913	1.19662e-34	-2.36203	-1.46035
183503430	chr3:183503430:GGT:G	4.48293e-76	-2.54287	-1.44394	7.34005e-37	-2.52506	-1.38743	1.19768e-34	-2.36478	-1.45672
183503727	chr3:183503727:C:T	4.65701e-75	-8.17673e-10	-1.64614	8.11061e-36	-8.17673e-10	-1.51007	1.13757e-33	-8.17673e-10	-1.57041
183503941	chr3:183503941:G:T	5.02515e-76	-2.5183	-1.35434	8.27927e-37	-2.51717	-1.27491	8.37888e-35	-2.54607	-1.63268
183504030	chr3:183504030:T:C	3.52489e-75	-8.17673e-10	-1.92466	4.9349e-36	-8.17673e-10	-2.00691	6.93565e-34	-8.17673e-10	-2.06521
183504234	chr3:183504234:C:T	3.34058e-76	-2.36587	-1.91508	5.81881e-37	-2.27956	-1.86518	7.15849e-35	-2.52971	-1.80646
183504270	chr3:183504270:T:C	2.97152e-75	-8.17673e-10	-2.09544	4.80867e-36	-8.17673e-10	-2.03283	6.86328e-34	-8.17673e-10	-2.0757
183504652	chr3:183504652:T:C	1.89636e-75	-2.54457	-1.73e-09	3.50327e-36	-2.34955	-1.73e-09	5.60764e-34	-2.27775	-1.73e-09
183504785	chr3:183504785:C:T	1.89692e-75	-2.54427	-1.73e-09	3.50104e-36	-2.35019	-1.73e-09	5.58846e-34	-2.28118	-1.73e-09
183504813	chr3:183504813:A:T	2.88062e-75	-8.17673e-10	-2.1265	4.44694e-36	-8.17673e-10	-2.11103	6.53282e-34	-8.17673e-10	-2.12505
183505361	chr3:183505361:C:T	3.32789e-75	-8.17673e-10	-1.98217	4.71592e-36	-8.17673e-10	-2.0523	6.73314e-34	-8.17673e-10	-2.09484
183505875	chr3:183505875:A:G	3.52685e-75	-8.17673e-10	-1.9241	4.93717e-36	-8.17673e-10	-2.00645	6.9379e-34	-8.17673e-10	-2.06489
183505917	chr3:183505917:A:G	4.43479e-75	-1.69503	-1.73e-09	2.88913e-36	-2.54229	-1.73e-09	4.55889e-34	-2.48481	-1.73e-09
183506152	chr3:183506152:G:A	2.10219e-75	-2.44153	-1.73e-09	3.32442e-36	-2.40195	-1.73e-09	4.86103e-34	-2.42063	-1.73e-09
183506315	chr3:183506315:G:A	6.84574e-76	-2.294	-1.26947	1.15686e-36	-2.10947	-1.34807	9.68054e-34	-0.8655	-0.866267
183506465	chr3:183506465:A:G	2.47026e-75	-2.28018	-1.73e-09	4.4848e-36	-2.10255	-1.73e-09	4.2906e-34	-2.54546	-1.73e-09
183506599	chr3:183506599:G:A	4.90892e-76	-2.53923	-1.35681	9.15154e-37	-2.51994	-1.17197	1.63435e-34	-2.37002	-1.14062
183506977	chr3:183506977:T:C	2.1287e-75	-2.429	-1.73e-09	3.33424e-36	-2.399	-1.73e-09	4.7265e-34	-2.4487	-1.73e-09
183507117	chr3:183507117:T:C	3.16623e-75	-8.17673e-10	-2.03197	4.67362e-36	-8.17673e-10	-2.06131	6.64713e-34	-8.17673e-10	-2.1077
183507493	chr3:183507493:G:A	3.66865e-75	-8.17673e-10	-1.88469	5.48901e-36	-8.17673e-10	-1.9005	7.09039e-34	-8.17673e-10	-2.04314
183508022	chr3:183508022:C:T	4.57409e-76	-2.54173	-1.42495	8.53707e-37	-2.5224	-1.23902	1.55246e-34	-2.34721	-1.21483
183508237	chr3:183508237:C:T	4.28906e-75	-8.17673e-10	-1.72844	6.88201e-36	-8.17673e-10	-1.67434	1.04892e-33	-8.17673e-10	-1.65154
183508254	chr3:183508254:G:A	3.06138e-75	-8.17673e-10	-2.06564	4.46205e-36	-8.17673e-10	-2.10764	6.52984e-34	-8.17673e-10	-2.1255
183508284	chr3:183508284:G:A	2.82331e-76	-2.45282	-1.99637	5.02455e-37	-2.46354	-1.82796	6.11461e-35	-2.54371	-1.95008
183508398	chr3:183508398:C:T	2.46982e-76	-2.46386	-2.11909	3.89978e-37	-2.47268	-2.07223	5.76064e-35	-2.4552	-2.09822
183508425	chr3:183508425:A:G	3.63569e-76	-2.34224	-1.85405	7.6377e-37	-2.34909	-1.52365	7.9163e-35	-2.49114	-1.7444
183508482	chr3:183508482:G:A	3.01858e-75	-8.17673e-10	-2.07972	5.13558e-36	-8.17673e-10	-1.96705	8.33226e-34	-8.17673e-10	-1.88175
183508590	chr3:183508590:C:A	2.73613e-76	-2.37362	-2.10692	8.14813e-37	-1.71081	-2.09723	1.43483e-34	-1.58042	-2.06042
183508671	chr3:183508671:A:G	2.87783e-75	-8.17673e-10	-2.12747	4.41855e-36	-8.17673e-10	-2.11744	6.51977e-34	-8.17673e-10	-2.12705
183508846	chr3:183508846:T:C	2.66948e-75	-2.20262	-1.73e-09	3.34388e-36	-2.39611	-1.73e-09	5.81654e-34	-2.24118	-1.73e-09
183508907	chr3:183508907:A:G	2.87863e-75	-8.17673e-10	-2.12719	4.37556e-36	-8.17673e-10	-2.12721	6.52588e-34	-8.17673e-10	-2.12611
183508976	chr3:183508976:A:G	3.901e-76	-2.06343	-2.06243	5.9593e-37	-1.99545	-2.12542	5.89009e-35	-2.43306	-2.09814
183509178	chr3:183509178:A:G	8.14758e-75	-8.17673e-10	-1.08679	1.34087e-35	-8.17673e-10	-1.00735	2.0165e-33	-8.17673e-10	-0.997934
183509288	chr3:183509288:C:A	3.72327e-76	-2.05663	-2.11586	6.90875e-37	-1.95164	-2.0214	6.45229e-35	-2.35678	-2.08325
183509542	chr3:183509542:C:T	2.67146e-76	-2.39348	-2.11098	4.58319e-37	-2.36434	-2.01909	5.42291e-35	-2.54635	-2.06749
183509832	chr3:183509832:G:A	1.04585e-75	-1.86457	-1.27511	1.14944e-36	-1.81625	-1.64772	1.33581e-34	-2.11121	-1.60113
183510398	chr3:183510398:T:C	4.18179e-76	-2.01206	-2.0443	6.59164e-37	-1.94283	-2.0772	1.63577e-34	-1.42197	-2.0878
183510429	chr3:183510429:G:A	2.43695e-75	-0.98572	-1.30804	2.15614e-35	1.15729	-1.68963	4.00127e-34	-1.1618	-1.45347
183510596	chr3:183510596:C:T	2.9078e-75	-8.17673e-10	-2.11711	4.37392e-36	-8.17673e-10	-2.12759	6.53213e-34	-8.17673e-10	-2.12515
183510598	chr3:183510598:G:C	2.90672e-75	-8.17673e-10	-2.11748	4.4323e-36	-8.17673e-10	-2.11433	6.52247e-34	-8.17673e-10	-2.12663
183510612	chr3:183510612:C:T	3.14804e-76	-2.48178	-1.85854	4.71207e-37	-2.5001	-1.85561	6.71934e-35	-2.377	-2.02248
183510828	chr3:183510828:G:A	1.90763e-75	-2.53865	-1.73e-09	4.58436e-36	-2.0806	-1.73e-09	1.91975e-33	-1.0471	-1.73e-09
183510964	chr3:183510964:T:TCCTACA	3.17843e-75	-8.17673e-10	-2.02812	4.57588e-36	-8.17673e-10	-2.08245	6.98404e-34	-8.17673e-10	-2.05826
183510974	chr3:183510974:C:T	1.54053e-74	-8.17673e-10	-0.449797	1.50848e-35	-8.17673e-10	-0.889559	2.73603e-33	-8.17673e-10	-0.692791
183511510	chr3:183511510:C:T	3.57686e-74	-8.17673e-10	0.392563	3.33424e-35	-8.17673e-10	-0.0964168	5.98136e-33	-8.17673e-10	0.0893495
183511648	chr3:183511648:T:A	3.00562e-75	-8.17673e-10	-2.08402	4.42976e-36	-8.17673e-10	-2.1149	6.51947e-34	-8.17673e-10	-2.12709
183511828	chr3:183511828:A:G	2.05778e-75	-1.35779	-1.10509	1.67192e-36	-1.55499	-1.53428	1.70996e-34	-1.93632	-1.52909
183512034	chr3:183512034:T:C	2.9816e-75	-8.17673e-10	-2.09205	4.47682e-36	-8.17673e-10	-2.10434	6.88961e-34	-8.17673e-10	-2.07187
183512174	chr3:183512174:T:A	2.88213e-75	-8.17673e-10	-2.12598	4.45461e-36	-8.17673e-10	-2.10931	6.51591e-34	-8.17673e-10	-2.12764
183512310	chr3:183512310:G:T	2.87861e-75	-8.17673e-10	-2.1272	4.37433e-36	-8.17673e-10	-2.12749	6.54757e-34	-8.17673e-10	-2.12279
183512692	chr3:183512692:T:C	1.48666e-74	-8.17673e-10	-0.485389	4.50199e-36	-8.17673e-10	-2.09873	9.65506e-34	-8.17673e-10	-1.7344
183512898	chr3:183512898:A:C	2.87941e-75	-8.17673e-10	-2.12692	4.37392e-36	-8.17673e-10	-2.12759	6.5525e-34	-8.17673e-10	-2.12204
183513589	chr3:183513589:A:G	1.86135e-74	1.44769	-1.70831	1.48047e-34	3.05724	-1.66296	8.76096e-34	0.0269778	-1.85856
183514362	chr3:183514362:T:C	3.24925e-76	-2.2822	-2.02647	4.07228e-37	-2.41682	-2.08481	6.91033e-35	-2.25767	-2.11378
183514666	chr3:183514666:T:A	4.2427e-76	-1.91447	-2.12743	1.42578e-36	-1.71114	-1.53739	2.41033e-34	-1.4017	-1.72042
183514835	chr3:183514835:A:C	3.08505e-75	-8.17673e-10	-2.05794	4.45112e-36	-8.17673e-10	-2.11009	6.59372e-34	-8.17673e-10	-2.11577
183514942	chr3:183514942:T:C	3.54371e-75	-8.17673e-10	-1.91933	4.96996e-36	-8.17673e-10	-1.99984	7.00194e-34	-8.17673e-10	-2.0557
183515119	chr3:183515119:G:A	4.93124e-76	-2.04533	-1.84617	4.3336e-37	-2.52022	-1.91922	7.9599e-35	-2.49577	-1.73428
183515276	chr3:183515276:A:G	2.9584e-75	-8.17673e-10	-2.09986	4.38296e-36	-8.17673e-10	-2.12552	6.56586e-34	-8.17673e-10	-2.12
183516271	chr3:183516271:C:T	2.9333e-75	-8.17673e-10	-2.10838	4.49042e-36	-8.17673e-10	-2.1013	6.88919e-34	-8.17673e-10	-2.07193
183516354	chr3:183516354:A:G	3.39153e-76	-2.1468	-2.11901	6.53192e-37	-2.02602	-2.00311	1.52184e-34	-1.57995	-2.00202
183516371	chr3:183516371:C:T	4.19503e-76	-2.53561	-1.51758	6.62848e-37	-2.49389	-1.52057	1.02694e-34	-2.53072	-1.44458
183516386	chr3:183516386:A:G	3.01839e-75	-8.17673e-10	-2.07978	4.61474e-36	-8.17673e-10	-2.07399	7.13502e-34	-8.17673e-10	-2.03687
183516447	chr3:183516447:C:T	3.01839e-75	-8.17673e-10	-2.07978	4.61474e-36	-8.17673e-10	-2.07399	7.13502e-34	-8.17673e-10	-2.03687
183516527	chr3:183516527:G:A	3.9955e-75	-8.17673e-10	-1.79934	5.33291e-36	-8.17673e-10	-1.92935	8.14827e-34	-8.17673e-10	-1.90408
183516542	chr3:183516542:G:A	4.06759e-75	-8.17673e-10	-1.78146	5.37172e-36	-8.17673e-10	-1.9221	8.24071e-34	-8.17673e-10	-1.8928
183516980	chr3:183516980:C:T	3.93149e-75	-8.17673e-10	-1.81549	5.23809e-36	-8.17673e-10	-1.94729	8.01806e-34	-8.17673e-10	-1.92019
183517039	chr3:183517039:G:T	3.01839e-75	-8.17673e-10	-2.07978	4.61474e-36	-8.17673e-10	-2.07399	7.13502e-34	-8.17673e-10	-2.03687
183517066	chr3:183517066:A:G	2.9315e-76	-2.5041	-1.90748	5.37436e-37	-2.53931	-1.68489	1.17698e-34	-2.20653	-1.63241
183517587	chr3:183517587:A:G	4.60895e-76	-2.13715	-1.82195	6.04e-37	-2.01808	-2.08935	1.37237e-34	-1.59218	-2.09316
183517691	chr3:183517691:C:T	4.52115e-75	-8.17673e-10	-1.67574	6.58116e-36	-8.17673e-10	-1.71904	9.08012e-34	-8.17673e-10	-1.7958
183518318	chr3:183518318:T:G	3.39189e-76	-2.14911	-2.11659	6.58554e-37	-2.05063	-1.97032	1.53866e-34	-1.58246	-1.98851
183518694	chr3:183518694:A:G	1.60665e-74	-0.407771	-1.73e-09	1.06888e-35	-1.23406	-1.73e-09	6.19321e-34	-2.17843	-1.73e-09
183518889	chr3:183518889:G:A	3.44568e-76	-2.12832	-2.12165	6.91314e-37	-2.02488	-1.94753	1.62157e-34	-1.5495	-1.96899
183519097	chr3:183519097:A:T	3.53968e-75	-8.17673e-10	-1.92047	4.96718e-36	-8.17673e-10	-2.00039	6.99901e-34	-8.17673e-10	-2.05612
183519398	chr3:183519398:C:T	3.35744e-75	-0.538752	-1.43458	3.73575e-35	1.80264	-1.78535	5.27011e-34	-0.761791	-1.57804
183519744	chr3:183519744:T:A	2.88318e-75	-8.17673e-10	-2.12562	4.37537e-36	-8.17673e-10	-2.12726	6.51761e-34	-8.17673e-10	-2.12738
183519997	chr3:183519997:G:A	3.44094e-76	-2.12788	-2.12347	6.98842e-37	-2.02496	-1.93661	1.64208e-34	-1.54634	-1.95958
183520283	chr3:183520283:A:G	4.36842e-76	-2.1974	-1.81529	6.28495e-37	-2.12611	-1.94157	6.16459e-35	-2.54549	-1.94016
183520377	chr3:183520377:T:C	3.27341e-76	-2.18273	-2.11853	6.38745e-37	-2.08837	-1.96313	1.46608e-34	-1.63533	-1.98396
183520485	chr3:183520485:C:T	3.93472e-76	-1.99534	-2.12192	1.39889e-36	-1.83109	-1.43648	2.35486e-34	-1.51245	-1.63295
183521067	chr3:183521067:T:C	3.21462e-75	-8.17673e-10	-2.0168	4.79362e-36	-8.17673e-10	-2.03596	7.1145e-34	-8.17673e-10	-2.03975
183521204	chr3:183521204:G:A	4.49319e-76	-1.85794	-2.12659	1.51313e-36	-1.6777	-1.51137	2.63472e-34	-1.33358	-1.69953
183521273	chr3:183521273:A:G	1.91553e-74	1.37983	-1.61176	1.56476e-34	3.02093	-1.57127	9.14532e-34	0.00251416	-1.79116
183521595	chr3:183521595:G:C	2.9872e-75	-8.17673e-10	-2.09017	4.52912e-36	-8.17673e-10	-2.09272	7.08044e-34	-8.17673e-10	-2.04455
183521616	chr3:183521616:G:A	3.58456e-76	-2.0914	-2.11906	8.31726e-37	-1.98863	-1.79887	1.93163e-34	-1.48657	-1.85695
183521639	chr3:183521639:T:C	4.78213e-76	-2.2772	-1.64501	6.57637e-37	-2.2176	-1.80475	7.14736e-35	-2.53514	-1.80259
183521665	chr3:183521665:T:C	3.89826e-75	-8.17673e-10	-1.82398	5.08354e-36	-8.17673e-10	-1.97724	7.36186e-34	-8.17673e-10	-2.00557
183521720	chr3:183521720:G:A	3.1923e-75	-8.17673e-10	-2.02377	4.76564e-36	-8.17673e-10	-2.04182	7.07056e-34	-8.17673e-10	-2.04594
183521806	chr3:183521806:A:G	3.76245e-76	-2.04321	-2.11881	7.4321e-37	-1.94198	-1.95804	1.79332e-34	-1.43594	-1.98188
183521827	chr3:183521827:G:A	3.82151e-75	-8.17673e-10	-1.84386	5.00201e-36	-8.17673e-10	-1.99341	7.27228e-34	-8.17673e-10	-2.01781
183522155	chr3:183522155:G:A	3.49733e-76	-2.11419	-2.12091	8.03433e-37	-2.00826	-1.81385	1.83309e-34	-1.52507	-1.87081
183522160	chr3:183522160:T:C	3.52598e-76	-2.11146	-2.11548	8.25849e-37	-2.01721	-1.77738	1.89283e-34	-1.52778	-1.83603
183522455	chr3:183522455:T:G	4.62716e-76	-1.82751	-2.12764	1.47143e-36	-1.65291	-1.5641	2.63111e-34	-1.29048	-1.744
183522820	chr3:183522820:T:G	3.58806e-76	-2.51556	-1.69392	4.8294e-37	-2.49557	-1.83554	8.30976e-35	-2.35413	-1.83291
183523039	chr3:183523039:G:A	4.02218e-76	-2.02967	-2.0656	1.33412e-36	-1.86719	-1.44778	3.17446e-34	-1.25489	-1.59185
183523093	chr3:183523093:G:A	1.93057e-75	-2.52669	-1.73e-09	2.87846e-36	-2.54599	-1.73e-09	4.68434e-34	-2.45766	-1.73e-09
183523389	chr3:183523389:T:C	2.89404e-75	-8.17673e-10	-2.12185	4.37387e-36	-8.17673e-10	-2.1276	6.52215e-34	-8.17673e-10	-2.12668
183523403	chr3:183523403:T:A	4.03903e-75	-8.17673e-10	-1.7885	5.5207e-36	-8.17673e-10	-1.89474	8.47934e-34	-8.17673e-10	-1.86425
183523470	chr3:183523470:C:T	2.02504e-75	-2.47892	-1.73e-09	3.07914e-36	-2.4786	-1.73e-09	5.66642e-34	-2.26733	-1.73e-09
183523730	chr3:183523730:A:T	2.87874e-75	-8.17673e-10	-2.12715	4.4079e-36	-8.17673e-10	-2.11985	6.52411e-34	-8.17673e-10	-2.12638
183523771	chr3:183523771:T:C	4.68352e-76	-2.25596	-1.68708	6.52917e-37	-2.19085	-1.83871	6.92035e-35	-2.5399	-1.8301
183523812	chr3:183523812:C:T	2.24068e-75	-2.37773	-1.73e-09	3.0445e-36	-2.48991	-1.73e-09	5.25411e-34	-2.34287	-1.73e-09
183524326	chr3:183524326:T:TGA	3.58843e-75	-8.17673e-10	-1.90679	5.00544e-36	-8.17673e-10	-1.99272	7.04024e-34	-8.17673e-10	-2.05024
183525100	chr3:183525100:C:T	3.37191e-75	-8.17673e-10	-1.96903	5.79906e-36	-8.17673e-10	-1.84555	7.83628e-34	-8.17673e-10	-1.94312
183525113	chr3:183525113:A:C	3.98777e-75	-8.17673e-10	-1.80128	5.45276e-36	-8.17673e-10	-1.90713	7.53886e-34	-8.17673e-10	-1.98181
183525221	chr3:183525221:A:G	3.28729e-76	-2.17491	-2.12211	6.21105e-37	-2.04321	-2.03629	1.3972e-34	-1.62583	-2.04159
183525264	chr3:183525264:A:AC	3.14024e-76	-2.54386	-1.79894	4.05854e-37	-2.5374	-1.96761	5.84642e-35	-2.50724	-2.0314
183525266	chr3:183525266:A:AC	4.40885e-76	-1.90222	-2.10126	7.43069e-37	-2.0013	-1.89891	2.37648e-34	-1.26169	-1.87457
183525818	chr3:183525818:G:A	3.98288e-75	-8.17673e-10	-1.8025	5.44721e-36	-8.17673e-10	-1.90814	7.53263e-34	-8.17673e-10	-1.98264
183526314	chr3:183526314:A:G	3.28353e-76	-2.17164	-2.12653	7.31997e-37	-2.06552	-1.84971	1.63818e-34	-1.56598	-1.94232
183526522	chr3:183526522:T:C	3.6849e-76	-2.0889	-2.09395	6.69811e-37	-1.96687	-2.03714	1.61973e-34	-1.45355	-2.06607
183526867	chr3:183526867:G:A	3.98288e-75	-8.17673e-10	-1.8025	5.44721e-36	-8.17673e-10	-1.90814	7.53263e-34	-8.17673e-10	-1.98264
183526868	chr3:183526868:G:A	3.57617e-75	-8.17673e-10	-1.91022	4.93155e-36	-8.17673e-10	-2.00759	7.54489e-34	-8.17673e-10	-1.98101
183527487	chr3:183527487:C:T	4.12587e-75	-8.17673e-10	-1.76723	5.59748e-36	-8.17673e-10	-1.88093	7.69164e-34	-8.17673e-10	-1.96175
183528090	chr3:183528090:A:G	4.71554e-75	-8.17673e-10	-1.63364	1.02762e-35	-8.17673e-10	-1.27341	1.45697e-33	-8.17673e-10	-1.32294
183528664	chr3:183528664:G:A	3.13093e-75	-8.17673e-10	-2.04318	4.63874e-36	-8.17673e-10	-2.0688	6.64663e-34	-8.17673e-10	-2.10777
183528985	chr3:183528985:G:A	2.12776e-75	-2.42944	-1.73e-09	4.14585e-36	-2.18114	-1.73e-09	5.14198e-34	-2.36445	-1.73e-09
183529513	chr3:183529513:A:G	2.93135e-75	-8.17673e-10	-2.10905	4.37429e-36	-8.17673e-10	-2.1275	6.53142e-34	-8.17673e-10	-2.12526
183529638	chr3:183529638:T:C	2.27395e-75	-2.36299	-1.73e-09	3.26051e-36	-2.42136	-1.73e-09	4.82435e-34	-2.42821	-1.73e-09
183529795	chr3:183529795:G:A	3.56504e-75	-8.17673e-10	-1.91333	4.46344e-36	-8.17673e-10	-2.10733	6.79504e-34	-8.17673e-10	-2.08569
183529916	chr3:183529916:C:T	4.71518e-76	-1.85227	-2.08403	2.6191e-36	-1.75164	-0.888778	4.42331e-34	-1.29275	-1.22225
183529919	chr3:183529919:A:T	2.88655e-75	-8.17673e-10	-2.12444	4.48652e-36	-8.17673e-10	-2.10217	6.68435e-34	-8.17673e-10	-2.10212
183530070	chr3:183530070:T:C	4.30527e-75	-8.17673e-10	-1.72467	9.06353e-36	-8.17673e-10	-1.39899	1.2889e-33	-8.17673e-10	-1.44551
183530230	chr3:183530230:G:A	5.32001e-75	-8.17673e-10	-1.51303	6.88971e-36	-8.17673e-10	-1.67322	9.28327e-34	-8.17673e-10	-1.77367
183530335	chr3:183530335:A:G	2.988e-75	-8.17673e-10	-2.08991	4.47195e-36	-8.17673e-10	-2.10542	6.78331e-34	-8.17673e-10	-2.08742
183530657	chr3:183530657:C:T	2.91234e-75	-8.17673e-10	-2.11555	4.37463e-36	-8.17673e-10	-2.12743	6.51935e-34	-8.17673e-10	-2.12711
183530658	chr3:183530658:G:A	3.03988e-75	-8.17673e-10	-2.07269	4.37437e-36	-8.17673e-10	-2.12748	6.52041e-34	-8.17673e-10	-2.12695
183530696	chr3:183530696:T:C	4.80429e-76	-1.79546	-2.12213	2.03557e-36	-1.6886	-1.20387	3.6969e-34	-1.22095	-1.47344
183530853	chr3:183530853:A:G	3.24398e-75	-8.17673e-10	-2.00771	5.36937e-36	-8.17673e-10	-1.92254	7.75387e-34	-8.17673e-10	-1.95369
183530900	chr3:183530900:C:T	3.15783e-75	-8.17673e-10	-2.03462	4.39111e-36	-8.17673e-10	-2.12366	6.58385e-34	-8.17673e-10	-2.11726
183531359	chr3:183531359:A:T	4.21549e-76	-1.92532	-2.12301	1.67987e-36	-1.84746	-1.23707	4.16362e-34	-1.05977	-1.51573
183531536	chr3:183531536:AC:A	2.99406e-75	-8.17673e-10	-2.08788	4.48775e-36	-8.17673e-10	-2.1019	6.9014e-34	-8.17673e-10	-2.07016
183531596	chr3:183531596:G:C	2.89993e-75	-8.17673e-10	-2.11982	4.37967e-36	-8.17673e-10	-2.12627	6.51592e-34	-8.17673e-10	-2.12764
183531627	chr3:183531627:T:C	3.39323e-75	-8.17673e-10	-1.96273	5.63837e-36	-8.17673e-10	-1.87365	8.41879e-34	-8.17673e-10	-1.87142
183531840	chr3:183531840:C:T	3.23199e-75	-2.01141	-1.73e-09	1.55465e-35	-0.859409	-1.73e-09	1.7371e-33	-1.14708	-1.73e-09
183531887	chr3:183531887:A:C	3.01945e-75	-8.17673e-10	-2.07943	4.37714e-36	-8.17673e-10	-2.12685	6.51661e-34	-8.17673e-10	-2.12753
183531893	chr3:183531893:T:C	2.89547e-75	-8.17673e-10	-2.12136	4.3828e-36	-8.17673e-10	-2.12556	6.51627e-34	-8.17673e-10	-2.12758
183532131	chr3:183532131:A:G	3.03462e-75	-8.17673e-10	-2.07442	4.37487e-36	-8.17673e-10	-2.12737	6.51897e-34	-8.17673e-10	-2.12717
183532241	chr3:183532241:G:A	2.99666e-75	-8.17673e-10	-2.08701	4.826e-36	-8.17673e-10	-2.02923	7.03598e-34	-8.17673e-10	-2.05085
183532331	chr3:183532331:G:A	6.46489e-75	-8.17673e-10	-1.31812	7.9779e-36	-8.17673e-10	-1.52657	1.24156e-33	-8.17673e-10	-1.48293
183532366	chr3:183532366:T:C	3.07104e-75	-2.06249	-1.73e-09	5.57983e-36	-1.88409	-1.73e-09	4.44382e-34	-2.51037	-1.73e-09
183532963	chr3:183532963:G:A	3.01982e-75	-8.17673e-10	-2.07931	4.88008e-36	-8.17673e-10	-2.01809	7.10203e-34	-8.17673e-10	-2.0415
183533140	chr3:183533140:T:C	4.74728e-76	-1.8031	-2.12642	1.87741e-36	-1.69211	-1.28124	3.43067e-34	-1.23046	-1.53867
183533397	chr3:183533397:C:T	1.89254e-75	-2.54659	-1.73e-09	4.06613e-36	-2.20055	-1.73e-09	1.58853e-33	-1.23649	-1.73e-09
183533813	chr3:183533813:A:G	2.93386e-75	-8.17673e-10	-2.10819	4.42629e-36	-8.17673e-10	-2.11569	6.55221e-34	-8.17673e-10	-2.12208
183534427	chr3:183534427:A:G	3.85581e-75	-8.17673e-10	-1.83493	5.27439e-36	-8.17673e-10	-1.94039	7.99623e-34	-8.17673e-10	-1.92291
183534491	chr3:183534491:T:C	6.8261e-75	-8.17673e-10	-1.26376	8.37593e-36	-8.17673e-10	-1.47789	1.22186e-33	-8.17673e-10	-1.49893
183535047	chr3:183535047:C:T	6.47956e-75	-8.17673e-10	-1.31586	7.98712e-36	-8.17673e-10	-1.52542	1.24299e-33	-8.17673e-10	-1.48178
183535074	chr3:183535074:A:G	3.51139e-75	-8.17673e-10	-1.9285	4.50954e-36	-8.17673e-10	-2.09705	6.76113e-34	-8.17673e-10	-2.09069
183535185	chr3:183535185:T:C	3.4836e-75	-8.17673e-10	-1.93644	4.4971e-36	-8.17673e-10	-2.09982	6.74443e-34	-8.17673e-10	-2.09317
183535463	chr3:183535463:G:A	3.58128e-75	-8.17673e-10	-1.90879	4.54539e-36	-8.17673e-10	-2.08913	6.82052e-34	-8.17673e-10	-2.08195
183535656	chr3:183535656:T:C	3.79048e-76	-2.04118	-2.11343	6.64395e-37	-1.91736	-2.09477	1.70948e-34	-1.36072	-2.10497
183536173	chr3:183536173:T:G	2.87764e-75	-8.17673e-10	-2.12754	4.41823e-36	-8.17673e-10	-2.11751	6.53688e-34	-8.17673e-10	-2.12442
183536233	chr3:183536233:A:G	2.89052e-75	-8.17673e-10	-2.12307	4.3861e-36	-8.17673e-10	-2.12481	6.51969e-34	-8.17673e-10	-2.12706
183536376	chr3:183536376:T:C	2.88058e-75	-8.17673e-10	-2.12652	4.39965e-36	-8.17673e-10	-2.12172	6.52444e-34	-8.17673e-10	-2.12633
183536431	chr3:183536431:C:A	3.755e-75	-8.17673e-10	-1.86142	4.65616e-36	-8.17673e-10	-2.06506	7.0187e-34	-8.17673e-10	-2.05331
183536924	chr3:183536924:G:A	3.09641e-75	-8.17673e-10	-2.05427	4.38138e-36	-8.17673e-10	-2.12588	6.52035e-34	-8.17673e-10	-2.12696
183536938	chr3:183536938:A:T	3.31127e-75	-8.17673e-10	-1.98718	4.98266e-36	-8.17673e-10	-1.99728	7.46721e-34	-8.17673e-10	-1.99136
183537148	chr3:183537148:C:T	6.0128e-75	-8.17673e-10	-1.39062	7.43641e-36	-8.17673e-10	-1.59686	1.15607e-33	-8.17673e-10	-1.55428
183538012	chr3:183538012:C:T	3.81922e-75	-8.17673e-10	-1.84446	7.63378e-36	-8.17673e-10	-1.57066	1.09351e-33	-8.17673e-10	-1.60991
183538198	chr3:183538198:C:T	3.55194e-75	-8.17673e-10	-1.91702	5.49474e-36	-8.17673e-10	-1.89946	8.67123e-34	-8.17673e-10	-1.84187
183538744	chr3:183538744:T:C	2.50904e-76	-2.45912	-2.10807	5.76935e-37	-2.3318	-1.82147	6.47704e-35	-2.54634	-1.88986
183538876	chr3:183538876:T:C	3.0691e-75	-8.17673e-10	-2.06313	4.99175e-36	-8.17673e-10	-1.99546	6.9278e-34	-8.17673e-10	-2.06634
183539058	chr3:183539058:T:G	4.44105e-75	-8.17673e-10	-1.69362	8.13953e-36	-8.17673e-10	-1.50652	1.03784e-33	-8.17673e-10	-1.66216
183539177	chr3:183539177:A:G	5.19417e-75	-8.17673e-10	-1.53697	6.47266e-36	-8.17673e-10	-1.73566	9.10145e-34	-8.17673e-10	-1.79345
183539193	chr3:183539193:A:G	3.02389e-75	-8.17673e-10	-2.07797	4.51969e-36	-8.17673e-10	-2.0948	6.68232e-34	-8.17673e-10	-2.10242
183539477	chr3:183539477:AG:A	4.18773e-75	-8.17673e-10	-1.75235	7.48395e-36	-8.17673e-10	-1.59049	1.19147e-33	-8.17673e-10	-1.52411
183539725	chr3:183539725:A:G	1.38144e-74	-0.558796	-1.73e-09	1.4472e-35	-0.931035	-1.73e-09	1.66068e-33	-1.19207	-1.73e-09
183540262	chr3:183540262:T:C	3.24733e-75	-8.17673e-10	-2.00668	4.41936e-36	-8.17673e-10	-2.11725	6.62251e-34	-8.17673e-10	-2.11141
183540361	chr3:183540361:T:C	2.25425e-76	-2.54665	-2.12763	3.60394e-37	-2.54642	-2.07738	5.77498e-35	-2.49375	-2.05719
183540686	chr3:183540686:AC:A	1.45761e-74	-8.17673e-10	-0.505125	4.53668e-36	-8.17673e-10	-2.09105	1.01223e-33	-8.17673e-10	-1.68714
183540692	chr3:183540692:C:A	2.99581e-75	-8.17673e-10	-2.0873	4.40255e-36	-8.17673e-10	-2.12106	6.54661e-34	-8.17673e-10	-2.12294
183540782	chr3:183540782:C:T	2.90458e-75	-8.17673e-10	-2.11822	4.42166e-36	-8.17673e-10	-2.11673	6.61157e-34	-8.17673e-10	-2.11306
183540971	chr3:183540971:C:T	4.19705e-75	-8.17673e-10	-1.75013	6.44099e-36	-8.17673e-10	-1.74057	1.03e-33	-8.17673e-10	-1.66974
183541011	chr3:183541011:G:A	4.19705e-75	-8.17673e-10	-1.75013	6.44099e-36	-8.17673e-10	-1.74057	1.03e-33	-8.17673e-10	-1.66974
183541580	chr3:183541580:T:C	2.9322e-75	-8.17673e-10	-2.10876	5.27231e-36	-8.17673e-10	-1.94078	7.51831e-34	-8.17673e-10	-1.98454
183541687	chr3:183541687:AAAAC:A	4.60559e-75	-8.17673e-10	-1.65724	8.50409e-36	-8.17673e-10	-1.4627	1.07826e-33	-8.17673e-10	-1.62395
183542060	chr3:183542060:G:A	4.50323e-75	-8.17673e-10	-1.67971	9.51326e-36	-8.17673e-10	-1.35056	1.36109e-33	-8.17673e-10	-1.39102
183542285	chr3:183542285:C:T	2.70736e-76	-2.50719	-1.98392	3.62394e-37	-2.49905	-2.11922	5.98409e-35	-2.38947	-2.1259
183542286	chr3:183542286:G:A	2.58493e-75	-2.23481	-1.73e-09	3.79469e-36	-2.26965	-1.73e-09	4.84761e-34	-2.4234	-1.73e-09
183542731	chr3:183542731:A:G	3.15317e-76	-2.54486	-1.79383	3.69411e-37	-2.54229	-2.0568	5.67524e-35	-2.49475	-2.07361
183542757	chr3:183542757:T:C	4.60968e-75	-8.17673e-10	-1.65635	8.51178e-36	-8.17673e-10	-1.4618	1.07918e-33	-8.17673e-10	-1.6231
183542883	chr3:183542883:GAT:G	2.94256e-75	-8.17673e-10	-2.10523	4.38551e-36	-8.17673e-10	-2.12494	6.54582e-34	-8.17673e-10	-2.12306
183542971	chr3:183542971:C:T	3.16225e-76	-2.53915	-1.79667	3.71734e-37	-2.53461	-2.05822	5.79462e-35	-2.47261	-2.07493
183543265	chr3:183543265:C:T	3.07796e-75	-8.17673e-10	-2.06024	4.65389e-36	-8.17673e-10	-2.06554	6.9826e-34	-8.17673e-10	-2.05846
183544176	chr3:183544176:A:G	4.8082e-75	-8.17673e-10	-1.61419	8.81171e-36	-8.17673e-10	-1.42717	1.42127e-33	-8.17673e-10	-1.34775
183544280	chr3:183544280:A:C	3.45206e-76	-2.54145	-1.70667	3.84838e-37	-2.54023	-2.01795	5.83993e-35	-2.49947	-2.04028
183544313	chr3:183544313:T:C	3.62051e-76	-2.5417	-1.65878	3.93549e-37	-2.54059	-1.99521	5.94876e-35	-2.50037	-2.02092
183544341	chr3:183544341:C:T	3.50282e-75	-8.17673e-10	-1.93094	4.83384e-36	-8.17673e-10	-2.02761	7.11407e-34	-8.17673e-10	-2.03981
183544471	chr3:183544471:G:A	2.34664e-76	-2.53026	-2.10385	3.60765e-37	-2.5278	-2.09498	5.61618e-35	-2.48322	-2.0956
183545070	chr3:183545070:G:A	3.79551e-75	-8.17673e-10	-1.85069	5.84661e-36	-8.17673e-10	-1.83739	9.25482e-34	-8.17673e-10	-1.77674
183545588	chr3:183545588:C:A	3.88598e-75	-8.17673e-10	-1.82713	5.97576e-36	-8.17673e-10	-1.81554	9.48056e-34	-8.17673e-10	-1.75264
183545973	chr3:183545973:G:A	4.30292e-75	-8.17673e-10	-1.72521	7.869e-36	-8.17673e-10	-1.54032	1.26501e-33	-8.17673e-10	-1.46422
183546159	chr3:183546159:G:T	3.01951e-75	-8.17673e-10	-2.07941	4.40848e-36	-8.17673e-10	-2.11972	6.58548e-34	-8.17673e-10	-2.11702
183546710	chr3:183546710:A:G	2.89922e-75	-8.17673e-10	-2.12007	4.42521e-36	-8.17673e-10	-2.11593	6.61297e-34	-8.17673e-10	-2.11285
183546943	chr3:183546943:A:G	2.42658e-76	-2.53401	-2.0666	3.45549e-37	-2.5385	-2.12736	5.40805e-35	-2.4893	-2.12729
183547731	chr3:183547731:T:G	5.13325e-75	-8.17673e-10	-1.54877	8.49324e-36	-8.17673e-10	-1.46398	1.25306e-33	-8.17673e-10	-1.47371
183548164	chr3:183548164:A:G	2.77402e-76	-2.52561	-1.94118	3.93127e-37	-2.54227	-1.9946	6.41384e-35	-2.41338	-2.03263
183548277	chr3:183548277:T:C	3.8806e-75	-8.17673e-10	-1.82852	5.33125e-36	-8.17673e-10	-1.92966	8.13175e-34	-8.17673e-10	-1.90611
183548358	chr3:183548358:G:A	4.71197e-75	-8.17673e-10	-1.6344	1.01308e-35	-8.17673e-10	-1.28766	1.44694e-33	-8.17673e-10	-1.32985
183548466	chr3:183548466:A:G	3.36882e-75	-8.17673e-10	-1.96995	6.31676e-36	-8.17673e-10	-1.76004	9.56266e-34	-8.17673e-10	-1.74402
183549079	chr3:183549079:G:A	1.91705e-75	-2.53372	-1.73e-09	2.88929e-36	-2.54224	-1.73e-09	4.28555e-34	-2.54663	-1.73e-09
183549125	chr3:183549125:C:T	1.39843e-74	-0.546572	-1.73e-09	1.92213e-35	-0.647228	-1.73e-09	1.04747e-33	-1.65292	-1.73e-09
183549204	chr3:183549204:A:G	3.79049e-75	-8.17673e-10	-1.85201	5.1222e-36	-8.17673e-10	-1.96966	7.73144e-34	-8.17673e-10	-1.95659
183549296	chr3:183549296:G:A	3.26116e-75	-8.17673e-10	-2.00243	4.59404e-36	-8.17673e-10	-2.07849	6.95417e-34	-8.17673e-10	-2.06254
183549375	chr3:183549375:A:G	2.31653e-76	-2.52023	-2.12679	3.65416e-37	-2.53197	-2.078	5.89305e-35	-2.44435	-2.08635
183549418	chr3:183549418:A:G	3.28729e-75	-8.17673e-10	-1.99444	4.62147e-36	-8.17673e-10	-2.07254	7.00614e-34	-8.17673e-10	-2.0551
183549654	chr3:183549654:A:G	2.77111e-74	2.22744	-2.09012	4.46261e-34	4.58789	-2.09024	3.08768e-34	-0.826406	-2.04806
183549930	chr3:183549930:A:G	3.42414e-75	-8.17673e-10	-1.95366	4.79548e-36	-8.17673e-10	-2.03557	7.32217e-34	-8.17673e-10	-2.01098
183550010	chr3:183550010:G:T	3.25054e-75	-8.17673e-10	-2.00569	4.86565e-36	-8.17673e-10	-2.02105	7.27853e-34	-8.17673e-10	-2.01696
183550042	chr3:183550042:A:G	3.19072e-75	-8.17673e-10	-2.02426	4.52638e-36	-8.17673e-10	-2.09333	6.84427e-34	-8.17673e-10	-2.07847
183550289	chr3:183550289:T:C	2.93573e-75	-8.17673e-10	-2.10755	4.72084e-36	-8.17673e-10	-2.05126	6.61254e-34	-8.17673e-10	-2.11292
183550292	chr3:183550292:T:A	3.1933e-75	-8.17673e-10	-2.02345	4.52892e-36	-8.17673e-10	-2.09276	6.84951e-34	-8.17673e-10	-2.07771
183550573	chr3:183550573:T:A	7.61043e-75	-8.17673e-10	-1.15499	1.89418e-35	-8.17673e-10	-0.661874	2.44487e-33	-8.17673e-10	-0.805307
183550633	chr3:183550633:A:G	3.00613e-75	-8.17673e-10	-2.08386	4.40825e-36	-8.17673e-10	-2.11977	6.64515e-34	-8.17673e-10	-2.108
183550669	chr3:183550669:T:TG	2.98314e-75	-8.17673e-10	-2.09153	4.39496e-36	-8.17673e-10	-2.12279	6.61201e-34	-8.17673e-10	-2.113
183550673	chr3:183550673:G:A	3.43885e-75	-8.17673e-10	-1.94937	4.75667e-36	-8.17673e-10	-2.0437	7.19527e-34	-8.17673e-10	-2.02846
183550721	chr3:183550721:A:G	5.55961e-75	-1.46898	-1.73e-09	1.26753e-35	-1.06359	-1.73e-09	9.27131e-34	-1.77496	-1.73e-09
183550880	chr3:183550880:G:C	2.99053e-75	-8.17673e-10	-2.08906	4.39915e-36	-8.17673e-10	-2.12184	6.62259e-34	-8.17673e-10	-2.1114
183550890	chr3:183550890:G:A	3.02431e-76	-2.353	-2.02741	4.31305e-37	-2.32655	-2.11764	5.60821e-35	-2.47652	-2.10372
183551076	chr3:183551076:C:G	3.01405e-76	-2.3422	-2.04161	4.32317e-37	-2.32054	-2.1213	5.60646e-35	-2.4713	-2.10925
183551548	chr3:183551548:C:T	2.81723e-75	-2.14875	-1.73e-09	3.08976e-36	-2.47516	-1.73e-09	5.95427e-34	-2.21778	-1.73e-09
183551562	chr3:183551562:T:C	3.91563e-75	-8.17673e-10	-1.81953	5.22755e-36	-8.17673e-10	-1.9493	7.9492e-34	-8.17673e-10	-1.92881
183551604	chr3:183551604:G:A	5.56099e-75	-8.17673e-10	-1.46873	9.76297e-36	-8.17673e-10	-1.32465	1.48604e-33	-8.17673e-10	-1.30318
183551725	chr3:183551725:A:G	2.93068e-75	-8.17673e-10	-2.10927	4.37521e-36	-8.17673e-10	-2.12729	6.54502e-34	-8.17673e-10	-2.12318
183551898	chr3:183551898:A:T	2.67868e-76	-2.5072	-1.99457	3.75979e-37	-2.49092	-2.09055	5.37314e-35	-2.54661	-2.07645
183552068	chr3:183552068:G:A	2.92733e-75	-8.17673e-10	-2.11042	4.37456e-36	-8.17673e-10	-2.12744	6.54094e-34	-8.17673e-10	-2.1238
183552190	chr3:183552190:T:G	2.92987e-75	-8.17673e-10	-2.10955	4.37504e-36	-8.17673e-10	-2.12733	6.54412e-34	-8.17673e-10	-2.12332
183552289	chr3:183552289:C:T	3.29028e-75	-8.17673e-10	-1.99354	4.67003e-36	-8.17673e-10	-2.06208	7.09505e-34	-8.17673e-10	-2.04249
183552322	chr3:183552322:C:T	2.41008e-76	-2.50038	-2.10705	3.65951e-37	-2.48543	-2.12307	5.71242e-35	-2.43531	-2.12652
183552365	chr3:183552365:A:T	2.96551e-75	-8.17673e-10	-2.09746	4.38766e-36	-8.17673e-10	-2.12445	6.58735e-34	-8.17673e-10	-2.11673
183552400	chr3:183552400:C:T	2.87803e-75	-8.17673e-10	-2.1274	4.38221e-36	-8.17673e-10	-2.12569	6.5168e-34	-8.17673e-10	-2.1275
183552439	chr3:183552439:T:C	2.96596e-75	-8.17673e-10	-2.09731	4.38788e-36	-8.17673e-10	-2.1244	6.58818e-34	-8.17673e-10	-2.11661
183552490	chr3:183552490:G:A	2.51838e-76	-2.46653	-2.09694	3.785e-37	-2.48242	-2.09237	1.46663e-34	-1.55419	-2.06473
183552534	chr3:183552534:C:T	2.87899e-75	-8.17673e-10	-2.12707	4.52944e-36	-8.17673e-10	-2.09265	6.85133e-34	-8.17673e-10	-2.07744
183552535	chr3:183552535:A:G	2.91589e-75	-8.17673e-10	-2.11433	4.37373e-36	-8.17673e-10	-2.12763	6.52953e-34	-8.17673e-10	-2.12555
183552587	chr3:183552587:A:G	2.9371e-75	-8.17673e-10	-2.10709	4.37661e-36	-8.17673e-10	-2.12697	6.55103e-34	-8.17673e-10	-2.12226
183552614	chr3:183552614:G:A	3.32147e-76	-2.40943	-1.87726	8.24142e-37	-2.39488	-1.40178	9.3403e-35	-2.54607	-1.52406
183552783	chr3:183552783:C:CTA	3.03726e-75	-8.17673e-10	-2.07355	4.43336e-36	-8.17673e-10	-2.11409	6.69731e-34	-8.17673e-10	-2.10018
183553060	chr3:183553060:G:A	2.32184e-76	-2.51826	-2.12648	3.74367e-37	-2.50665	-2.07912	5.28e-35	-2.54662	-2.09392
183553068	chr3:183553068:G:A	2.3223e-76	-2.51842	-2.12612	3.75166e-37	-2.50654	-2.07709	5.28836e-35	-2.54663	-2.09233
183553476	chr3:183553476:A:G	2.64704e-76	-2.3916	-2.12205	4.17398e-37	-2.37373	-2.10323	5.45948e-35	-2.48913	-2.11799
183553572	chr3:183553572:T:C	2.91655e-75	-8.17673e-10	-2.11411	4.37371e-36	-8.17673e-10	-2.12764	6.53321e-34	-8.17673e-10	-2.12499
183553658	chr3:183553658:T:C	2.99448e-75	-8.17673e-10	-2.08774	4.48451e-36	-8.17673e-10	-2.10262	6.82341e-34	-8.17673e-10	-2.08152
183553783	chr3:183553783:A:AAGGAG	2.97421e-75	-8.17673e-10	-2.09453	4.39281e-36	-8.17673e-10	-2.12328	6.60855e-34	-8.17673e-10	-2.11352
183554214	chr3:183554214:C:T	4.07106e-75	-8.17673e-10	-1.7806	5.24914e-36	-8.17673e-10	-1.94518	7.58472e-34	-8.17673e-10	-1.97575
183554217	chr3:183554217:A:G	2.95422e-76	-2.3066	-2.09726	4.56013e-37	-2.2714	-2.11708	5.19057e-35	-2.53348	-2.12415
183554624	chr3:183554624:T:C	2.55977e-76	-2.41974	-2.12744	3.98904e-37	-2.41215	-2.11013	5.19539e-35	-2.53437	-2.12233
183554816	chr3:183554816:C:T	2.90039e-76	-2.53796	-1.88429	4.408e-37	-2.52046	-1.90195	5.62862e-35	-2.50748	-2.06912
183554871	chr3:183554871:TA:T	4.37815e-75	-8.17673e-10	-1.70788	5.70127e-36	-8.17673e-10	-1.86256	8.74288e-34	-8.17673e-10	-1.83364
183554891	chr3:183554891:G:A	1.26977e-74	1.09373	-1.73682	7.8322e-34	4.53009	-1.46992	5.84032e-33	1.30967	-1.24419
183555111	chr3:183555111:A:G	2.89321e-76	-2.49463	-1.9301	4.03573e-37	-2.4765	-2.03414	6.09069e-35	-2.44144	-2.05626
183555112	chr3:183555112:C:A	9.00133e-75	-8.17673e-10	-0.987136	1.60042e-35	-8.17673e-10	-0.830394	2.3499e-33	-8.17673e-10	-0.844925
183555341	chr3:183555341:C:G	2.61731e-76	-2.54525	-1.9797	4.00213e-37	-2.53205	-1.98696	5.83332e-35	-2.51177	-2.02911
183555971	chr3:183555971:G:A	3.27443e-75	-8.17673e-10	-1.99837	4.56589e-36	-8.17673e-10	-2.08463	7.1996e-34	-8.17673e-10	-2.02786
183556317	chr3:183556317:C:T	3.37226e-75	-8.17673e-10	-1.96893	4.72455e-36	-8.17673e-10	-2.05048	6.94034e-34	-8.17673e-10	-2.06453
183556466	chr3:183556466:A:G	2.77657e-75	-2.16329	-1.73e-09	3.49819e-36	-2.351	-1.73e-09	9.6583e-34	-1.73407	-1.73e-09
183557009	chr3:183557009:A:T	4.81041e-75	-8.17673e-10	-1.61373	6.12177e-36	-8.17673e-10	-1.7914	9.40285e-34	-8.17673e-10	-1.76087
183557174	chr3:183557174:T:C	2.87273e-76	-2.39891	-2.03292	6.50895e-37	-2.38314	-1.64951	7.49731e-35	-2.54488	-1.74505
183557175	chr3:183557175:G:A	4.84226e-75	-8.17673e-10	-1.60713	6.15746e-36	-8.17673e-10	-1.78558	9.45562e-34	-8.17673e-10	-1.75528
183557198	chr3:183557198:G:A	6.10697e-75	-8.17673e-10	-1.37508	1.02532e-35	-8.17673e-10	-1.27566	1.49954e-33	-8.17673e-10	-1.29414
183557231	chr3:183557231:A:C	3.13728e-75	-8.17673e-10	-2.04115	4.46007e-36	-8.17673e-10	-2.10808	6.93298e-34	-8.17673e-10	-2.06559
183557312	chr3:183557312:A:G	4.82914e-75	-8.17673e-10	-1.60984	6.14105e-36	-8.17673e-10	-1.78825	9.43285e-34	-8.17673e-10	-1.75769
183557349	chr3:183557349:C:T	2.98926e-76	-2.48399	-1.90807	4.15752e-37	-2.46047	-2.02044	6.05609e-35	-2.45777	-2.04563
183557499	chr3:183557499:C:T	5.34934e-75	-8.17673e-10	-1.50754	6.8966e-36	-8.17673e-10	-1.67222	9.7365e-34	-8.17673e-10	-1.726
183557583	chr3:183557583:T:C	5.28479e-76	-2.31347	-1.50879	6.33878e-37	-2.26223	-1.79692	8.40225e-35	-2.43762	-1.73835
183557714	chr3:183557714:C:A	6.36394e-75	-8.17673e-10	-1.33386	1.07778e-35	-8.17673e-10	-1.22576	1.56952e-33	-8.17673e-10	-1.24853
183558258	chr3:183558258:A:G	2.97314e-75	-8.17673e-10	-2.09489	4.74601e-36	-8.17673e-10	-2.04594	6.95823e-34	-8.17673e-10	-2.06196
183558360	chr3:183558360:G:A	6.37901e-75	-8.17673e-10	-1.3315	1.08058e-35	-8.17673e-10	-1.22317	1.57366e-33	-8.17673e-10	-1.2459
183558928	chr3:183558928:G:T	3.02123e-75	-8.17673e-10	-2.07884	4.53059e-36	-8.17673e-10	-2.09239	6.91456e-34	-8.17673e-10	-2.06826
183559013	chr3:183559013:T:C	1.8961e-75	-2.54471	-1.73e-09	2.90903e-36	-2.53543	-1.73e-09	4.34572e-34	-2.53269	-1.73e-09
183559054	chr3:183559054:G:A	4.81826e-75	-8.17673e-10	-1.6121	6.10547e-36	-8.17673e-10	-1.79406	9.3848e-34	-8.17673e-10	-1.76279
183559244	chr3:183559244:C:T	3.91531e-76	-2.39192	-1.73028	6.56236e-37	-2.36016	-1.66432	7.89827e-35	-2.50594	-1.73189
183560254	chr3:183560254:C:T	2.40122e-76	-2.50301	-2.10811	4.20543e-37	-2.48303	-1.98643	5.93674e-35	-2.51347	-2.00984
183560260	chr3:183560260:T:C	2.89899e-75	-8.17673e-10	-2.12015	4.37649e-36	-8.17673e-10	-2.127	6.56479e-34	-8.17673e-10	-2.12016
183560320	chr3:183560320:T:C	4.75063e-76	-2.53692	-1.39189	9.36976e-37	-2.53703	-1.13131	1.53758e-34	-2.41898	-1.15269
183560980	chr3:183560980:T:G	6.33477e-75	-8.17673e-10	-1.33846	8.70773e-36	-8.17673e-10	-1.43904	1.52728e-33	-8.17673e-10	-1.27581
183561056	chr3:183561056:C:T	2.09924e-74	-8.17673e-10	-0.140349	6.95818e-35	-8.17673e-10	0.639255	8.26697e-33	-8.17673e-10	0.412969
183561314	chr3:183561314:G:A	3.86346e-76	-2.24658	-1.88895	9.10241e-37	-2.36655	-1.33074	9.87831e-35	-2.4131	-1.60102
183562531	chr3:183562531:A:G	2.47658e-76	-2.50853	-2.07168	3.62771e-37	-2.53621	-2.08102	5.96145e-35	-2.39168	-2.12747
183562876	chr3:183562876:A:G	8.33285e-75	-8.17673e-10	-1.0643	8.39587e-36	-8.17673e-10	-1.47551	1.30741e-33	-8.17673e-10	-1.43125
183563010	chr3:183563010:C:T	3.52647e-76	-2.46204	-1.76476	9.58196e-37	-2.50468	-1.14127	1.08302e-34	-2.545	-1.37713
183563280	chr3:183563280:T:C	3.73581e-76	-2.38934	-1.77979	9.60295e-37	-2.45152	-1.19224	1.04713e-34	-2.52503	-1.4308
183563607	chr3:183563607:C:A	4.4057e-76	-1.96995	-2.03425	6.32228e-37	-1.96582	-2.09593	5.39191e-35	-2.51647	-2.1031
183563784	chr3:183563784:G:A	2.89539e-75	-8.17673e-10	-2.12139	4.57274e-36	-8.17673e-10	-2.08314	6.88811e-34	-8.17673e-10	-2.07209
183563886	chr3:183563886:T:C	2.5474e-75	-2.24944	-1.73e-09	3.04499e-36	-2.48975	-1.73e-09	6.01958e-34	-2.20687	-1.73e-09
183564277	chr3:183564277:A:C	4.96668e-76	-1.91865	-1.96569	6.79021e-37	-1.91577	-2.07458	5.64177e-35	-2.48922	-2.08505
183564430	chr3:183564430:G:A	4.43308e-75	-8.17673e-10	-1.69541	5.7757e-36	-8.17673e-10	-1.84959	8.81554e-34	-8.17673e-10	-1.82537
183564480	chr3:183564480:G:A	2.7299e-76	-2.5432	-1.93962	3.90857e-37	-2.4287	-2.11397	5.56909e-35	-2.50695	-2.08029
183565549	chr3:183565549:T:C	3.59854e-76	-2.49609	-1.71048	5.1668e-37	-2.13595	-2.12763	5.18429e-35	-2.54412	-2.11471
183566107	chr3:183566107:G:A	3.21776e-75	-8.17673e-10	-2.01582	4.77532e-36	-8.17673e-10	-2.03979	7.49916e-34	-8.17673e-10	-1.98709
183566621	chr3:183566621:A:G	2.80105e-76	-2.54468	-1.91242	4.2237e-37	-2.34417	-2.12095	5.34165e-35	-2.53345	-2.09549
183566956	chr3:183566956:T:G	2.88012e-75	-8.17673e-10	-2.12668	4.4887e-36	-8.17673e-10	-2.10168	6.7448e-34	-8.17673e-10	-2.09311
183567055	chr3:183567055:T:A	3.59789e-75	-8.17673e-10	-1.90416	7.7147e-36	-8.17673e-10	-1.56012	9.14747e-34	-8.17673e-10	-1.78841
183567335	chr3:183567335:TA:T	3.6532e-76	-2.51355	-1.67794	4.72207e-37	-2.22688	-2.1267	5.21759e-35	-2.53132	-2.12112
183567582	chr3:183567582:G:A	2.88309e-75	-8.17673e-10	-2.12564	4.43146e-36	-8.17673e-10	-2.11452	6.68658e-34	-8.17673e-10	-2.10178
183567594	chr3:183567594:A:T	1.13238e-74	-0.757605	-1.73e-09	1.07517e-35	-1.22818	-1.73e-09	1.58594e-33	-1.23812	-1.73e-09
183568277	chr3:183568277:G:A	1.62558e-75	-2.53593	-0.162711	1.23852e-36	-2.30264	-1.08669	9.89574e-35	-2.49619	-1.51618
183568365	chr3:183568365:C:T	5.2323e-76	-2.00201	-1.83023	6.87883e-37	-1.99605	-1.98133	6.01249e-35	-2.51112	-1.99951
183568746	chr3:183568746:G:A	6.29533e-76	-2.53966	-1.10763	6.30284e-37	-2.45304	-1.61179	6.98761e-35	-2.46243	-1.8979
183568967	chr3:183568967:G:C	3.58893e-76	-2.54479	-1.66445	3.83806e-37	-2.43603	-2.12483	5.71817e-35	-2.43554	-2.12528
183569372	chr3:183569372:C:T	4.05031e-76	-2.54645	-1.54185	3.97687e-37	-2.41728	-2.10806	5.61893e-35	-2.45208	-2.12625
183569756	chr3:183569756:G:A	2.26447e-75	-2.36717	-1.73e-09	3.54415e-36	-2.33795	-1.73e-09	4.78997e-34	-2.43536	-1.73e-09
183569759	chr3:183569759:T:A	5.60041e-75	-8.17673e-10	-1.46167	1.34554e-35	-8.17673e-10	-1.00387	1.39609e-33	-8.17673e-10	-1.36562
183569775	chr3:183569775:A:G	5.72284e-75	-8.17673e-10	-1.44004	1.38403e-35	-8.17673e-10	-0.975666	1.42984e-33	-8.17673e-10	-1.34174
183569818	chr3:183569818:G:A	7.00565e-76	-2.54626	-0.994116	7.3775e-37	-2.37931	-1.52809	7.0572e-35	-2.511	-1.83943
183570604	chr3:183570604:C:T	1.51239e-75	-2.5279	-0.242915	1.12363e-36	-2.29057	-1.19611	8.82773e-35	-2.49971	-1.62686
183570672	chr3:183570672:T:C	2.93553e-76	-2.54665	-1.86356	4.03669e-37	-2.39202	-2.11838	5.71983e-35	-2.47673	-2.0838
183570810	chr3:183570810:G:A	3.19427e-75	-8.17673e-10	-2.02315	4.77508e-36	-8.17673e-10	-2.03984	7.31099e-34	-8.17673e-10	-2.01251
183570922	chr3:183570922:G:A	1.24731e-74	-8.17673e-10	-0.660932	1.42248e-35	-8.17673e-10	-0.948261	2.44272e-33	-8.17673e-10	-0.806189
183570925	chr3:183570925:A:G	5.63727e-76	-1.84534	-1.91236	7.8169e-37	-1.74382	-2.10573	5.35397e-35	-2.54081	-2.08582
183571287	chr3:183571287:A:C	1.06408e-75	-2.52763	-0.594765	1.08677e-36	-2.51051	-1.00952	1.27662e-34	-2.50946	-1.24821
183571830	chr3:183571830:C:T	2.48974e-72	5.61485	-0.979421	2.53498e-32	7.90468	-1.3674	7.36439e-34	-0.0100811	-1.99515
183572073	chr3:183572073:T:A	1.97441e-72	5.70155	-1.29803	2.09195e-32	7.99231	-1.64712	7.07701e-34	0.0426693	-2.0877
183572424	chr3:183572424:T:C	1.57424e-72	5.38401	-1.20699	1.22829e-32	7.50428	-1.69156	6.50498e-34	-0.0688184	-2.0605
183572465	chr3:183572465:C:T	9.69846e-73	4.7556	-1.06297	7.98386e-33	7.25282	-1.87089	7.2919e-34	-0.25149	-1.76363
183573875	chr3:183573875:A:G	1.95554e-72	4.39391	-1.73e-09	1.98707e-32	6.29375	-1.73e-09	3.37836e-33	-0.48191	-1.73e-09
183574191	chr3:183574191:C:T	2.73887e-72	5.51014	-0.77935	2.65105e-32	7.79023	-1.20818	7.39296e-34	-0.0763137	-1.92504
183574300	chr3:183574300:C:T	5.74096e-75	-8.17673e-10	-1.43688	1.07469e-35	-8.17673e-10	-1.22863	1.77452e-33	-8.17673e-10	-1.12577
183574333	chr3:183574333:AC:A	8.19766e-72	5.8271	-1.73e-09	1.31879e-31	8.18639	-1.73e-09	6.59128e-33	0.186448	-1.73e-09
183574406	chr3:183574406:G:C	2.40699e-72	5.27543	-0.673809	2.37668e-32	7.53403	-1.06123	7.13365e-34	-0.192548	-1.84451
183574565	chr3:183574565:A:T	2.6654e-72	5.52666	-0.82306	2.5783e-32	7.81626	-1.26204	7.26346e-34	-0.0665667	-1.95246
183574585	chr3:183574585:T:C	1.81193e-74	-8.17673e-10	-0.287532	4.53991e-36	-8.17673e-10	-2.09034	1.04125e-33	-8.17673e-10	-1.65888
183574887	chr3:183574887:T:C	3.51646e-75	-8.17673e-10	-1.92705	5.20767e-36	-8.17673e-10	-1.95312	8.23888e-34	-8.17673e-10	-1.89302
183574888	chr3:183574888:A:G	6.69655e-73	5.43721	-2.11496	9.3805e-33	7.62068	-2.07754	8.99828e-34	-0.0133762	-1.79147
183574899	chr3:183574899:A:G	2.66546e-76	-2.53537	-1.97135	4.16318e-37	-2.52899	-1.95057	7.88468e-35	-2.49152	-1.74802
183575154	chr3:183575154:T:C	3.52368e-75	-8.17673e-10	-1.925	5.21836e-36	-8.17673e-10	-1.95106	8.25896e-34	-8.17673e-10	-1.89059
183575200	chr3:183575200:A:T	8.37326e-73	5.49754	-1.95184	9.74879e-33	7.68324	-2.10158	6.78519e-34	-0.0562695	-2.03087
183575337	chr3:183575337:G:A	1.13725e-74	-8.17673e-10	-0.753307	2.43227e-35	-8.17673e-10	-0.411838	3.97948e-33	-8.17673e-10	-0.318147
183575515	chr3:183575515:C:G	3.00362e-75	-8.17673e-10	-2.08469	4.38366e-36	-8.17673e-10	-2.12536	6.65129e-34	-8.17673e-10	-2.10707
183575789	chr3:183575789:C:A	2.92372e-75	-8.17673e-10	-2.11165	4.44341e-36	-8.17673e-10	-2.11183	6.55144e-34	-8.17673e-10	-2.1222
183575798	chr3:183575798:C:T	2.62559e-74	-8.17673e-10	0.0833822	5.47224e-35	-8.17673e-10	0.399026	8.21959e-33	-8.17673e-10	0.407221
183576132	chr3:183576132:A:G	7.10793e-75	-8.17673e-10	-1.2233	1.2961e-35	-8.17673e-10	-1.0413	2.04992e-33	-8.17673e-10	-0.981498
183576166	chr3:183576166:G:A	3.92625e-72	5.89861	-0.807675	4.11242e-32	8.24656	-1.22545	8.62112e-34	0.0865459	-1.93422
183576606	chr3:183576606:G:T	2.87918e-75	-8.17673e-10	-2.127	4.45888e-36	-8.17673e-10	-2.10835	6.61526e-34	-8.17673e-10	-2.1125
183576707	chr3:183576707:G:C	2.8775e-75	-8.17673e-10	-2.12759	4.71273e-36	-8.17673e-10	-2.05298	6.56175e-34	-8.17673e-10	-2.12063
183577063	chr3:183577063:C:T	1.75565e-73	-8.17673e-10	1.9835	8.62453e-36	-8.17673e-10	-1.44864	7.35153e-34	-8.17673e-10	-2.00698
183577665	chr3:183577665:T:C	2.45322e-72	5.41885	-0.798198	1.39022e-32	7.4957	-1.55915	7.83529e-34	-0.0326701	-1.91058
183577760	chr3:183577760:G:A	6.4316e-73	4.93797	-1.65608	6.17192e-33	7.11998	-1.99546	7.46067e-34	0.0188044	-2.01104
183577883	chr3:183577883:G:A	2.95207e-75	-8.17673e-10	-2.102	4.42156e-36	-8.17673e-10	-2.11676	6.56383e-34	-8.17673e-10	-2.12031
183578378	chr3:183578378:A:C	1.78969e-73	-8.17673e-10	2.0027	8.68104e-36	-8.17673e-10	-1.44211	7.37471e-34	-8.17673e-10	-2.00383
183578755	chr3:183578755:C:T	8.85073e-73	5.42039	-1.81923	6.75909e-33	7.33101	-2.11561	6.50653e-34	-0.0335119	-2.09557
183579021	chr3:183579021:A:C	3.73538e-72	5.51681	-0.475717	3.21377e-32	7.78848	-1.01395	8.30375e-34	-0.0574668	-1.82771
183579239	chr3:183579239:A:C	1.22523e-75	-1.21299	-1.76839	2.23321e-36	-1.03894	-1.76087	1.81231e-33	0.344512	-1.44921
183579344	chr3:183579344:A:G	1.14013e-73	-8.17673e-10	1.5518	7.47763e-36	-8.17673e-10	-1.59133	6.95368e-34	-8.17673e-10	-2.06261
183579399	chr3:183579399:T:C	4.91251e-72	6.81522	-1.50019	1.95697e-32	8.10375	-1.82526	1.89481e-32	3.0923	-1.84989
183579929	chr3:183579929:G:A	3.07315e-75	-8.17673e-10	-2.06181	5.37763e-36	-8.17673e-10	-1.921	7.31565e-34	-8.17673e-10	-2.01187
183579950	chr3:183579950:A:T	2.97506e-75	-8.17673e-10	-2.09424	5.12958e-36	-8.17673e-10	-1.96822	6.94098e-34	-8.17673e-10	-2.06444
183580098	chr3:183580098:C:A	8.39584e-75	-8.17673e-10	-1.05677	2.6449e-35	-8.17673e-10	-0.328029	3.40475e-33	-8.17673e-10	-0.474128
183580220	chr3:183580220:A:G	1.07392e-74	-8.17673e-10	-0.810605	2.78955e-35	-8.17673e-10	-0.274783	3.23676e-33	-8.17673e-10	-0.524727
183580273	chr3:183580273:G:A	2.9261e-75	-8.17673e-10	-2.11084	4.37445e-36	-8.17673e-10	-2.12747	6.52116e-34	-8.17673e-10	-2.12683
183580544	chr3:183580544:T:C	1.52782e-71	7.61209	-1.16242	5.18631e-32	8.72136	-1.46825	4.27145e-32	3.60573	-1.55049
183580762	chr3:183580762:C:T	7.68824e-72	5.18586	0.577082	9.28551e-32	7.74977	0.0857796	1.64814e-33	0.0186382	-1.21829
183580768	chr3:183580768:A:G	4.38235e-76	-1.9108	-2.09871	1.10034e-36	-1.40882	-2.09881	3.60051e-34	-0.593185	-2.12762
183581316	chr3:183581316:T:C	2.90941e-75	-8.17673e-10	-2.11656	4.43362e-36	-8.17673e-10	-2.11403	6.55593e-34	-8.17673e-10	-2.12151
183581356	chr3:183581356:G:A	2.93318e-75	-8.17673e-10	-2.10842	4.37575e-36	-8.17673e-10	-2.12717	6.53468e-34	-8.17673e-10	-2.12476
183581365	chr3:183581365:A:G	1.75792e-75	-2.52156	-0.0988139	1.06966e-35	-2.51979	1.28646	1.06798e-33	-2.08486	0.451334
183581574	chr3:183581574:GTC:G	3.48087e-75	-8.17673e-10	-1.93723	4.68622e-36	-8.17673e-10	-2.05862	6.85158e-34	-8.17673e-10	-2.0774
183581879	chr3:183581879:T:A	1.41593e-75	-2.4996	-0.337115	2.18049e-36	-2.13538	-0.688318	2.5534e-34	-2.53045	-0.53401
183582084	chr3:183582084:T:A	2.32009e-76	-2.53291	-2.11258	6.90242e-37	-2.19992	-1.77404	1.47106e-34	-2.52629	-1.08961
183582142	chr3:183582142:T:G	3.19335e-75	-8.17673e-10	-2.02344	5.02404e-36	-8.17673e-10	-1.98901	6.92177e-34	-8.17673e-10	-2.06721
183582614	chr3:183582614:T:C	3.90585e-76	-2.28714	-1.83747	5.20574e-37	-2.47714	-1.77893	5.93995e-35	-2.53058	-1.99219
183582632	chr3:183582632:C:T	3.45407e-74	1.07821	-0.720582	2.24433e-35	0.926447	-1.4187	1.6784e-34	-1.65731	-1.82673
183582657	chr3:183582657:A:T	1.05424e-73	3.57398	-2.1005	1.28026e-35	1.06956	-2.12316	8.0208e-35	-2.10659	-2.11584
183582822	chr3:183582822:C:A	4.71565e-75	-8.17673e-10	-1.63362	6.30361e-36	-8.17673e-10	-1.76212	1.02104e-33	-8.17673e-10	-1.67847
183583482	chr3:183583482:C:G	2.91512e-74	-2.02003	2.20802	2.12808e-36	-2.33528	-0.512749	1.3148e-34	-2.46604	-1.26217
183583656	chr3:183583656:A:T	3.60853e-75	-8.17673e-10	-1.90121	5.24334e-36	-8.17673e-10	-1.94629	8.42357e-34	-8.17673e-10	-1.87085
183584854	chr3:183584854:AG:A	3.1501e-75	-0.316662	-1.72041	1.91818e-36	-1.16573	-1.78614	9.32203e-35	-2.0969	-1.97519
183585185	chr3:183585185:A:G	2.26143e-75	-2.15676	-0.211755	6.76415e-37	-2.39649	-1.59771	6.74091e-35	-2.39264	-2.00363
183585492	chr3:183585492:A:G	3.24082e-75	-0.246324	-1.76236	1.90668e-36	-1.11717	-1.84071	1.00117e-34	-2.08036	-1.92035
183585496	chr3:183585496:C:T	3.27812e-75	-8.17673e-10	-1.99724	4.52557e-36	-8.17673e-10	-2.0935	6.67249e-34	-8.17673e-10	-2.10389
183585528	chr3:183585528:G:A	1.2174e-74	-0.685206	-1.73e-09	2.89223e-35	-0.238636	-1.73e-09	9.3057e-34	-1.77126	-1.73e-09
183586025	chr3:183586025:A:C	4.00792e-75	-8.17673e-10	-1.79624	7.27946e-36	-8.17673e-10	-1.61819	1.07388e-33	-8.17673e-10	-1.62802
183586054	chr3:183586054:C:T	2.27382e-75	-2.17228	-0.190763	6.65021e-37	-2.41215	-1.59903	6.76103e-35	-2.38496	-2.00833
183586283	chr3:183586283:G:A	1.27944e-75	-2.48964	-0.448442	5.92174e-37	-2.47476	-1.65244	9.14992e-35	-2.07996	-2.01076
183586691	chr3:183586691:C:T	1.43456e-75	-0.742629	-2.08102	1.13102e-36	-1.48625	-1.99387	8.19847e-35	-2.2395	-1.96103
183587441	chr3:183587441:G:A	2.50027e-75	-2.13674	-0.13137	7.11746e-37	-2.38587	-1.55742	6.76272e-35	-2.40375	-1.9893
183587533	chr3:183587533:C:G	1.99147e-75	-2.49563	-1.73e-09	1.50101e-35	-0.894524	-1.73e-09	1.82572e-33	-1.09732	-1.73e-09
183587782	chr3:183587782:T:G	6.19577e-75	-2.51792	1.15728	1.91333e-36	-2.49162	-0.462778	1.96358e-34	-2.09481	-1.2323
183588050	chr3:183588050:G:A	2.16896e-74	-8.17673e-10	-0.107677	4.00042e-35	-8.17673e-10	0.0857366	6.83901e-33	-8.17673e-10	0.223344
183588284	chr3:183588284:G:A	4.91255e-75	-8.17673e-10	-1.59272	9.81224e-36	-8.17673e-10	-1.31962	1.41481e-33	-8.17673e-10	-1.35231
183588433	chr3:183588433:G:A	1.1036e-74	-8.17673e-10	-0.783349	1.126e-35	-8.17673e-10	-1.182	2.13604e-33	-8.17673e-10	-0.940345
183588595	chr3:183588595:C:A	1.09173e-74	-8.17673e-10	-0.794156	1.11769e-35	-8.17673e-10	-1.18939	2.12547e-33	-8.17673e-10	-0.945306
183588673	chr3:183588673:C:T	1.08806e-74	-8.17673e-10	-0.797527	1.11454e-35	-8.17673e-10	-1.19222	2.11874e-33	-8.17673e-10	-0.94848
183588724	chr3:183588724:C:T	2.91872e-75	-8.17673e-10	-2.11336	4.37409e-36	-8.17673e-10	-2.12755	6.52848e-34	-8.17673e-10	-2.12571
183588797	chr3:183588797:T:G	7.68034e-75	-8.17673e-10	-1.14585	8.87957e-36	-8.17673e-10	-1.41949	1.20258e-33	-8.17673e-10	-1.51483
183589043	chr3:183589043:G:A	1.09726e-74	-8.17673e-10	-0.789108	1.34385e-35	-8.17673e-10	-1.00512	2.30416e-33	-8.17673e-10	-0.864585
183589088	chr3:183589088:G:A	7.86515e-75	-2.40829	1.28622	1.88287e-36	-2.5429	-0.42755	1.24921e-34	-2.46293	-1.31644
183589361	chr3:183589361:C:T	2.91525e-75	-8.17673e-10	-2.11455	4.69386e-36	-8.17673e-10	-2.05699	7.23654e-34	-8.17673e-10	-2.02274
183589688	chr3:183589688:T:C	5.97906e-75	-2.43446	1.03821	1.70862e-36	-2.54614	-0.521424	1.15974e-34	-2.48178	-1.3719
183589715	chr3:183589715:C:T	2.91181e-74	-8.17673e-10	0.186851	7.73202e-35	-8.17673e-10	0.744708	7.85799e-33	-8.17673e-10	0.362232
183589813	chr3:183589813:A:G	2.92406e-75	-8.17673e-10	-2.11154	4.82802e-36	-8.17673e-10	-2.02881	7.24359e-34	-8.17673e-10	-2.02177
183589879	chr3:183589879:T:C	2.36924e-75	-0.341322	-1.98062	1.47714e-36	-1.19826	-2.01488	7.98025e-35	-2.11691	-2.11059
183590068	chr3:183590068:C:T	8.23277e-75	-8.17673e-10	-1.07639	1.55776e-35	-8.17673e-10	-0.857414	2.31407e-33	-8.17673e-10	-0.860293
183590196	chr3:183590196:C:T	1.03149e-74	-2.45329	1.60237	2.44737e-36	-2.54365	-0.164584	1.40579e-34	-2.52597	-1.13532
183590206	chr3:183590206:T:C	2.92971e-75	-8.17673e-10	-2.1096	4.37373e-36	-8.17673e-10	-2.12763	6.52449e-34	-8.17673e-10	-2.12632
183590263	chr3:183590263:T:C	5.82053e-75	-2.35832	0.935199	1.39764e-36	-2.52965	-0.738813	1.04783e-34	-2.42103	-1.53414
183590279	chr3:183590279:T:C	5.76342e-75	-8.17673e-10	-1.43298	5.70813e-36	-8.17673e-10	-1.86136	6.59863e-34	-8.17673e-10	-2.11502
183590645	chr3:183590645:G:T	7.67149e-75	-8.17673e-10	-1.147	1.47145e-35	-8.17673e-10	-0.914412	2.28119e-33	-8.17673e-10	-0.874601
183590647	chr3:183590647:C:T	1.97109e-75	-2.50592	-1.73e-09	2.87744e-36	-2.54635	-1.73e-09	4.42277e-34	-2.51512	-1.73e-09
183590832	chr3:183590832:G:A	7.68082e-75	-8.17673e-10	-1.14578	1.47322e-35	-8.17673e-10	-0.913214	2.28448e-33	-8.17673e-10	-0.873163
183590864	chr3:183590864:G:T	2.87754e-75	-8.17673e-10	-2.12757	4.44926e-36	-8.17673e-10	-2.11051	6.67405e-34	-8.17673e-10	-2.10366
183590897	chr3:183590897:C:T	5.50785e-75	-8.17673e-10	-1.47833	7.34376e-36	-8.17673e-10	-1.6094	1.09501e-33	-8.17673e-10	-1.60854
183591180	chr3:183591180:T:C	9.10513e-75	-8.17673e-10	-0.97567	1.78506e-35	-8.17673e-10	-0.721209	2.76051e-33	-8.17673e-10	-0.683883
183591200	chr3:183591200:C:T	2.97013e-75	-2.0959	-1.73e-09	4.68215e-36	-2.05949	-1.73e-09	4.67769e-34	-2.45908	-1.73e-09
183591219	chr3:183591219:C:T	7.64827e-75	-8.17673e-10	-1.15003	1.4665e-35	-8.17673e-10	-0.917783	2.27422e-33	-8.17673e-10	-0.877661
183591242	chr3:183591242:CA:C	2.95455e-75	-8.17673e-10	-2.10116	4.37466e-36	-8.17673e-10	-2.12742	6.52117e-34	-8.17673e-10	-2.12683
183591293	chr3:183591293:G:A	2.43427e-74	-8.17673e-10	0.00772543	4.53466e-35	-8.17673e-10	0.211088	7.80604e-33	-8.17673e-10	0.355599
183591330	chr3:183591330:A:G	8.61233e-75	-8.17673e-10	-1.03131	1.67744e-35	-8.17673e-10	-0.783393	2.59177e-33	-8.17673e-10	-0.746957
183591381	chr3:183591381:C:A	7.68797e-75	-8.17673e-10	-1.14485	1.47471e-35	-8.17673e-10	-0.912201	2.28673e-33	-8.17673e-10	-0.872176
183591639	chr3:183591639:C:T	7.7673e-75	-8.17673e-10	-1.13459	1.4946e-35	-8.17673e-10	-0.898802	2.31705e-33	-8.17673e-10	-0.859006
183591723	chr3:183591723:G:A	7.67469e-75	-8.17673e-10	-1.14658	1.47469e-35	-8.17673e-10	-0.912213	2.28557e-33	-8.17673e-10	-0.872683
183591835	chr3:183591835:C:A	7.46269e-74	1.12799	-1.73e-09	3.87372e-33	4.65872	-1.73e-09	1.10346e-32	0.70174	-1.73e-09
183591890	chr3:183591890:C:G	8.75928e-76	-2.47382	-0.84316	5.8489e-37	-2.54353	-1.59605	5.78094e-35	-2.49826	-2.05165
183591988	chr3:183591988:A:C	1.03084e-74	-8.17673e-10	-0.851545	1.06834e-35	-8.17673e-10	-1.23456	2.06199e-33	-8.17673e-10	-0.975627
183591993	chr3:183591993:A:G	3.03868e-75	-8.17673e-10	-2.07308	4.71502e-36	-8.17673e-10	-2.05249	6.75755e-34	-8.17673e-10	-2.09122
183592081	chr3:183592081:A:G	1.07348e-74	-8.17673e-10	-0.811019	1.11079e-35	-8.17673e-10	-1.19559	2.1587e-33	-8.17673e-10	-0.929795
183592383	chr3:183592383:A:G	7.20224e-75	-8.17673e-10	-1.21012	1.40639e-35	-8.17673e-10	-0.959635	2.13416e-33	-8.17673e-10	-0.941225
183592532	chr3:183592532:C:T	6.35991e-75	-8.17673e-10	-1.33449	1.22111e-35	-8.17673e-10	-1.1009	1.85487e-33	-8.17673e-10	-1.08148
183592671	chr3:183592671:A:G	3.02054e-75	-8.17673e-10	-2.07907	4.4015e-36	-8.17673e-10	-2.1213	6.52735e-34	-8.17673e-10	-2.12588
183592724	chr3:183592724:A:G	2.42669e-76	-2.47338	-2.12719	3.44784e-37	-2.5443	-2.12378	5.27701e-35	-2.53884	-2.10227
183592873	chr3:183592873:G:A	6.54917e-75	-8.17673e-10	-1.30517	1.2619e-35	-8.17673e-10	-1.06805	1.91634e-33	-8.17673e-10	-1.04888
183592943	chr3:183592943:C:T	4.01838e-75	-8.17673e-10	-1.79363	6.11766e-36	-8.17673e-10	-1.79207	9.77671e-34	-8.17673e-10	-1.72188
183593034	chr3:183593034:TC:T	5.95013e-75	-1.69912	0.298028	2.61314e-36	-1.35543	-1.28727	6.77602e-35	-2.4846	-1.90648
183593280	chr3:183593280:A:G	1.68274e-74	-8.17673e-10	-0.361499	1.73689e-35	-8.17673e-10	-0.748564	2.82274e-33	-8.17673e-10	-0.661593
183593308	chr3:183593308:T:C	4.03971e-75	-8.17673e-10	-1.78834	5.7253e-36	-8.17673e-10	-1.85835	9.21246e-34	-8.17673e-10	-1.78133
183593473	chr3:183593473:A:C	9.06789e-76	-1.80819	-1.47417	1.53491e-36	-2.10704	-1.06774	3.01537e-34	-1.85314	-1.04502
183593601	chr3:183593601:T:G	8.897e-75	-0.998794	-1.73e-09	6.75121e-36	-1.69353	-1.73e-09	4.92854e-34	-2.40684	-1.73e-09
183593909	chr3:183593909:G:A	1.23867e-73	-8.17673e-10	1.6347	1.37049e-35	-8.17673e-10	-0.985495	9.32742e-34	-8.17673e-10	-1.76893
183593968	chr3:183593968:A:G	3.45787e-75	-0.0161657	-1.92769	2.95705e-36	-0.686657	-1.8324	1.89588e-34	-1.73862	-1.62358
183594031	chr3:183594031:C:T	4.70867e-76	-2.13325	-1.80444	4.04971e-37	-2.51375	-1.99343	5.37965e-35	-2.52763	-2.09422
183594059	chr3:183594059:T:C	2.93016e-73	-0.837208	3.33293	4.35625e-35	-1.17839	1.34934	4.45697e-34	-2.31717	-0.190245
183594077	chr3:183594077:A:G	2.99223e-75	-8.17673e-10	-2.08849	4.74628e-36	-8.17673e-10	-2.04589	6.78439e-34	-8.17673e-10	-2.08726
183594101	chr3:183594101:A:G	2.94772e-75	-8.17673e-10	-2.10347	4.82005e-36	-8.17673e-10	-2.03046	6.95165e-34	-8.17673e-10	-2.0629
183594111	chr3:183594111:T:C	3.30536e-74	0.313621	-1.73e-09	3.96677e-35	0.0772896	-1.73e-09	3.83528e-33	-0.355056	-1.73e-09
183594145	chr3:183594145:A:G	2.99621e-75	-8.17673e-10	-2.08716	4.95466e-36	-8.17673e-10	-2.00292	7.55057e-34	-8.17673e-10	-1.98026
183594209	chr3:183594209:A:G	1.71579e-75	-1.7716	-0.873028	6.35097e-37	-2.37552	-1.68171	8.506e-35	-2.10083	-2.06287
183594736	chr3:183594736:TAA:T	4.85142e-76	-2.15481	-1.75302	4.18842e-37	-2.51605	-1.95746	5.61508e-35	-2.49261	-2.08641
183594762	chr3:183594762:C:T	7.54295e-76	-1.90936	-1.55712	1.91908e-36	-2.54616	-0.405247	2.85543e-34	-2.22509	-0.727568
183594887	chr3:183594887:T:C	5.56814e-76	-1.71428	-2.05575	5.08951e-37	-2.52126	-1.75739	1.08689e-34	-2.07072	-1.84784
183595007	chr3:183595007:G:C	7.27481e-75	-8.17673e-10	-1.20009	2.32726e-35	-8.17673e-10	-0.455969	2.8659e-33	-8.17673e-10	-0.646418
183595074	chr3:183595074:G:A	3.25905e-75	-8.17673e-10	-2.00307	6.42417e-36	-8.17673e-10	-1.74318	7.96456e-34	-8.17673e-10	-1.92688
183595151	chr3:183595151:T:C	4.24491e-76	-1.92171	-2.11967	4.10371e-37	-2.54546	-1.94848	7.97749e-35	-2.21477	-2.01308
183595373	chr3:183595373:C:T	4.68032e-76	-1.82111	-2.12262	4.019e-37	-2.53984	-1.97496	7.72207e-35	-2.24365	-2.01674
183595598	chr3:183595598:C:T	1.02759e-74	-8.17673e-10	-0.854711	3.82181e-35	-8.17673e-10	0.0400625	4.42214e-33	-8.17673e-10	-0.212675
183595664	chr3:183595664:G:C	6.58444e-75	-8.17673e-10	-1.2998	2.04906e-35	-8.17673e-10	-0.583284	2.5411e-33	-8.17673e-10	-0.766703
183595998	chr3:183595998:G:T	4.91891e-76	-1.76638	-2.12762	3.87587e-37	-2.5341	-2.01696	7.6087e-35	-2.21445	-2.06073
183596290	chr3:183596290:G:T	4.74826e-76	-1.80769	-2.12163	4.05175e-37	-2.53937	-1.96732	7.76405e-35	-2.22727	-2.02769
183596368	chr3:183596368:A:AG	6.4746e-73	-8.17673e-10	3.28855	5.12172e-36	-8.17673e-10	-1.96976	6.66133e-34	-8.17673e-10	-2.10556
183596480	chr3:183596480:G:A	4.70447e-76	-1.81178	-2.1268	3.91409e-37	-2.53926	-2.00199	7.55783e-35	-2.22739	-2.05449
183596550	chr3:183596550:G:A	4.76522e-76	-1.79845	-2.1273	3.89162e-37	-2.53775	-2.00926	7.58434e-35	-2.21846	-2.05992
183596551	chr3:183596551:C:T	4.55753e-75	-8.17673e-10	-1.66773	9.30234e-36	-8.17673e-10	-1.37298	1.13331e-33	-8.17673e-10	-1.57415
183596953	chr3:183596953:A:G	1.22674e-75	-1.68229	-1.29786	3.9741e-36	-2.01099	-0.212461	1.3478e-33	-0.601276	-0.799548
183597453	chr3:183597453:G:A	2.93545e-75	-8.17673e-10	-2.10765	5.15851e-36	-8.17673e-10	-1.9626	6.88235e-34	-8.17673e-10	-2.07292
183597683	chr3:183597683:A:G	5.92196e-76	-2.42065	-1.28778	1.73076e-36	-2.49979	-0.554895	3.13138e-34	-1.86859	-0.991818
183597842	chr3:183597842:ATAT:A	2.90157e-75	-8.17673e-10	-2.11926	4.95498e-36	-8.17673e-10	-2.00285	6.74594e-34	-8.17673e-10	-2.09294
183598237	chr3:183598237:C:T	4.95792e-76	-1.91634	-1.96977	5.07433e-37	-2.27837	-2.00327	6.27512e-35	-2.46736	-2.00052
183598411	chr3:183598411:T:C	1.23694e-75	-1.60879	-1.36308	3.72948e-36	-1.95722	-0.32976	1.37936e-33	-0.501483	-0.876197
183598583	chr3:183598583:T:C	1.16477e-75	-1.65379	-1.37819	3.51008e-36	-1.99353	-0.354074	1.26229e-33	-0.569058	-0.897312
183599447	chr3:183599447:C:T	2.8807e-75	-8.17673e-10	-2.12648	4.42504e-36	-8.17673e-10	-2.11597	6.51852e-34	-8.17673e-10	-2.12724
183599534	chr3:183599534:G:A	2.87739e-75	-8.17673e-10	-2.12763	4.68698e-36	-8.17673e-10	-2.05846	6.57184e-34	-8.17673e-10	-2.11909
183599535	chr3:183599535:A:G	2.87815e-75	-8.17673e-10	-2.12736	4.71976e-36	-8.17673e-10	-2.05149	6.58828e-34	-8.17673e-10	-2.11659
183599580	chr3:183599580:G:A	2.87783e-75	-8.17673e-10	-2.12747	4.66428e-36	-8.17673e-10	-2.06332	6.72884e-34	-8.17673e-10	-2.09548
183599856	chr3:183599856:T:C	2.87773e-75	-8.17673e-10	-2.12751	4.66833e-36	-8.17673e-10	-2.06245	6.73331e-34	-8.17673e-10	-2.09482
183599872	chr3:183599872:C:T	2.88168e-75	-8.17673e-10	-2.12614	4.37395e-36	-8.17673e-10	-2.12758	6.55036e-34	-8.17673e-10	-2.12236
183600014	chr3:183600014:G:A	2.90435e-75	-8.17673e-10	-2.1183	4.4434e-36	-8.17673e-10	-2.11183	6.53135e-34	-8.17673e-10	-2.12527
183600043	chr3:183600043:C:A	2.95071e-75	-8.17673e-10	-2.10246	4.85507e-36	-8.17673e-10	-2.02322	7.94295e-34	-8.17673e-10	-1.9296
183600060	chr3:183600060:A:G	3.86953e-75	-8.17673e-10	-1.83138	5.9724e-36	-8.17673e-10	-1.8161	8.27223e-34	-8.17673e-10	-1.88898
183600068	chr3:183600068:C:T	2.90124e-75	-8.17673e-10	-2.11937	4.43678e-36	-8.17673e-10	-2.11332	6.52767e-34	-8.17673e-10	-2.12583
183600257	chr3:183600257:T:A	2.87797e-75	-8.17673e-10	-2.12742	4.66033e-36	-8.17673e-10	-2.06416	6.72668e-34	-8.17673e-10	-2.0958
183600260	chr3:183600260:A:G	2.87883e-75	-8.17673e-10	-2.12713	4.64221e-36	-8.17673e-10	-2.06806	6.70654e-34	-8.17673e-10	-2.0988
183600408	chr3:183600408:G:A	5.31418e-75	-8.17673e-10	-1.51413	6.65595e-36	-8.17673e-10	-1.70774	1.06757e-33	-8.17673e-10	-1.63391
183600718	chr3:183600718:G:A	3.50131e-75	-8.17673e-10	-1.93137	6.75563e-36	-8.17673e-10	-1.69287	8.44935e-34	-8.17673e-10	-1.86779
183600973	chr3:183600973:C:T	2.87927e-75	-8.17673e-10	-2.12697	4.63452e-36	-8.17673e-10	-2.06972	6.69879e-34	-8.17673e-10	-2.09996
183601011	chr3:183601011:A:C	2.87992e-75	-8.17673e-10	-2.12675	4.62588e-36	-8.17673e-10	-2.07158	6.69068e-34	-8.17673e-10	-2.10117
183601060	chr3:183601060:G:A	2.29943e-75	-2.35185	-1.73e-09	3.28076e-36	-2.41517	-1.73e-09	5.45362e-34	-2.3056	-1.73e-09
183601266	chr3:183601266:A:T	7.03255e-76	-1.89488	-1.64166	1.52054e-36	-2.54655	-0.637634	2.17851e-34	-2.25286	-0.970386
183601435	chr3:183601435:C:T	2.91015e-75	-8.17673e-10	-2.1163	5.009e-36	-8.17673e-10	-1.99201	6.78527e-34	-8.17673e-10	-2.08713
183601925	chr3:183601925:A:G	7.48912e-75	-8.17673e-10	-1.17106	9.23915e-36	-8.17673e-10	-1.3798	1.52578e-33	-8.17673e-10	-1.27679
183602000	chr3:183602000:G:T	2.20271e-74	-8.17673e-10	-0.092236	5.68805e-35	-8.17673e-10	0.437704	7.24331e-33	-8.17673e-10	0.280779
183602118	chr3:183602118:C:T	2.92825e-75	-8.17673e-10	-2.1101	5.1144e-36	-8.17673e-10	-1.97119	6.86578e-34	-8.17673e-10	-2.07533
183602250	chr3:183602250:G:A	2.36509e-75	-0.925821	-1.39787	5.02371e-36	-2.11622	0.127137	9.48183e-34	-1.3857	-0.366808
183602346	chr3:183602346:T:C	4.37075e-75	-8.17673e-10	-1.70957	8.54496e-36	-8.17673e-10	-1.45791	1.06443e-33	-8.17673e-10	-1.63686
183602353	chr3:183602353:A:C	4.30795e-75	-8.17673e-10	-1.72405	8.55284e-36	-8.17673e-10	-1.45698	1.06597e-33	-8.17673e-10	-1.63541
183602541	chr3:183602541:G:A	3.86323e-75	-8.17673e-10	-1.833	6.58131e-36	-8.17673e-10	-1.71901	9.27417e-34	-8.17673e-10	-1.77465
183602585	chr3:183602585:A:G	2.9433e-75	-8.17673e-10	-2.10498	4.66103e-36	-8.17673e-10	-2.06401	6.79019e-34	-8.17673e-10	-2.08641
183602966	chr3:183602966:C:T	4.01268e-75	-0.00681336	-1.78823	3.47809e-36	-1.5562	-0.800565	8.34973e-34	-0.830859	-1.0488
183602991	chr3:183602991:C:CTG	3.98414e-75	-8.17673e-10	-1.80219	7.71077e-36	-8.17673e-10	-1.56063	1.01467e-33	-8.17673e-10	-1.68474
183603186	chr3:183603186:A:G	2.95473e-75	-0.325693	-1.77541	8.47498e-37	-1.84294	-1.92578	1.37121e-34	-1.619	-2.06719
183603492	chr3:183603492:G:T	2.87747e-75	-8.17673e-10	-2.1276	4.37679e-36	-8.17673e-10	-2.12693	6.53465e-34	-8.17673e-10	-2.12477
183603550	chr3:183603550:G:A	2.92588e-75	-2.11091	-1.73e-09	5.48022e-36	-1.9021	-1.73e-09	4.32519e-34	-2.53743	-1.73e-09
183603618	chr3:183603618:A:C	5.1014e-75	0.321455	-1.87645	1.19374e-36	-1.43883	-1.98732	1.65639e-34	-1.39364	-2.1036
183603643	chr3:183603643:G:A	7.37898e-75	-8.17673e-10	-1.18587	1.59655e-35	-8.17673e-10	-0.832815	3.17162e-33	-8.17673e-10	-0.545055
183603654	chr3:183603654:T:C	6.65437e-75	-8.17673e-10	-1.28924	8.12598e-36	-8.17673e-10	-1.50818	1.30869e-33	-8.17673e-10	-1.43027
183604034	chr3:183604034:A:C	6.71588e-75	-8.17673e-10	-1.28003	8.18173e-36	-8.17673e-10	-1.50134	1.31688e-33	-8.17673e-10	-1.42403
183604135	chr3:183604135:A:T	6.8537e-75	-8.17673e-10	-1.25972	8.32262e-36	-8.17673e-10	-1.48427	1.34092e-33	-8.17673e-10	-1.40594
183604681	chr3:183604681:G:A	6.74891e-75	-8.17673e-10	-1.27513	8.21423e-36	-8.17673e-10	-1.49738	1.32239e-33	-8.17673e-10	-1.41986
183604815	chr3:183604815:A:G	3.97791e-75	-8.17673e-10	-1.80375	6.60032e-36	-8.17673e-10	-1.71613	8.691e-34	-8.17673e-10	-1.8396
183605656	chr3:183605656:G:A	2.87757e-75	-8.17673e-10	-2.12756	4.38588e-36	-8.17673e-10	-2.12486	6.51591e-34	-8.17673e-10	-2.12764
183605891	chr3:183605891:A:G	6.03096e-75	-8.17673e-10	-1.3876	7.96984e-36	-8.17673e-10	-1.52758	1.33406e-33	-8.17673e-10	-1.41107
183605895	chr3:183605895:G:A	2.96209e-74	-8.17673e-10	0.203971	7.05868e-35	-8.17673e-10	0.653595	9.08246e-33	-8.17673e-10	0.507046
183605954	chr3:183605954:A:G	6.75848e-75	-8.17673e-10	-1.27371	8.22016e-36	-8.17673e-10	-1.49666	1.32469e-33	-8.17673e-10	-1.41812
183606402	chr3:183606402:G:C	6.62456e-75	-8.17673e-10	-1.29373	8.02453e-36	-8.17673e-10	-1.52074	1.28883e-33	-8.17673e-10	-1.44556
183606530	chr3:183606530:G:A	2.87737e-75	-8.17673e-10	-2.12763	4.73355e-36	-8.17673e-10	-2.04857	6.83792e-34	-8.17673e-10	-2.0794
183607120	chr3:183607120:A:G	7.97311e-75	-8.17673e-10	-1.10843	9.51372e-36	-8.17673e-10	-1.35051	1.54522e-33	-8.17673e-10	-1.26413
183609844	chr3:183609844:A:C	3.40352e-75	-8.17673e-10	-1.9597	7.96007e-36	-8.17673e-10	-1.52881	9.19108e-34	-8.17673e-10	-1.78365
183609920	chr3:183609920:G:T	3.62378e-75	-8.17673e-10	-1.89699	5.49458e-36	-8.17673e-10	-1.89948	9.58964e-34	-8.17673e-10	-1.7412
183610164	chr3:183610164:G:A	3.08675e-75	-8.17673e-10	-2.05739	6.48042e-36	-8.17673e-10	-1.73446	7.84395e-34	-8.17673e-10	-1.94214
183610212	chr3:183610212:T:C	2.02185e-75	-2.4805	-1.73e-09	2.94566e-36	-2.52291	-1.73e-09	4.30451e-34	-2.54222	-1.73e-09
183610386	chr3:183610386:T:C	5.68563e-75	-8.17673e-10	-1.44657	7.12556e-36	-8.17673e-10	-1.63956	1.13793e-33	-8.17673e-10	-1.57009
183610387	chr3:183610387:G:A	6.47758e-75	-8.17673e-10	-1.31616	7.96032e-36	-8.17673e-10	-1.52878	1.27856e-33	-8.17673e-10	-1.45356
183610707	chr3:183610707:A:T	6.60929e-75	-8.17673e-10	-1.29603	8.06852e-36	-8.17673e-10	-1.51528	1.2995e-33	-8.17673e-10	-1.43732
183610710	chr3:183610710:T:G	6.6261e-75	-8.17673e-10	-1.29349	8.08897e-36	-8.17673e-10	-1.51275	1.30143e-33	-8.17673e-10	-1.43584
183610752	chr3:183610752:T:C	2.88695e-75	-8.17673e-10	-2.12431	4.58903e-36	-8.17673e-10	-2.07958	6.6814e-34	-8.17673e-10	-2.10256
183611432	chr3:183611432:C:T	1.6869e-74	-8.17673e-10	-0.359028	3.11554e-35	-8.17673e-10	-0.164261	4.19894e-33	-8.17673e-10	-0.264467
183611651	chr3:183611651:C:T	2.10267e-75	-2.4413	-1.73e-09	3.43996e-36	-2.36779	-1.73e-09	4.28641e-34	-2.54643	-1.73e-09
183611706	chr3:183611706:A:T	5.58095e-76	-2.09327	-1.67446	2.4117e-36	-2.13317	-0.589742	8.37438e-34	-0.708834	-1.16787
183611983	chr3:183611983:T:A	2.8792e-75	-8.17673e-10	-2.12699	4.47031e-36	-8.17673e-10	-2.10579	6.53299e-34	-8.17673e-10	-2.12502
183612106	chr3:183612106:G:A	5.92444e-75	0.226492	-1.63191	6.79679e-36	-1.41447	-0.272327	1.60706e-33	-0.524378	-0.700515
183612366	chr3:183612366:A:G	3.71369e-75	-1.87248	-1.73e-09	4.82486e-36	-2.02947	-1.73e-09	5.79006e-34	-2.24574	-1.73e-09
183612843	chr3:183612843:C:T	3.00026e-75	-8.17673e-10	-2.08581	5.21416e-36	-8.17673e-10	-1.95187	7.00353e-34	-8.17673e-10	-2.05547
183612914	chr3:183612914:A:C	5.80313e-76	-2.0352	-1.6935	2.46764e-36	-2.07781	-0.62218	9.14219e-34	-0.595793	-1.19319
183612952	chr3:183612952:G:C	5.71261e-76	-2.03172	-1.7127	2.38576e-36	-2.07219	-0.66154	8.91484e-34	-0.586695	-1.22747
183613271	chr3:183613271:C:G	3.91718e-75	-8.17673e-10	-1.81914	8.02191e-36	-8.17673e-10	-1.52107	9.53474e-34	-8.17673e-10	-1.74694
183613695	chr3:183613695:T:C	3.79678e-75	-8.17673e-10	-1.85035	6.94912e-36	-8.17673e-10	-1.66463	1.1849e-33	-8.17673e-10	-1.52964
183613700	chr3:183613700:C:G	3.72135e-76	-2.22125	-1.95175	5.09276e-37	-2.38909	-1.88893	9.80958e-35	-2.32098	-1.70013
183613999	chr3:183613999:C:T	6.76202e-75	-8.17673e-10	-1.27319	8.12335e-36	-8.17673e-10	-1.50851	1.30351e-33	-8.17673e-10	-1.43424
183614019	chr3:183614019:C:A	3.58527e-75	-1.90768	-1.73e-09	3.07807e-36	-2.47894	-1.73e-09	1.09071e-33	-1.61247	-1.73e-09
183614678	chr3:183614678:G:T	3.97731e-75	-8.17673e-10	-1.8039	7.12776e-36	-8.17673e-10	-1.63925	1.0506e-33	-8.17673e-10	-1.64994
183615215	chr3:183615215:T:C	6.6735e-76	-2.16972	-1.41923	3.50959e-36	-2.19557	-0.152179	1.0252e-33	-0.886354	-0.788062
183615418	chr3:183615418:T:C	6.95748e-76	-2.13968	-1.4076	3.72611e-36	-2.16532	-0.122558	1.13195e-33	-0.805698	-0.769663
183615542	chr3:183615542:G:A	1.05516e-74	-8.17673e-10	-0.828229	8.16642e-35	-8.17673e-10	0.799368	5.7301e-33	-8.17673e-10	0.0464345
183615777	chr3:183615777:G:A	6.52153e-75	-8.17673e-10	-1.3094	8.99801e-36	-8.17673e-10	-1.40624	1.23347e-33	-8.17673e-10	-1.48947
183615810	chr3:183615810:G:C	3.7067e-75	-8.17673e-10	-1.87437	6.04626e-36	-8.17673e-10	-1.80381	8.83535e-34	-8.17673e-10	-1.82312
183616190	chr3:183616190:G:A	1.34294e-75	-1.04404	-1.84561	5.85947e-37	-2.15474	-1.98304	8.7167e-35	-2.03233	-2.1069
183616295	chr3:183616295:C:T	3.52794e-75	-8.17673e-10	-1.9238	5.73759e-36	-8.17673e-10	-1.85621	8.40621e-34	-8.17673e-10	-1.87291
183616433	chr3:183616433:A:G	3.72377e-75	-8.17673e-10	-1.86977	7.41849e-36	-8.17673e-10	-1.59927	9.17359e-34	-8.17673e-10	-1.78556
183616555	chr3:183616555:G:A	3.69976e-75	-8.17673e-10	-1.87624	6.39753e-36	-8.17673e-10	-1.74734	1.00298e-33	-8.17673e-10	-1.69632
183616567	chr3:183616567:C:T	1.23612e-74	-8.17673e-10	-0.669943	2.23001e-35	-8.17673e-10	-0.498657	3.25378e-33	-8.17673e-10	-0.519482
183616588	chr3:183616588:T:C	2.56237e-75	-0.640178	-1.6034	4.11876e-36	-1.89908	-0.288617	7.76404e-34	-1.2699	-0.682481
183616970	chr3:183616970:G:A	1.4182e-73	-8.17673e-10	1.77005	4.77354e-34	-8.17673e-10	2.56501	6.1642e-32	-8.17673e-10	2.42205
183617293	chr3:183617293:A:C	4.62735e-76	-2.19079	-1.76432	1.09705e-36	-2.54436	-0.966262	1.64766e-34	-2.36782	-1.13472
183617422	chr3:183617422:A:G	1.45601e-75	-0.683062	-2.12575	7.7096e-37	-1.86814	-1.99522	1.75309e-34	-1.37949	-2.06101
183617491	chr3:183617491:G:A	2.87743e-75	-8.17673e-10	-2.12761	4.39576e-36	-8.17673e-10	-2.12261	6.51636e-34	-8.17673e-10	-2.12757
183617524	chr3:183617524:C:T	4.18269e-75	-8.17673e-10	-1.75355	8.12912e-36	-8.17673e-10	-1.50779	1.22588e-33	-8.17673e-10	-1.49564
183617725	chr3:183617725:C:T	5.59649e-76	-2.50997	-1.25498	4.93048e-37	-2.44342	-1.86698	5.21032e-35	-2.52981	-2.12402
183617759	chr3:183617759:C:T	5.02883e-76	-1.74432	-2.12758	1.03782e-36	-2.42411	-1.14202	4.39772e-34	-2.24453	-0.27627
183617801	chr3:183617801:C:T	1.74843e-75	-1.40079	-1.22501	4.13687e-36	-1.16025	-1.02306	4.22059e-34	-1.68961	-0.872297
183618421	chr3:183618421:G:A	3.953e-76	-2.38986	-1.72276	3.47913e-37	-2.53162	-2.12743	6.1145e-35	-2.48239	-2.01142
183618620	chr3:183618620:G:A	4.13929e-76	-2.43318	-1.63339	3.55107e-37	-2.51607	-2.12251	5.65576e-35	-2.50988	-2.06191
183618824	chr3:183618824:G:A	3.97955e-75	-8.17673e-10	-1.80334	8.23397e-36	-8.17673e-10	-1.49498	9.85859e-34	-8.17673e-10	-1.71354
183618830	chr3:183618830:G:A	4.32205e-76	-2.44157	-1.58179	3.59006e-37	-2.51154	-2.11612	5.53372e-35	-2.51444	-2.07917
183619024	chr3:183619024:T:C	3.97944e-75	-8.17673e-10	-1.80337	8.23103e-36	-8.17673e-10	-1.49534	9.84856e-34	-8.17673e-10	-1.71456
183619042	chr3:183619042:C:T	4.00565e-75	-8.17673e-10	-1.7968	8.29712e-36	-8.17673e-10	-1.48734	9.90777e-34	-8.17673e-10	-1.70856
183619109	chr3:183619109:A:G	1.36368e-75	-2.31682	-0.557505	8.48588e-37	-2.54395	-1.22348	7.46008e-35	-2.37186	-1.92304
183619157	chr3:183619157:G:C	4.00399e-75	-8.17673e-10	-1.79722	8.2989e-36	-8.17673e-10	-1.48712	9.91153e-34	-8.17673e-10	-1.70819
183619243	chr3:183619243:G:A	4.32694e-76	-2.43259	-1.58964	3.56354e-37	-2.51647	-2.11861	5.60233e-35	-2.50953	-2.07175
183619279	chr3:183619279:A:T	4.13514e-75	-8.17673e-10	-1.76499	8.03474e-36	-8.17673e-10	-1.51947	1.21109e-33	-8.17673e-10	-1.50778
183619530	chr3:183619530:G:A	8.34091e-76	-2.43656	-0.929358	7.14023e-37	-2.50581	-1.43427	6.12606e-35	-2.47249	-2.01942
183619602	chr3:183619602:TC:T	2.88675e-75	-8.17673e-10	-2.12438	4.90753e-36	-8.17673e-10	-2.01248	7.03301e-34	-8.17673e-10	-2.05127
183619755	chr3:183619755:C:T	6.01497e-76	-1.74972	-1.94313	6.67282e-37	-2.42387	-1.58392	2.29238e-34	-2.28001	-0.892278
183619847	chr3:183619847:A:G	7.35888e-76	-1.54349	-1.94769	4.36645e-37	-2.34395	-2.08793	1.29367e-34	-2.0079	-1.7365
183619853	chr3:183619853:A:G	5.7115e-76	-2.33055	-1.41406	4.26772e-37	-2.53349	-1.92126	5.62699e-35	-2.44956	-2.12733
183620114	chr3:183620114:C:T	2.88686e-75	-8.17673e-10	-2.12434	4.90918e-36	-8.17673e-10	-2.01214	7.03538e-34	-8.17673e-10	-2.05093
183620144	chr3:183620144:G:C	7.52769e-76	-1.52058	-1.94793	4.42332e-37	-2.33426	-2.08468	1.32161e-34	-1.99199	-1.73105
183620174	chr3:183620174:T:A	3.39659e-75	-8.17673e-10	-1.96174	6.44889e-36	-8.17673e-10	-1.73934	8.12456e-34	-8.17673e-10	-1.90699
183620557	chr3:183620557:T:A	2.8941e-75	-8.17673e-10	-2.12183	4.98157e-36	-8.17673e-10	-1.9975	7.11359e-34	-8.17673e-10	-2.03988
183620844	chr3:183620844:C:A	8.08643e-76	-2.51332	-0.883589	6.38475e-37	-2.43394	-1.61799	5.56162e-35	-2.53256	-2.05603
183620931	chr3:183620931:TA:T	8.60819e-76	-1.47022	-1.86416	4.40361e-37	-2.30626	-2.11715	1.24352e-34	-1.93766	-1.84628
183621065	chr3:183621065:C:A	9.3662e-76	-1.73428	-1.51571	3.91936e-37	-2.41843	-2.12148	8.36111e-35	-2.16922	-2.01166
183621209	chr3:183621209:A:T	1.84373e-75	-0.957538	-1.61518	6.43387e-36	-0.574119	-1.16755	3.88827e-34	-1.42749	-1.21643
183621239	chr3:183621239:A:G	2.97876e-75	-8.17673e-10	-2.093	4.77988e-36	-8.17673e-10	-2.03883	6.92755e-34	-8.17673e-10	-2.06638
183621264	chr3:183621264:G:C	1.83482e-75	-0.951758	-1.62581	6.38455e-36	-0.568777	-1.18059	3.85261e-34	-1.42343	-1.2297
183621308	chr3:183621308:C:A	9.54857e-76	-2.41336	-0.817345	7.66096e-37	-2.51745	-1.35225	6.44164e-35	-2.45207	-1.98961
183621420	chr3:183621420:T:C	1.91954e-75	-2.53242	-1.73e-09	2.87784e-36	-2.54621	-1.73e-09	4.31198e-34	-2.54049	-1.73e-09
183621581	chr3:183621581:T:TC	9.97701e-76	-2.41536	-0.771454	7.95503e-37	-2.51614	-1.31589	6.53242e-35	-2.45437	-1.97332
183622132	chr3:183622132:C:T	3.01975e-75	-8.17673e-10	-2.07933	4.97759e-36	-8.17673e-10	-1.9983	7.57262e-34	-8.17673e-10	-1.97735
183622254	chr3:183622254:G:C	9.91604e-75	-8.17673e-10	-0.890355	1.10878e-35	-8.17673e-10	-1.1974	1.80666e-33	-8.17673e-10	-1.10782
183622261	chr3:183622261:G:A	3.94549e-75	-8.17673e-10	-1.81194	5.611e-36	-8.17673e-10	-1.87852	8.54826e-34	-8.17673e-10	-1.85616
183622635	chr3:183622635:A:G	3.28242e-75	-8.17673e-10	-1.99593	4.69932e-36	-8.17673e-10	-2.05583	6.9141e-34	-8.17673e-10	-2.06832
183623191	chr3:183623191:T:C	9.68619e-76	-1.27139	-1.945	4.91904e-37	-2.2351	-2.07762	1.39887e-34	-1.90357	-1.76265
183623427	chr3:183623427:G:A	3.28119e-75	-8.17673e-10	-1.9963	5.66159e-36	-8.17673e-10	-1.86954	7.74926e-34	-8.17673e-10	-1.95429
183623869	chr3:183623869:A:T	7.96163e-76	-2.47951	-0.932953	2.07177e-36	-2.14765	-0.727191	2.502e-34	-2.54657	-0.538221
183624018	chr3:183624018:G:A	2.88225e-75	-8.17673e-10	-2.12594	4.62657e-36	-8.17673e-10	-2.07143	6.7021e-34	-8.17673e-10	-2.09946
183624154	chr3:183624154:A:G	9.05739e-76	-1.62457	-1.65894	4.07209e-37	-2.38585	-2.11583	9.08737e-35	-2.07547	-2.02212
183624429	chr3:183624429:G:T	1.5542e-75	-0.888635	-1.85491	8.17225e-37	-1.73671	-2.06838	1.45256e-34	-1.55859	-2.06996
183624737	chr3:183624737:T:C	3.01514e-75	-8.17673e-10	-2.08086	5.04423e-36	-8.17673e-10	-1.985	7.10497e-34	-8.17673e-10	-2.04109
183624824	chr3:183624824:C:T	4.217e-75	-8.17673e-10	-1.74539	6.75523e-36	-8.17673e-10	-1.69293	9.48985e-34	-8.17673e-10	-1.75166
183625060	chr3:183625060:T:C	3.22758e-75	-8.17673e-10	-2.01278	6.25287e-36	-8.17673e-10	-1.77021	8.47728e-34	-8.17673e-10	-1.86449
183625103	chr3:183625103:G:A	3.02352e-75	-2.07809	-1.73e-09	1.07845e-35	-1.22514	-1.73e-09	5.92286e-34	-2.22306	-1.73e-09
183625782	chr3:183625782:A:T	2.94556e-75	-8.17673e-10	-2.10421	4.9719e-36	-8.17673e-10	-1.99945	7.07847e-34	-8.17673e-10	-2.04483
183625862	chr3:183625862:C:G	2.92919e-75	-8.17673e-10	-2.10978	4.65959e-36	-8.17673e-10	-2.06432	6.87923e-34	-8.17673e-10	-2.07338
183626035	chr3:183626035:TG:T	1.46838e-74	-0.497766	-1.73e-09	6.39525e-36	-1.74769	-1.73e-09	1.13967e-33	-1.56856	-1.73e-09
183626038	chr3:183626038:TTTTTTTTG:T	5.33163e-75	-1.51085	-1.73e-09	3.60053e-36	-2.32217	-1.73e-09	6.02739e-34	-2.20557	-1.73e-09
183626191	chr3:183626191:A:C	3.23184e-76	-2.18651	-2.12753	9.42567e-37	-1.53583	-2.12656	5.5003e-35	-2.48066	-2.11901
183626735	chr3:183626735:C:T	2.341e-75	-0.397633	-1.9363	1.15998e-36	-1.3494	-2.10545	1.9836e-34	-1.29528	-2.02169
183626796	chr3:183626796:G:A	9.53297e-76	-1.1436	-2.08873	7.61227e-37	-2.16534	-1.71073	2.48029e-34	-1.9782	-1.11531
183627183	chr3:183627183:C:A	2.45587e-75	-0.721966	-1.56406	1.05466e-36	-1.55009	-1.99993	1.36687e-34	-1.5662	-2.12315
183627500	chr3:183627500:A:G	4.31712e-75	-8.17673e-10	-1.72192	8.56986e-36	-8.17673e-10	-1.455	1.29815e-33	-8.17673e-10	-1.43836
183627697	chr3:183627697:C:T	2.23655e-75	-0.47919	-1.90038	1.10807e-36	-1.40993	-2.09069	1.81979e-34	-1.35521	-2.04795
183627771	chr3:183627771:T:G	5.46156e-75	-8.17673e-10	-1.48677	1.31187e-35	-8.17673e-10	-1.02921	1.56722e-33	-8.17673e-10	-1.25
183627862	chr3:183627862:G:A	5.46292e-75	-8.17673e-10	-1.48652	9.23606e-36	-8.17673e-10	-1.38013	1.3469e-33	-8.17673e-10	-1.40149
183628033	chr3:183628033:C:T	9.35067e-76	-1.21628	-2.03537	6.55497e-37	-2.20325	-1.82236	1.96126e-34	-2.02958	-1.29872
183628135	chr3:183628135:A:G	2.68015e-75	-0.510527	-1.68811	1.22006e-36	-1.43625	-1.9681	1.61494e-34	-1.40019	-2.1224
183628563	chr3:183628563:T:A	8.18868e-75	-8.17673e-10	-1.08176	9.50267e-36	-8.17673e-10	-1.35168	1.56569e-33	-8.17673e-10	-1.25097
183628593	chr3:183628593:G:A	3.32822e-76	-2.20797	-2.07669	9.62383e-37	-1.57104	-2.07055	5.51582e-35	-2.48641	-2.11044
183628627	chr3:183628627:T:C	1.23449e-74	-0.671265	-1.73e-09	2.71524e-35	-0.301783	-1.73e-09	1.3291e-33	-1.4148	-1.73e-09
183628861	chr3:183628861:A:G	2.52425e-75	-2.25856	-1.73e-09	6.22979e-36	-1.7739	-1.73e-09	4.28704e-34	-2.54629	-1.73e-09
183628974	chr3:183628974:T:C	1.60375e-74	-0.409579	-1.73e-09	1.19836e-35	-1.11971	-1.73e-09	3.05114e-33	-0.583785	-1.73e-09
183629169	chr3:183629169:G:A	1.05111e-74	-0.832073	-1.73e-09	7.04998e-36	-1.65022	-1.73e-09	5.05911e-34	-2.38069	-1.73e-09
183629323	chr3:183629323:A:G	3.14323e-76	-2.21821	-2.12364	8.96293e-37	-1.58747	-2.12527	5.54925e-35	-2.49224	-2.09857
183629459	chr3:183629459:G:A	1.98397e-75	-2.49941	-1.73e-09	2.88761e-36	-2.54282	-1.73e-09	4.53035e-34	-2.49109	-1.73e-09
183629836	chr3:183629836:G:C	3.41887e-75	-8.17673e-10	-1.9552	6.14969e-36	-8.17673e-10	-1.78685	8.79308e-34	-8.17673e-10	-1.82792
183629878	chr3:183629878:G:C	1.01942e-74	-0.862691	-1.73e-09	2.09211e-35	-0.562489	-1.73e-09	1.31187e-33	-1.42785	-1.73e-09
183630087	chr3:183630087:T:G	9.29196e-76	-1.42913	-1.82882	5.0157e-37	-2.16662	-2.12664	9.01694e-35	-2.09171	-2.01365
183630522	chr3:183630522:A:G	3.42348e-75	-8.17673e-10	-1.95385	5.54982e-36	-8.17673e-10	-1.88948	7.76704e-34	-8.17673e-10	-1.952
183630591	chr3:183630591:T:G	3.46038e-75	-8.17673e-10	-1.94313	6.24764e-36	-8.17673e-10	-1.77104	8.74603e-34	-8.17673e-10	-1.83328
183631479	chr3:183631479:C:T	7.75639e-76	-1.36256	-2.07602	1.10366e-36	-2.28578	-1.21883	3.62893e-34	-2.32019	-0.392756
183631642	chr3:183631642:C:T	7.80074e-75	-8.17673e-10	-1.13029	2.38181e-35	-8.17673e-10	-0.4328	2.60648e-33	-8.17673e-10	-0.741299
183631748	chr3:183631748:A:G	2.88534e-75	-8.17673e-10	-2.12487	4.49258e-36	-8.17673e-10	-2.10082	6.58877e-34	-8.17673e-10	-2.11652
183632207	chr3:183632207:G:A	3.4023e-75	-8.17673e-10	-1.96006	5.45694e-36	-8.17673e-10	-1.90636	7.97331e-34	-8.17673e-10	-1.92578
183632561	chr3:183632561:C:T	6.5143e-75	-8.17673e-10	-1.31051	1.80798e-35	-8.17673e-10	-0.708452	2.13534e-33	-8.17673e-10	-0.940671
183632932	chr3:183632932:C:T	2.92484e-75	-8.17673e-10	-2.11127	4.39248e-36	-8.17673e-10	-2.12335	6.69875e-34	-8.17673e-10	-2.09996
183633266	chr3:183633266:A:G	9.77149e-76	-2.45755	-0.750077	6.32857e-36	-2.32596	0.567784	7.72239e-34	-2.06132	0.103563
183633520	chr3:183633520:G:A	1.49459e-73	-8.17673e-10	1.82251	1.42387e-34	-8.17673e-10	1.3553	3.32497e-32	-8.17673e-10	1.80475
183633527	chr3:183633527:T:C	1.16702e-75	-2.54416	-0.485893	5.54001e-36	-2.4813	0.590046	6.60572e-34	-2.36529	0.251338
183633931	chr3:183633931:T:C	2.87768e-75	-8.17673e-10	-2.12752	4.4109e-36	-8.17673e-10	-2.11917	6.53576e-34	-8.17673e-10	-2.1246
183634546	chr3:183634546:G:A	8.12941e-76	-2.53564	-0.85597	1.97519e-36	-1.68671	-1.23588	5.76365e-35	-2.54194	-2.01096
183635097	chr3:183635097:A:C	3.06789e-75	-8.17673e-10	-2.06352	5.15308e-36	-8.17673e-10	-1.96365	7.45579e-34	-8.17673e-10	-1.99289
183635224	chr3:183635224:T:C	6.02806e-75	-8.17673e-10	-1.38808	1.65397e-35	-8.17673e-10	-0.797482	1.93393e-33	-8.17673e-10	-1.03974
183635500	chr3:183635500:G:A	5.75411e-75	-8.17673e-10	-1.43459	1.55524e-35	-8.17673e-10	-0.859035	1.82608e-33	-8.17673e-10	-1.09713
183635580	chr3:183635580:C:G	5.59598e-75	-8.17673e-10	-1.46246	1.4926e-35	-8.17673e-10	-0.90014	1.75939e-33	-8.17673e-10	-1.13433
183635713	chr3:183635713:A:C	5.77121e-75	-8.17673e-10	-1.43163	1.55557e-35	-8.17673e-10	-0.858823	1.82674e-33	-8.17673e-10	-1.09676
183635795	chr3:183635795:T:C	5.53345e-75	-8.17673e-10	-1.4737	1.48954e-35	-8.17673e-10	-0.902194	1.75264e-33	-8.17673e-10	-1.13818
183636220	chr3:183636220:G:A	7.76051e-76	-1.34059	-2.09745	1.2182e-36	-2.28225	-1.12363	4.14616e-34	-2.31105	-0.268648
183636464	chr3:183636464:G:A	6.69603e-76	-2.03325	-1.55233	7.5108e-37	-2.45757	-1.43192	2.74549e-34	-2.11736	-0.874567
183636674	chr3:183636674:T:C	4.63612e-75	-8.17673e-10	-1.65063	1.05418e-35	-8.17673e-10	-1.2479	1.22057e-33	-8.17673e-10	-1.49998
183636736	chr3:183636736:C:T	2.28841e-76	-2.53619	-2.12304	1.11695e-36	-1.605	-1.88765	1.09141e-34	-2.53852	-1.37589
183636908	chr3:183636908:G:A	4.21904e-75	-8.17673e-10	-1.7449	9.30725e-36	-8.17673e-10	-1.37245	1.10457e-33	-8.17673e-10	-1.59984
183636944	chr3:183636944:T:C	4.27991e-75	-8.17673e-10	-1.73058	9.50082e-36	-8.17673e-10	-1.35187	1.12446e-33	-8.17673e-10	-1.582
183637025	chr3:183637025:C:T	4.37324e-75	-8.17673e-10	-1.709	9.75464e-36	-8.17673e-10	-1.3255	1.14603e-33	-8.17673e-10	-1.56299
183637617	chr3:183637617:A:G	2.40893e-76	-2.48105	-2.12685	7.87609e-37	-1.86723	-1.97477	1.00008e-34	-2.5394	-1.4624
183637797	chr3:183637797:G:T	2.3404e-76	-2.5159	-2.12087	8.9719e-37	-1.69741	-2.01432	9.28723e-35	-2.54658	-1.52925
183637804	chr3:183637804:G:C	2.34761e-76	-2.51129	-2.1224	8.83432e-37	-1.71965	-2.00754	9.43294e-35	-2.54664	-1.51362
183637864	chr3:183637864:G:A	4.52736e-75	-8.17673e-10	-1.67437	5.8422e-36	-8.17673e-10	-1.83814	8.89543e-34	-8.17673e-10	-1.81635
183638170	chr3:183638170:C:A	2.33373e-76	-2.5172	-2.12243	9.08228e-37	-1.69214	-2.00737	9.43618e-35	-2.54654	-1.51338
183638253	chr3:183638253:G:T	3.22847e-75	-8.17673e-10	-2.0125	4.92694e-36	-8.17673e-10	-2.00853	7.18318e-34	-8.17673e-10	-2.03014
183638421	chr3:183638421:A:G	3.01869e-75	-8.17673e-10	-2.07969	4.37894e-36	-8.17673e-10	-2.12644	6.55407e-34	-8.17673e-10	-2.1218
183638503	chr3:183638503:T:G	2.89998e-75	-8.17673e-10	-2.1198	4.80161e-36	-8.17673e-10	-2.0343	6.77446e-34	-8.17673e-10	-2.08873
183638659	chr3:183638659:A:G	3.84469e-75	-8.17673e-10	-1.83781	5.16399e-36	-8.17673e-10	-1.96154	7.82593e-34	-8.17673e-10	-1.94444
183638806	chr3:183638806:C:T	2.42993e-76	-2.47559	-2.12364	7.46268e-37	-1.89678	-1.99914	9.69784e-35	-2.53147	-1.5011
183638841	chr3:183638841:C:G	2.43966e-76	-2.47013	-2.1251	7.60223e-37	-1.88842	-1.98897	9.8713e-35	-2.53682	-1.47801
183638844	chr3:183638844:C:T	8.04008e-76	-1.30676	-2.0959	1.2237e-36	-2.27614	-1.12523	4.35732e-34	-2.27431	-0.255714
183638913	chr3:183638913:G:A	2.94913e-75	-2.103	-1.73e-09	5.40868e-36	-1.91524	-1.73e-09	4.36519e-34	-2.52822	-1.73e-09
183638960	chr3:183638960:G:A	3.84305e-75	-8.17673e-10	-1.83824	5.16231e-36	-8.17673e-10	-1.96186	7.82327e-34	-8.17673e-10	-1.94478
183639534	chr3:183639534:G:A	3.83031e-75	-8.17673e-10	-1.84156	5.14663e-36	-8.17673e-10	-1.96491	7.79241e-34	-8.17673e-10	-1.94873
183640057	chr3:183640057:A:C	2.4481e-76	-2.46414	-2.12764	7.71065e-37	-1.91204	-1.95119	1.0679e-34	-2.52748	-1.40871
183640109	chr3:183640109:CAA:C	1.62819e-75	-0.622758	-2.07428	6.74024e-35	2.73153	-2.12409	1.18908e-34	-1.70109	-2.12762
183640206	chr3:183640206:A:G	5.25374e-75	-8.17673e-10	-1.52557	8.83558e-36	-8.17673e-10	-1.42446	1.16445e-33	-8.17673e-10	-1.54705
183640228	chr3:183640228:G:A	2.41004e-76	-2.48152	-2.12592	7.88484e-37	-1.85769	-1.9832	9.99236e-35	-2.5354	-1.46725
183640348	chr3:183640348:T:C	3.23171e-75	-8.17673e-10	-2.0115	4.51451e-36	-8.17673e-10	-2.09595	6.76501e-34	-8.17673e-10	-2.09012
183640656	chr3:183640656:A:G	2.64127e-76	-2.44511	-2.07073	6.36419e-37	-1.9565	-2.09865	7.66793e-35	-2.51824	-1.74918
183640703	chr3:183640703:A:G	2.45122e-76	-2.46412	-2.12639	7.99515e-37	-1.90461	-1.92239	1.15044e-34	-2.52775	-1.33399
183640708	chr3:183640708:C:T	2.47033e-76	-2.45556	-2.12718	7.40056e-37	-1.93286	-1.97141	1.0396e-34	-2.52258	-1.44046
183640760	chr3:183640760:C:T	3.83394e-75	-8.17673e-10	-1.84062	5.1531e-36	-8.17673e-10	-1.96365	7.80819e-34	-8.17673e-10	-1.94671
183641427	chr3:183641427:G:A	2.29242e-76	-2.54519	-2.11229	1.39282e-36	-1.30598	-1.96594	9.98777e-35	-2.50918	-1.49393
183641515	chr3:183641515:T:C	4.34477e-75	-8.17673e-10	-1.71553	9.68689e-36	-8.17673e-10	-1.33247	1.09881e-33	-8.17673e-10	-1.60507
183641574	chr3:183641574:AC:A	2.40615e-76	-2.48295	-2.12612	7.9382e-37	-1.85268	-1.98147	1.00309e-34	-2.5358	-1.46301
183641907	chr3:183641907:G:A	2.4099e-76	-2.48473	-2.12278	7.80863e-37	-1.847	-2.0036	9.54583e-35	-2.53658	-1.51179
183642014	chr3:183642014:C:G	2.31454e-76	-2.52211	-2.12577	1.01184e-36	-1.69903	-1.89245	1.08142e-34	-2.54664	-1.37697
183642199	chr3:183642199:G:A	2.40095e-76	-2.48668	-2.12455	7.9293e-37	-1.84149	-1.99378	9.74847e-35	-2.53726	-1.4901
183642815	chr3:183642815:GTGTATT:G	2.4537e-76	-2.46305	-2.12644	7.45359e-37	-1.91903	-1.97811	1.01877e-34	-2.52659	-1.4567
183642919	chr3:183642919:A:G	2.38613e-76	-2.49142	-2.12601	8.16896e-37	-1.82314	-1.98235	9.97336e-35	-2.53927	-1.46528
183642953	chr3:183642953:G:A	2.44243e-76	-2.46797	-2.12613	7.5556e-37	-1.90191	-1.98163	1.0099e-34	-2.52887	-1.46316
183643001	chr3:183643001:C:T	4.52438e-75	-8.17673e-10	-1.67503	1.01818e-35	-8.17673e-10	-1.28264	1.18603e-33	-8.17673e-10	-1.52868
183643002	chr3:183643002:G:A	3.84548e-75	-8.17673e-10	-1.83761	5.16479e-36	-8.17673e-10	-1.96138	7.82694e-34	-8.17673e-10	-1.94431
183643105	chr3:183643105:G:A	2.41842e-76	-2.4786	-2.12538	7.78866e-37	-1.86572	-1.98745	9.92141e-35	-2.53432	-1.47545
183643358	chr3:183643358:C:T	2.43943e-76	-2.46967	-2.12566	7.58672e-37	-1.89393	-1.9855	9.9951e-35	-2.5302	-1.47218
183643369	chr3:183643369:T:G	2.87891e-75	-8.17673e-10	-2.1271	4.62633e-36	-8.17673e-10	-2.07148	6.62258e-34	-8.17673e-10	-2.1114
183643444	chr3:183643444:T:C	3.7381e-75	-8.17673e-10	-1.86593	5.99004e-36	-8.17673e-10	-1.81315	8.33088e-34	-8.17673e-10	-1.88192
183643468	chr3:183643468:T:C	2.42687e-76	-2.47422	-2.12627	7.72798e-37	-1.88121	-1.97978	1.00991e-34	-2.53208	-1.45995
183644008	chr3:183644008:AGAT:A	2.87756e-75	-8.17673e-10	-2.12757	5.21213e-36	-8.17673e-10	-1.95226	1.27426e-33	-8.17673e-10	-1.45693
183644213	chr3:183644213:T:C	2.42057e-76	-2.47743	-2.12567	7.79094e-37	-1.86727	-1.9856	9.9685e-35	-2.53372	-1.47132
183644223	chr3:183644223:C:T	2.41844e-76	-2.47781	-2.12616	7.82512e-37	-1.86765	-1.98085	1.00604e-34	-2.53379	-1.46208
183644262	chr3:183644262:G:A	1.99088e-75	-2.49593	-1.73e-09	3.37191e-36	-2.38777	-1.73e-09	5.61278e-34	-2.27684	-1.73e-09
183644484	chr3:183644484:A:G	3.72812e-75	-8.17673e-10	-1.8686	5.97217e-36	-8.17673e-10	-1.81614	8.31118e-34	-8.17673e-10	-1.88428
183644672	chr3:183644672:G:A	2.27977e-76	-2.53623	-2.12679	1.17247e-36	-1.56478	-1.87936	1.11156e-34	-2.54127	-1.35485
183644954	chr3:183644954:G:A	2.43982e-76	-2.46851	-2.12666	7.66415e-37	-1.89387	-1.97541	1.02156e-34	-2.52985	-1.4507
183645039	chr3:183645039:C:T	2.45811e-76	-2.4604	-2.1273	7.56217e-37	-1.91719	-1.96548	1.04661e-34	-2.52594	-1.43038
183645130	chr3:183645130:G:T	6.13287e-75	-8.17673e-10	-1.37085	1.20168e-35	-8.17673e-10	-1.11694	1.8864e-33	-8.17673e-10	-1.06463
183645468	chr3:183645468:A:G	2.31949e-76	-2.51968	-2.12606	1.0043e-36	-1.71045	-1.8885	1.08919e-34	-2.54665	-1.3698
183645475	chr3:183645475:C:T	2.40671e-76	-2.48254	-2.1263	7.95913e-37	-1.85197	-1.97954	1.00653e-34	-2.53593	-1.45945
183645480	chr3:183645480:A:G	2.87768e-75	-8.17673e-10	-2.12752	4.60013e-36	-8.17673e-10	-2.07716	6.60307e-34	-8.17673e-10	-2.11435
183645482	chr3:183645482:C:G	2.42623e-76	-2.47448	-2.12628	7.76204e-37	-1.87682	-1.97976	1.00956e-34	-2.53245	-1.45991
183645666	chr3:183645666:T:C	2.33211e-76	-2.51436	-2.12596	9.74452e-37	-1.73923	-1.8899	1.08658e-34	-2.54632	-1.37253
183645750	chr3:183645750:G:A	8.74843e-76	-1.23075	-2.08747	1.21196e-36	-2.23748	-1.17353	4.22906e-34	-2.23578	-0.324123
183646328	chr3:183646328:C:A	2.75967e-76	-2.4044	-2.06758	5.77164e-37	-2.05771	-2.09516	7.89924e-35	-2.48815	-1.74955
183646333	chr3:183646333:G:C	3.38836e-76	-2.52255	-1.7442	8.6587e-37	-1.66409	-2.08318	5.46723e-35	-2.54214	-2.06355
183646542	chr3:183646542:C:T	3.65427e-75	-8.17673e-10	-1.88861	5.04497e-36	-8.17673e-10	-1.98486	8.51683e-34	-8.17673e-10	-1.85984
183646895	chr3:183646895:C:T	2.38175e-76	-2.49447	-2.12479	8.20886e-37	-1.80901	-1.99161	9.79558e-35	-2.54079	-1.48175
183647175	chr3:183647175:C:T	2.30182e-76	-2.52752	-2.12587	1.05449e-36	-1.66105	-1.88913	1.09278e-34	-2.54613	-1.36702
183647234	chr3:183647234:G:A	2.39783e-76	-2.48492	-2.12761	8.36139e-37	-1.83369	-1.94852	1.06866e-34	-2.53738	-1.3981
183647303	chr3:183647303:T:A	4.77292e-76	-2.08364	-1.8405	1.01632e-36	-1.8391	-1.74796	1.13923e-34	-2.21058	-1.66095
183647330	chr3:183647330:C:T	3.57245e-75	-8.17673e-10	-1.91126	5.24513e-36	-8.17673e-10	-1.94595	7.70515e-34	-8.17673e-10	-1.95999
183647448	chr3:183647448:T:C	3.76996e-76	-2.48846	-1.67156	8.58415e-37	-1.81924	-1.93668	5.41899e-35	-2.51991	-2.09465
183647696	chr3:183647696:C:T	2.45458e-76	-2.46379	-2.12535	7.43968e-37	-1.9101	-1.98891	9.93788e-35	-2.52792	-1.4802
183647800	chr3:183647800:T:G	2.54336e-75	-2.25102	-1.73e-09	7.58724e-36	-1.57678	-1.73e-09	6.27214e-34	-2.16577	-1.73e-09
183647938	chr3:183647938:A:G	2.37479e-76	-2.50172	-2.12046	8.31317e-37	-1.77546	-2.01253	9.28996e-35	-2.54295	-1.53258
183648214	chr3:183648214:C:G	3.54835e-74	0.384558	-1.73e-09	5.28298e-34	2.66641	-1.73e-09	2.45771e-33	-0.800067	-1.73e-09
183648235	chr3:183648235:A:G	4.97817e-76	-2.06353	-1.8185	1.06733e-36	-1.81496	-1.72313	1.19101e-34	-2.19288	-1.6342
183648313	chr3:183648313:G:A	3.78707e-76	-2.51883	-1.63667	9.99667e-37	-1.69231	-1.91128	5.27482e-35	-2.5385	-2.10303
183649262	chr3:183649262:A:AT	5.75962e-76	-1.91631	-1.81991	1.24527e-36	-1.63722	-1.74668	1.31897e-34	-2.08242	-1.64261
183649361	chr3:183649361:T:C	2.42411e-76	-2.47629	-2.12533	7.73849e-37	-1.87121	-1.98842	9.8979e-35	-2.53326	-1.47888
183649481	chr3:183649481:ATC:A	2.46108e-76	-2.48033	-2.10616	7.36202e-37	-1.85831	-2.05119	8.61121e-35	-2.53482	-1.61658
183649934	chr3:183649934:G:T	2.32729e-76	-2.51623	-2.12617	9.86333e-37	-1.72904	-1.88797	1.08983e-34	-2.54649	-1.36937
183649984	chr3:183649984:A:G	3.4264e-75	-8.17673e-10	-1.953	4.73545e-36	-8.17673e-10	-2.04817	7.11706e-34	-8.17673e-10	-2.03939
183650149	chr3:183650149:T:C	2.40476e-76	-2.48328	-2.12636	7.99629e-37	-1.8489	-1.97796	1.01024e-34	-2.53616	-1.45554
183650217	chr3:183650217:G:A	2.32303e-76	-2.51772	-2.1265	9.99079e-37	-1.72089	-1.88328	1.09899e-34	-2.54658	-1.36091
183650428	chr3:183650428:A:T	2.4344e-76	-2.47176	-2.12563	7.64944e-37	-1.88541	-1.98579	9.97983e-35	-2.53111	-1.47279
183650959	chr3:183650959:C:T	7.98977e-75	-8.17673e-10	-1.10635	1.76813e-35	-8.17673e-10	-0.73074	1.92771e-33	-8.17673e-10	-1.04297
183651103	chr3:183651103:C:T	2.29093e-76	-2.53162	-2.12651	1.02908e-36	-1.59861	-1.97597	9.98136e-35	-2.54649	-1.45726
183651351	chr3:183651351:T:C	2.87778e-75	-8.17673e-10	-2.12749	4.499e-36	-8.17673e-10	-2.09939	6.51843e-34	-8.17673e-10	-2.12725
183651569	chr3:183651569:C:T	3.67729e-75	-8.17673e-10	-1.88233	5.53894e-36	-8.17673e-10	-1.89144	7.56326e-34	-8.17673e-10	-1.97858
183651820	chr3:183651820:G:A	2.87855e-75	-8.17673e-10	-2.12722	4.62279e-36	-8.17673e-10	-2.07225	6.62079e-34	-8.17673e-10	-2.11167
183652039	chr3:183652039:G:GTA	2.95026e-75	-8.17673e-10	-2.10262	4.6977e-36	-8.17673e-10	-2.05617	6.72078e-34	-8.17673e-10	-2.09668
183653079	chr3:183653079:G:A	2.40886e-76	-2.48125	-2.12669	7.96521e-37	-1.85648	-1.97427	1.01878e-34	-2.5352	-1.44808
183653289	chr3:183653289:CT:C	2.43311e-76	-2.47203	-2.1259	7.66353e-37	-1.88557	-1.98379	1.00154e-34	-2.53127	-1.46908
183653379	chr3:183653379:A:G	2.43183e-76	-2.47165	-2.1268	7.72603e-37	-1.88717	-1.97406	1.02265e-34	-2.53085	-1.44864
183653462	chr3:183653462:T:G	2.41781e-76	-2.47979	-2.12445	7.78514e-37	-1.85935	-1.99426	9.76435e-35	-2.53472	-1.49101
183653513	chr3:183653513:G:A	2.45838e-76	-2.46093	-2.12666	7.47239e-37	-1.91909	-1.97553	1.02254e-34	-2.52726	-1.45233
183653559	chr3:183653559:T:C	2.41246e-76	-2.4792	-2.12725	7.98059e-37	-1.86277	-1.96605	1.03683e-34	-2.53441	-1.43131
183653669	chr3:183653669:A:G	2.4101e-76	-2.48079	-2.12664	7.95353e-37	-1.85651	-1.97571	1.01543e-34	-2.53524	-1.45133
183654070	chr3:183654070:C:T	6.9111e-74	-8.17673e-10	1.05121	4.38072e-36	-8.17673e-10	-2.12603	8.47932e-34	-8.17673e-10	-1.86425
183654240	chr3:183654240:A:G	2.87923e-75	-8.17673e-10	-2.12698	4.64044e-36	-8.17673e-10	-2.06844	6.63145e-34	-8.17673e-10	-2.11006
183654287	chr3:183654287:C:T	2.41762e-76	-2.47823	-2.12608	7.83326e-37	-1.86505	-1.98241	1.00155e-34	-2.53414	-1.4662
183654493	chr3:183654493:T:C	2.41287e-76	-2.48	-2.12628	7.90392e-37	-1.85873	-1.97975	1.00712e-34	-2.53491	-1.45988
183654520	chr3:183654520:GT:G	2.87792e-75	-8.17673e-10	-2.12744	4.55198e-36	-8.17673e-10	-2.08769	6.56945e-34	-8.17673e-10	-2.11945
183654885	chr3:183654885:G:A	2.42894e-76	-2.47356	-2.12608	7.72746e-37	-1.87928	-1.98177	1.00551e-34	-2.53221	-1.46418
183655169	chr3:183655169:G:A	2.40934e-76	-2.50273	-2.10501	8.59223e-37	-1.79286	-1.96212	9.47872e-35	-2.54458	-1.51084
183655698	chr3:183655698:G:T	3.11184e-75	-8.17673e-10	-2.04929	5.25184e-36	-8.17673e-10	-1.94467	7.63013e-34	-8.17673e-10	-1.96978
183655779	chr3:183655779:A:G	3.83961e-76	-2.51905	-1.62267	1.735e-36	-1.15219	-1.90005	5.23009e-35	-2.54637	-2.10367
183655863	chr3:183655863:A:G	2.46813e-76	-2.46259	-2.12104	7.29084e-37	-1.908	-2.01122	9.4879e-35	-2.5272	-1.52725
183655887	chr3:183655887:C:T	4.90149e-75	-8.17673e-10	-1.59497	1.14039e-35	-8.17673e-10	-1.16929	1.30501e-33	-8.17673e-10	-1.43309
183655983	chr3:183655983:G:A	2.58985e-76	-2.4182	-2.11729	6.58894e-37	-1.99612	-2.02432	9.30823e-35	-2.50698	-1.56659
183656882	chr3:183656882:G:A	3.67599e-75	-1.88269	-1.73e-09	1.54838e-35	-0.863452	-1.73e-09	6.54573e-34	-2.12307	-1.73e-09
183656958	chr3:183656958:C:G	3.00351e-75	-8.17673e-10	-2.08473	4.37573e-36	-8.17673e-10	-2.12717	6.52863e-34	-8.17673e-10	-2.12569
183657335	chr3:183657335:C:T	2.41619e-76	-2.47974	-2.12517	7.79895e-37	-1.86238	-1.98947	9.86678e-35	-2.53458	-1.48072
183657555	chr3:183657555:C:G	2.40911e-76	-2.48111	-2.12673	7.96627e-37	-1.8561	-1.97452	1.01749e-34	-2.53526	-1.44928
183657951	chr3:183657951:G:A	2.93911e-75	-8.17673e-10	-2.1064	4.77387e-36	-8.17673e-10	-2.04009	6.95529e-34	-8.17673e-10	-2.06238
183657979	chr3:183657979:G:A	2.95716e-75	-8.17673e-10	-2.10028	4.61786e-36	-8.17673e-10	-2.07332	7.00396e-34	-8.17673e-10	-2.05541
183658044	chr3:183658044:C:T	5.7997e-76	-2.03298	-1.69631	1.2294e-36	-1.79091	-1.60581	1.29328e-34	-2.12436	-1.62034
183658204	chr3:183658204:C:T	2.51571e-76	-2.47031	-2.09423	7.00011e-37	-1.88466	-2.07525	8.382e-35	-2.53092	-1.64746
183658422	chr3:183658422:G:A	2.9057e-75	-8.17673e-10	-2.11783	4.37693e-36	-8.17673e-10	-2.1269	6.62649e-34	-8.17673e-10	-2.11081
183658489	chr3:183658489:C:T	2.43079e-76	-2.4745	-2.12437	7.64236e-37	-1.87697	-1.99515	9.76243e-35	-2.53241	-1.49352
183658827	chr3:183658827:C:A	5.14531e-75	-8.17673e-10	-1.54642	6.10426e-36	-8.17673e-10	-1.79426	8.22614e-34	-8.17673e-10	-1.89457
183659140	chr3:183659140:T:TG	2.40604e-76	-2.48283	-2.12628	7.98113e-37	-1.84903	-1.97973	1.00613e-34	-2.53593	-1.45984
183659719	chr3:183659719:AATATATG:A	2.42209e-76	-2.47701	-2.12545	7.76774e-37	-1.86893	-1.98692	9.92683e-35	-2.53348	-1.47575
183659734	chr3:183659734:A:C	2.42154e-76	-2.47742	-2.12527	7.76612e-37	-1.86772	-1.98835	9.89439e-35	-2.53368	-1.47882
183659877	chr3:183659877:A:G	2.41163e-76	-2.48012	-2.12667	7.93125e-37	-1.85976	-1.97526	1.01717e-34	-2.53471	-1.45016
183659938	chr3:183659938:C:T	2.42849e-76	-2.47286	-2.12696	7.7884e-37	-1.88167	-1.97153	1.02755e-34	-2.53172	-1.44298
183659977	chr3:183659977:T:C	2.95715e-75	-8.17673e-10	-2.10028	4.82579e-36	-8.17673e-10	-2.02927	7.15011e-34	-8.17673e-10	-2.03476
183660172	chr3:183660172:C:T	1.51711e-74	-0.465116	-1.73e-09	3.72618e-35	0.014721	-1.73e-09	1.66154e-33	-1.19155	-1.73e-09
183660193	chr3:183660193:A:G	2.87844e-75	-8.17673e-10	-2.12726	4.61852e-36	-8.17673e-10	-2.07317	6.61389e-34	-8.17673e-10	-2.11271
183660676	chr3:183660676:T:C	2.39508e-76	-2.48708	-2.1266	8.10807e-37	-1.83635	-1.97662	1.01093e-34	-2.53763	-1.45338
183660713	chr3:183660713:A:G	2.33903e-76	-2.51164	-2.12572	8.89057e-37	-1.73598	-1.98486	9.86109e-35	-2.54531	-1.47056
183660786	chr3:183660786:C:T	5.75985e-76	-1.96126	-1.77492	1.24379e-36	-1.69049	-1.6946	1.34265e-34	-2.1193	-1.58794
183660832	chr3:183660832:T:C	2.41158e-76	-2.4805	-2.12631	7.93191e-37	-1.85594	-1.979	1.00842e-34	-2.53547	-1.45803
183662036	chr3:183662036:A:G	3.24167e-75	-8.17673e-10	-2.00842	4.61274e-36	-8.17673e-10	-2.07443	7.07513e-34	-8.17673e-10	-2.0453
183662162	chr3:183662162:T:G	2.4046e-76	-2.48349	-2.12622	7.99962e-37	-1.84842	-1.97802	1.00428e-34	-2.53621	-1.46141
183662215	chr3:183662215:C:T	2.41391e-76	-2.48087	-2.12497	7.80321e-37	-1.86033	-1.99097	9.83458e-35	-2.53512	-1.48344
183662247	chr3:183662247:G:A	2.43758e-76	-2.50324	-2.09285	6.68967e-37	-1.9189	-2.08636	7.11286e-35	-2.54547	-1.79709
183662392	chr3:183662392:T:G	2.44124e-76	-2.46746	-2.12713	7.69052e-37	-1.89475	-1.9711	1.03282e-34	-2.52739	-1.44221
183662562	chr3:183662562:T:C	2.41236e-76	-2.47925	-2.12723	7.98846e-37	-1.86107	-1.96677	1.03511e-34	-2.5345	-1.43288
183662911	chr3:183662911:C:T	2.41724e-76	-2.47818	-2.12628	7.86419e-37	-1.86383	-1.97968	1.00799e-34	-2.53419	-1.45974
183663004	chr3:183663004:G:A	2.40911e-76	-2.48189	-2.12594	7.92471e-37	-1.85306	-1.98279	1.00058e-34	-2.53543	-1.46587
183663112	chr3:183663112:G:A	3.26492e-76	-2.5149	-1.78896	8.94894e-37	-1.7921	-1.9222	5.75088e-35	-2.50832	-2.0468
183663196	chr3:183663196:T:A	2.40394e-76	-2.48548	-2.12451	7.9253e-37	-1.84168	-1.9941	9.73823e-35	-2.53709	-1.49132
183663985	chr3:183663985:A:G	2.42637e-76	-2.47528	-2.12542	7.7155e-37	-1.87528	-1.98732	9.92958e-35	-2.53263	-1.47632
183664048	chr3:183664048:C:T	1.30358e-74	-8.17673e-10	-0.616807	2.97592e-35	-8.17673e-10	-0.21011	5.26601e-33	-8.17673e-10	-0.0380261
183664094	chr3:183664094:A:C	2.3887e-76	-2.49153	-2.12481	8.08544e-37	-1.82273	-1.99304	9.82047e-35	-2.53915	-1.48085
183664259	chr3:183664259:A:G	2.87736e-75	-8.17673e-10	-2.12764	4.5808e-36	-8.17673e-10	-2.08137	6.58913e-34	-8.17673e-10	-2.11646
183664547	chr3:183664547:A:G	1.64862e-74	-8.17673e-10	-0.381982	3.702e-35	-8.17673e-10	0.00820994	6.66632e-33	-8.17673e-10	0.197769
183664697	chr3:183664697:T:C	3.84142e-75	-8.17673e-10	-1.83867	5.16137e-36	-8.17673e-10	-1.96205	7.82162e-34	-8.17673e-10	-1.94499
183665049	chr3:183665049:A:T	3.56932e-75	-8.17673e-10	-1.91213	5.93441e-36	-8.17673e-10	-1.82248	8.20645e-34	-8.17673e-10	-1.89696
183665526	chr3:183665526:A:G	2.42467e-76	-2.47459	-2.1268	7.80764e-37	-1.8781	-1.97263	1.02546e-34	-2.53244	-1.4443
183665547	chr3:183665547:G:A	4.16967e-75	-8.17673e-10	-1.75667	6.14516e-36	-8.17673e-10	-1.78758	8.48967e-34	-8.17673e-10	-1.86303
183665583	chr3:183665583:T:A	2.9821e-75	-8.17673e-10	-2.09188	4.3739e-36	-8.17673e-10	-2.12759	6.75811e-34	-8.17673e-10	-2.09114
183665609	chr3:183665609:G:A	2.99657e-75	-8.17673e-10	-2.08704	4.79802e-36	-8.17673e-10	-2.03504	7.12159e-34	-8.17673e-10	-2.03875
183665622	chr3:183665622:T:C	2.43271e-76	-2.4705	-2.12759	7.8818e-37	-1.88966	-1.95162	1.0696e-34	-2.53067	-1.40393
183665638	chr3:183665638:C:T	3.7797e-76	-2.5179	-1.63955	9.8844e-37	-1.70049	-1.91439	5.28111e-35	-2.53812	-2.10221
183665649	chr3:183665649:G:C	2.41708e-76	-2.47756	-2.12697	7.90053e-37	-1.86786	-1.97104	1.02626e-34	-2.534	-1.44196
183665849	chr3:183665849:A:G	2.42041e-76	-2.478	-2.12515	7.76751e-37	-1.86695	-1.98894	9.9011e-35	-2.53397	-1.47785
183665932	chr3:183665932:G:A	2.44812e-76	-2.46686	-2.12491	7.4915e-37	-1.90222	-1.98984	9.92353e-35	-2.5287	-1.48087
183666075	chr3:183666075:G:A	3.00587e-75	-8.17673e-10	-2.08394	4.37479e-36	-8.17673e-10	-2.12739	6.52244e-34	-8.17673e-10	-2.12664
183666116	chr3:183666116:C:T	2.44074e-76	-2.47009	-2.1247	7.55548e-37	-1.89144	-1.99212	9.86126e-35	-2.53062	-1.48523
183666159	chr3:183666159:T:G	3.64406e-76	-2.52349	-1.6705	9.09913e-37	-1.76955	-1.9281	5.36323e-35	-2.52855	-2.09635
183666451	chr3:183666451:T:C	2.90046e-75	-8.17673e-10	-2.11964	4.79573e-36	-8.17673e-10	-2.03552	6.76717e-34	-8.17673e-10	-2.0898
183666498	chr3:183666498:A:G	3.75176e-76	-2.51878	-1.64609	9.89058e-37	-1.69546	-1.91879	5.2916e-35	-2.53815	-2.1002
183666525	chr3:183666525:G:A	1.40195e-74	-0.544058	-1.73e-09	8.57955e-36	-1.45387	-1.73e-09	4.92032e-34	-2.40851	-1.73e-09
183666609	chr3:183666609:A:G	2.32663e-76	-2.51585	-2.12682	9.94342e-37	-1.73254	-1.87638	1.11567e-34	-2.54647	-1.34596
183666886	chr3:183666886:C:T	2.32444e-76	-2.51673	-2.12689	9.98976e-37	-1.72822	-1.87606	1.11558e-34	-2.54652	-1.34598
183667215	chr3:183667215:C:T	2.39886e-76	-2.50314	-2.10896	8.72351e-37	-1.78963	-1.95018	9.7176e-35	-2.54468	-1.48585
183667287	chr3:183667287:G:A	5.68249e-75	-8.17673e-10	-1.44712	1.14403e-35	-8.17673e-10	-1.1661	1.32044e-33	-8.17673e-10	-1.42133
183668416	chr3:183668416:C:T	3.79951e-76	-2.51632	-1.6359	9.86767e-37	-1.70556	-1.91101	5.28207e-35	-2.53721	-2.10294
183668462	chr3:183668462:T:C	3.84789e-75	-8.17673e-10	-1.83698	5.16739e-36	-8.17673e-10	-1.96088	7.83129e-34	-8.17673e-10	-1.94376
183668610	chr3:183668610:G:GA	2.90537e-75	-8.17673e-10	-2.11795	4.40924e-36	-8.17673e-10	-2.11955	6.60162e-34	-8.17673e-10	-2.11457
183668770	chr3:183668770:T:C	2.25642e-76	-2.54604	-2.12728	1.96508e-36	-1.36668	-1.56104	1.74725e-34	-2.52012	-0.923716
183669174	chr3:183669174:G:T	2.54513e-76	-2.45635	-2.09656	3.60725e-37	-2.50263	-2.12026	1.58681e-34	-1.72806	-1.8121
183669226	chr3:183669226:C:T	4.46861e-76	-2.11912	-1.8709	9.3612e-37	-1.88719	-1.78207	1.06383e-34	-2.24189	-1.69812
183669314	chr3:183669314:T:C	3.38568e-75	-8.17673e-10	-1.96496	4.76366e-36	-8.17673e-10	-2.04223	7.83244e-34	-8.17673e-10	-1.94361
183669533	chr3:183669533:G:A	2.94257e-75	-8.17673e-10	-2.10523	4.78242e-36	-8.17673e-10	-2.0383	6.96694e-34	-8.17673e-10	-2.06071
183669706	chr3:183669706:A:G	2.28802e-76	-2.53539	-2.12402	1.00783e-36	-1.59938	-1.99607	9.6401e-35	-2.54623	-1.49231
183670368	chr3:183670368:C:T	3.43955e-75	-8.17673e-10	-1.94917	5.68263e-36	-8.17673e-10	-1.86583	7.91154e-34	-8.17673e-10	-1.93356
183670437	chr3:183670437:T:A	3.69622e-76	-2.51677	-1.66302	9.71266e-37	-1.7039	-1.9285	5.31058e-35	-2.5377	-2.09706
183670595	chr3:183670595:A:G	4.40945e-75	-8.17673e-10	-1.70076	9.8565e-36	-8.17673e-10	-1.31512	1.15518e-33	-8.17673e-10	-1.55504
183670615	chr3:183670615:A:G	2.58242e-76	-2.54443	-1.99394	3.06469e-36	-1.37241	-1.1109	3.74144e-34	-2.53667	-0.145742
183670662	chr3:183670662:T:C	2.40962e-76	-2.48076	-2.12686	8.00143e-37	-1.85382	-1.9724	1.02165e-34	-2.53532	-1.44514
183670738	chr3:183670738:G:A	2.42377e-76	-2.47615	-2.12562	7.74443e-37	-1.87323	-1.98563	9.96662e-35	-2.53315	-1.47208
183670884	chr3:183670884:A:G	2.46318e-75	-2.28306	-1.73e-09	3.73233e-36	-2.28621	-1.73e-09	4.32104e-34	-2.53839	-1.73e-09
183671516	chr3:183671516:A:G	3.05184e-75	-2.06876	-1.73e-09	6.1267e-36	-1.79059	-1.73e-09	6.98396e-34	-2.05827	-1.73e-09
183672138	chr3:183672138:G:A	2.43069e-76	-2.4716	-2.12731	7.79967e-37	-1.88705	-1.9647	1.04366e-34	-2.53107	-1.42808
183672242	chr3:183672242:T:C	4.46625e-75	-8.17673e-10	-1.68796	1.00441e-35	-8.17673e-10	-1.29627	1.17284e-33	-8.17673e-10	-1.53987
183672674	chr3:183672674:G:A	4.31944e-75	-1.72138	-1.73e-09	3.38221e-36	-2.38472	-1.73e-09	1.31842e-33	-1.42286	-1.73e-09
183673012	chr3:183673012:A:G	1.90012e-75	-2.54259	-1.73e-09	2.89812e-35	-0.236601	-1.73e-09	3.10333e-33	-0.566823	-1.73e-09
183673048	chr3:183673048:A:G	2.9174e-75	-8.17673e-10	-2.11381	4.37373e-36	-8.17673e-10	-2.12763	6.55182e-34	-8.17673e-10	-2.12214
183673127	chr3:183673127:T:C	2.44266e-76	-2.46755	-2.12645	7.61395e-37	-1.89713	-1.97872	1.01354e-34	-2.52915	-1.45928
183673441	chr3:183673441:T:C	2.14727e-74	-8.17673e-10	-0.117724	2.0513e-35	-8.17673e-10	-0.582189	4.78654e-33	-8.17673e-10	-0.13349
183673657	chr3:183673657:C:G	2.87766e-75	-8.17673e-10	-2.12753	4.59936e-36	-8.17673e-10	-2.07733	6.6024e-34	-8.17673e-10	-2.11445
183674191	chr3:183674191:A:G	1.12274e-74	1.05651	-1.82266	1.27092e-33	5.5273	-1.98305	4.81257e-34	-0.465632	-1.96502
183674431	chr3:183674431:A:G	3.83023e-76	-2.52936	-1.61481	1.08618e-36	-1.62523	-1.89535	5.21958e-35	-2.54377	-2.10828
183675044	chr3:183675044:G:T	2.33405e-76	-2.51282	-2.12667	1.05356e-36	-1.74738	-1.8037	1.25726e-34	-2.54621	-1.22674
183675083	chr3:183675083:T:C	2.94622e-75	-8.17673e-10	-2.10399	4.79402e-36	-8.17673e-10	-2.03588	6.98137e-34	-8.17673e-10	-2.05864
183675249	chr3:183675249:A:C	3.46272e-76	-2.48824	-1.7568	9.45529e-37	-1.81954	-1.83972	1.61038e-34	-1.45312	-2.07229
183675536	chr3:183675536:G:A	2.4095e-76	-2.48237	-2.1253	7.8837e-37	-1.85233	-1.9887	9.86508e-35	-2.53585	-1.47961
183675568	chr3:183675568:T:A	4.67888e-76	-2.09605	-1.84798	9.89047e-37	-1.8586	-1.75566	1.11702e-34	-2.22239	-1.66883
183676019	chr3:183676019:A:G	2.40502e-76	-2.48425	-2.12528	7.93431e-37	-1.84578	-1.98886	9.85468e-35	-2.53657	-1.47995
183676058	chr3:183676058:A:C	2.59924e-76	-2.54555	-1.98633	3.22879e-36	-1.33936	-1.09178	3.84494e-34	-2.53363	-0.121501
183676213	chr3:183676213:A:G	2.56272e-76	-2.54373	-2.0023	2.95522e-36	-1.3821	-1.13757	3.58917e-34	-2.53774	-0.186226
183676674	chr3:183676674:A:G	2.53343e-76	-2.54458	-2.01294	2.9146e-36	-1.36436	-1.16915	3.44026e-34	-2.53603	-0.230302
183677241	chr3:183677241:A:T	3.4982e-75	-8.17673e-10	-1.93226	6.28247e-36	-8.17673e-10	-1.76548	8.96246e-34	-8.17673e-10	-1.80884
183677347	chr3:183677347:C:T	3.42712e-74	2.07252	-1.72273	3.4219e-36	-0.514695	-1.85836	6.11502e-34	-0.185595	-2.00554
183677480	chr3:183677480:G:A	4.18056e-75	-8.17673e-10	-1.75406	6.66186e-36	-8.17673e-10	-1.70685	1.05372e-33	-8.17673e-10	-1.64697
183677841	chr3:183677841:GA:G	3.00441e-75	-8.17673e-10	-2.08443	4.37609e-36	-8.17673e-10	-2.12709	6.53053e-34	-8.17673e-10	-2.1254
183678156	chr3:183678156:G:A	2.38803e-76	-2.49134	-2.12529	8.1351e-37	-1.82083	-1.98882	9.82947e-35	-2.53923	-1.47986
183678294	chr3:183678294:T:G	3.03143e-75	-8.17673e-10	-2.07548	4.7961e-36	-8.17673e-10	-2.03545	7.05983e-34	-8.17673e-10	-2.04746
183678897	chr3:183678897:C:T	2.65438e-75	-2.2083	-1.73e-09	6.90726e-36	-1.67067	-1.73e-09	4.31092e-34	-2.54073	-1.73e-09
183679445	chr3:183679445:A:G	4.51052e-75	-8.17673e-10	-1.6781	1.01493e-35	-8.17673e-10	-1.28584	1.18197e-33	-8.17673e-10	-1.53212
183680762	chr3:183680762:A:C	3.83721e-75	-8.17673e-10	-1.83976	5.15669e-36	-8.17673e-10	-1.96295	7.81445e-34	-8.17673e-10	-1.94591
183681884	chr3:183681884:G:A	3.67643e-75	-8.17673e-10	-1.88257	6.72057e-36	-8.17673e-10	-1.69807	9.54846e-34	-8.17673e-10	-1.7455
183681887	chr3:183681887:T:A	3.80974e-75	-8.17673e-10	-1.84695	7.04254e-36	-8.17673e-10	-1.65128	9.97776e-34	-8.17673e-10	-1.70153
183681890	chr3:183681890:G:C	3.80101e-75	-8.17673e-10	-1.84924	7.02036e-36	-8.17673e-10	-1.65443	9.95189e-34	-8.17673e-10	-1.70412
183681895	chr3:183681895:T:C	3.6364e-75	-8.17673e-10	-1.89351	6.62148e-36	-8.17673e-10	-1.71293	9.4183e-34	-8.17673e-10	-1.75923
183681963	chr3:183681963:A:C	4.0958e-75	-8.17673e-10	-1.77455	5.07895e-36	-8.17673e-10	-1.97814	7.16108e-34	-8.17673e-10	-2.03322
183681990	chr3:183681990:A:G	2.87743e-75	-8.17673e-10	-2.12761	4.58839e-36	-8.17673e-10	-2.07972	6.59446e-34	-8.17673e-10	-2.11565
183682105	chr3:183682105:C:T	4.69792e-75	-8.17673e-10	-1.63739	1.07404e-35	-8.17673e-10	-1.22924	1.23868e-33	-8.17673e-10	-1.48525
183682189	chr3:183682189:T:TA	8.43281e-76	-1.23449	-2.12048	1.68789e-36	-0.97052	-2.10925	2.61914e-34	-0.914249	-2.12479
183682700	chr3:183682700:C:G	2.43116e-76	-2.47339	-2.12534	7.6788e-37	-1.8787	-1.98867	9.89876e-35	-2.53209	-1.47997
183683192	chr3:183683192:A:G	2.32077e-76	-2.51926	-2.12594	1.00193e-36	-1.71077	-1.89055	1.08363e-34	-2.54664	-1.37492
183683904	chr3:183683904:T:C	3.07177e-75	-8.17673e-10	-2.06226	4.97825e-36	-8.17673e-10	-1.99817	7.39104e-34	-8.17673e-10	-2.00162
183684143	chr3:183684143:C:A	3.94176e-76	-2.52406	-1.5914	1.06509e-36	-1.65968	-1.8805	5.21279e-35	-2.54123	-2.11213
183684150	chr3:183684150:G:A	2.3314e-76	-2.51557	-2.12506	9.73751e-37	-1.73163	-1.89822	1.07136e-34	-2.54641	-1.38654
183684496	chr3:183684496:G:A	3.73769e-75	-8.17673e-10	-1.86604	5.05602e-36	-8.17673e-10	-1.98267	7.6534e-34	-8.17673e-10	-1.96673
183684526	chr3:183684526:G:T	2.88548e-75	-8.17673e-10	-2.12482	4.70473e-36	-8.17673e-10	-2.05468	6.68562e-34	-8.17673e-10	-2.10193
183684649	chr3:183684649:G:A	3.78665e-75	-8.17673e-10	-1.85303	6.07828e-36	-8.17673e-10	-1.79852	8.43858e-34	-8.17673e-10	-1.86907
183684709	chr3:183684709:T:C	2.38933e-76	-2.49132	-2.12476	8.11842e-37	-1.81928	-1.99242	9.75677e-35	-2.53935	-1.48715
183684726	chr3:183684726:C:T	3.61976e-75	-8.17673e-10	-1.8981	5.79521e-36	-8.17673e-10	-1.84622	8.09399e-34	-8.17673e-10	-1.91076
183685178	chr3:183685178:C:T	1.48387e-74	-8.17673e-10	-0.487269	3.45038e-35	-8.17673e-10	-0.062179	6.13865e-33	-8.17673e-10	0.115306
183685189	chr3:183685189:C:T	4.27755e-75	-8.17673e-10	-1.73113	5.61095e-36	-8.17673e-10	-1.87853	8.54179e-34	-8.17673e-10	-1.85691
183685212	chr3:183685212:G:A	4.80518e-75	-8.17673e-10	-1.61481	1.10468e-35	-8.17673e-10	-1.2011	1.26889e-33	-8.17673e-10	-1.46115
183685419	chr3:183685419:G:A	2.38013e-76	-2.51734	-2.10259	8.38316e-37	-1.71112	-2.06848	8.08509e-35	-2.54614	-1.66831
183685455	chr3:183685455:AT:A	4.01097e-75	-8.17673e-10	-1.79548	5.41906e-36	-8.17673e-10	-1.91332	7.47316e-34	-8.17673e-10	-1.99057
183685768	chr3:183685768:C:T	2.56348e-76	-2.54262	-2.00311	2.88132e-36	-1.40006	-1.14494	3.54812e-34	-2.53933	-0.196138
183686873	chr3:183686873:A:G	2.47607e-76	-2.45694	-2.12348	8.15125e-37	-1.92821	-1.87945	1.24323e-34	-2.52442	-1.25974
183686987	chr3:183686987:G:A	3.65985e-75	-8.17673e-10	-1.88709	6.07373e-36	-8.17673e-10	-1.79927	8.3832e-34	-8.17673e-10	-1.87565
183687298	chr3:183687298:G:A	1.34495e-74	-0.585568	-1.73e-09	8.32683e-36	-1.48376	-1.73e-09	4.87239e-34	-2.4183	-1.73e-09
183687299	chr3:183687299:C:G	1.28057e-74	-0.634615	-1.73e-09	8.03272e-36	-1.51972	-1.73e-09	4.8129e-34	-2.43058	-1.73e-09
183687845	chr3:183687845:G:A	9.41562e-75	-0.942139	-1.73e-09	5.25644e-35	0.358791	-1.73e-09	6.01612e-34	-2.20744	-1.73e-09
183687877	chr3:183687877:T:C	3.56855e-75	-8.17673e-10	-1.91235	4.82646e-36	-8.17673e-10	-2.02913	8.01723e-34	-8.17673e-10	-1.92029
183688277	chr3:183688277:A:G	2.92253e-75	-8.17673e-10	-2.11206	4.8993e-36	-8.17673e-10	-2.01415	6.8997e-34	-8.17673e-10	-2.07041
183688282	chr3:183688282:A:G	1.63811e-74	-8.17673e-10	-0.388378	4.09993e-35	-8.17673e-10	0.110308	7.70091e-33	-8.17673e-10	0.34204
183688288	chr3:183688288:C:T	2.39668e-75	-2.31042	-1.73e-09	2.9001e-36	-2.5385	-1.73e-09	5.49526e-34	-2.298	-1.73e-09
183688382	chr3:183688382:G:A	3.83346e-76	-2.41088	-1.73244	5.68667e-37	-2.52525	-1.64246	1.53541e-34	-2.43342	-1.13967
183688518	chr3:183688518:G:A	2.96224e-75	-8.17673e-10	-2.09856	5.05857e-36	-8.17673e-10	-1.98216	7.05236e-34	-8.17673e-10	-2.04852
183688746	chr3:183688746:C:T	1.84061e-74	1.28496	-1.55678	2.27719e-33	5.90609	-1.77864	7.51166e-34	-0.14573	-1.8397
183688757	chr3:183688757:T:C	2.96285e-75	-8.17673e-10	-2.09836	5.06211e-36	-8.17673e-10	-1.98146	7.05508e-34	-8.17673e-10	-2.04814
183689277	chr3:183689277:A:T	2.26956e-76	-2.54084	-2.12667	5.93335e-37	-2.09842	-2.02682	1.20969e-34	-2.44438	-1.36714
183689278	chr3:183689278:A:T	2.88597e-75	-8.17673e-10	-2.12465	4.55874e-36	-8.17673e-10	-2.0862	6.69205e-34	-8.17673e-10	-2.10096
183689856	chr3:183689856:C:A	3.54791e-75	-8.17673e-10	-1.91815	6.73447e-36	-8.17673e-10	-1.69601	8.72018e-34	-8.17673e-10	-1.83624
183690005	chr3:183690005:C:T	2.87961e-75	-8.17673e-10	-2.12685	4.3739e-36	-8.17673e-10	-2.12759	6.51897e-34	-8.17673e-10	-2.12717
183690110	chr3:183690110:G:A	7.72332e-76	-1.77899	-1.66386	2.32999e-36	-1.54157	-1.21582	2.41537e-34	-1.82613	-1.29391
183690139	chr3:183690139:C:T	3.94628e-75	-8.17673e-10	-1.81174	5.07686e-36	-8.17673e-10	-1.97856	7.18625e-34	-8.17673e-10	-2.02971
183690201	chr3:183690201:T:C	7.47582e-76	-1.83184	-1.64358	2.23107e-36	-1.60221	-1.19855	2.3161e-34	-1.88521	-1.27679
183690206	chr3:183690206:G:A	7.20595e-76	-1.829	-1.68319	2.10736e-36	-1.60278	-1.25503	2.19045e-34	-1.88474	-1.33303
183690492	chr3:183690492:T:A	2.14041e-75	-2.42351	-1.73e-09	2.87929e-36	-2.54571	-1.73e-09	5.09927e-34	-2.37279	-1.73e-09
183690730	chr3:183690730:T:C	4.33342e-76	-2.22761	-1.79313	1.2593e-36	-2.10636	-1.26633	1.32402e-34	-2.19293	-1.52829
183690753	chr3:183690753:AAAACAAAACAAAAC:A	8.47864e-76	-1.7486	-1.60094	2.57626e-36	-1.51664	-1.14027	2.64468e-34	-1.80957	-1.21976
183691065	chr3:183691065:T:C	2.5421e-74	0.0510661	-1.73e-09	3.86489e-35	0.0512719	-1.73e-09	1.25393e-32	0.829565	-1.73e-09
183691273	chr3:183691273:C:T	2.9761e-75	-8.17673e-10	-2.0939	4.37765e-36	-8.17673e-10	-2.12674	6.76016e-34	-8.17673e-10	-2.09084
183691474	chr3:183691474:G:A	6.43613e-75	-8.17673e-10	-1.32258	1.27995e-35	-8.17673e-10	-1.05384	2.18526e-33	-8.17673e-10	-0.917565
183691731	chr3:183691731:ACTT:A	3.00943e-75	-8.17673e-10	-2.08276	4.52694e-36	-8.17673e-10	-2.0932	6.70676e-34	-8.17673e-10	-2.09877
183692311	chr3:183692311:G:T	2.28963e-76	-2.54665	-2.11205	4.7357e-37	-2.25677	-2.09393	1.63146e-34	-1.47911	-2.03329
183692358	chr3:183692358:T:C	2.88623e-75	-8.17673e-10	-2.12456	4.5096e-36	-8.17673e-10	-2.09704	6.52302e-34	-8.17673e-10	-2.12655
183692526	chr3:183692526:T:G	2.8794e-75	-8.17673e-10	-2.12693	4.59082e-36	-8.17673e-10	-2.07919	6.85219e-34	-8.17673e-10	-2.07732
183692535	chr3:183692535:T:G	6.22983e-76	-1.93052	-1.72722	2.13781e-36	-1.52605	-1.31742	1.79341e-34	-2.0111	-1.40667
183692551	chr3:183692551:T:C	5.23192e-75	-8.17673e-10	-1.52973	1.01181e-35	-8.17673e-10	-1.28892	1.66825e-33	-8.17673e-10	-1.18752
183692765	chr3:183692765:G:C	4.02619e-75	-8.17673e-10	-1.79169	5.03317e-36	-8.17673e-10	-1.9872	7.09269e-34	-8.17673e-10	-2.04282
183692826	chr3:183692826:T:C	8.56751e-76	-1.88673	-1.45239	3.32926e-36	-1.46689	-0.933607	2.6717e-34	-1.98258	-1.03659
183692869	chr3:183692869:A:T	3.26452e-75	-8.17673e-10	-2.0014	5.33003e-36	-8.17673e-10	-1.92989	7.45159e-34	-8.17673e-10	-1.99346
183692999	chr3:183692999:GGCGA:G	6.59427e-75	-8.17673e-10	-1.29831	1.33438e-35	-8.17673e-10	-1.0122	2.22919e-33	-8.17673e-10	-0.897659
183693015	chr3:183693015:A:G	3.67963e-76	-2.23469	-1.9496	1.11817e-36	-1.97091	-1.52064	1.02588e-34	-2.22359	-1.75275
183693179	chr3:183693179:C:A	1.29483e-75	-0.844294	-2.08183	7.97566e-36	0.269488	-1.79634	2.80783e-33	0.902445	-1.56933
183693677	chr3:183693677:C:T	3.61923e-75	-8.17673e-10	-1.89825	6.27707e-36	-8.17673e-10	-1.76634	8.18709e-34	-8.17673e-10	-1.89933
183694113	chr3:183694113:C:T	1.40267e-75	-0.765401	-2.08073	8.93464e-36	0.386635	-1.79995	3.16264e-33	1.0277	-1.57559
183694760	chr3:183694760:C:T	7.22299e-76	-1.9316	-1.57823	2.64839e-36	-1.52228	-1.10702	2.14988e-34	-2.03201	-1.20446
183694832	chr3:183694832:A:T	4.205e-75	-8.17673e-10	-1.74823	5.57724e-36	-8.17673e-10	-1.88455	1.27345e-33	-8.17673e-10	-1.45757
183694849	chr3:183694849:A:G	3.02261e-75	-8.17673e-10	-2.07839	5.00294e-36	-8.17673e-10	-1.99322	7.21507e-34	-8.17673e-10	-2.02571
183695152	chr3:183695152:C:T	2.34789e-76	-2.53655	-2.09703	4.19999e-37	-2.35802	-2.11273	1.77938e-34	-1.38225	-2.04337
183695184	chr3:183695184:G:A	5.31635e-76	-2.43209	-1.38422	1.74139e-36	-1.93035	-1.11821	1.75384e-34	-2.42935	-1.01073
183695241	chr3:183695241:T:C	3.63519e-76	-2.25263	-1.9438	1.10013e-36	-1.99552	-1.51231	1.00152e-34	-2.25302	-1.74734
183696650	chr3:183696650:C:T	9.0962e-76	-1.51205	-1.76718	4.02835e-36	-0.993357	-1.21653	2.59878e-34	-1.52618	-1.52066
183696784	chr3:183696784:C:G	1.34953e-75	-0.868602	-2.01615	6.11376e-36	0.327842	-2.12055	3.6764e-33	1.52135	-1.91872
183697143	chr3:183697143:A:T	2.39488e-76	-2.52543	-2.08833	3.99192e-37	-2.4177	-2.10386	1.60506e-34	-1.50975	-2.01897
183697169	chr3:183697169:A:T	9.7221e-74	1.39248	-1.73e-09	1.64159e-33	3.80017	-1.73e-09	5.78416e-33	0.0558242	-1.73e-09
183697713	chr3:183697713:C:T	8.0797e-76	-1.59884	-1.7989	1.6245e-36	-1.87071	-1.24734	2.30361e-34	-1.71365	-1.45376
183698553	chr3:183698553:T:C	8.00852e-76	-1.28339	-2.1232	1.08047e-36	-1.56334	-1.9625	2.73193e-34	-1.43356	-1.56332
183698591	chr3:183698591:T:C	6.32831e-75	-8.17673e-10	-1.33948	1.13348e-35	-8.17673e-10	-1.17537	1.52715e-33	-8.17673e-10	-1.2759
183698592	chr3:183698592:G:A	2.98935e-75	-2.08945	-1.73e-09	6.81201e-36	-1.68456	-1.73e-09	7.98974e-34	-1.92373	-1.73e-09
183698858	chr3:183698858:C:A	7.44262e-76	-1.85301	-1.62686	3.10526e-36	-1.47097	-0.999176	2.32138e-34	-1.8436	-1.31612
183698992	chr3:183698992:G:A	7.45472e-76	-1.8386	-1.63965	3.10339e-36	-1.45234	-1.01841	2.31847e-34	-1.82896	-1.33202
183699164	chr3:183699164:G:T	2.88523e-75	-8.17673e-10	-2.12491	4.94384e-36	-8.17673e-10	-2.00511	6.62534e-34	-8.17673e-10	-2.11098
183700385	chr3:183700385:GT:G	1.89479e-75	-2.5454	-1.73e-09	2.63813e-35	-0.330591	-1.73e-09	2.6889e-33	-0.710168	-1.73e-09
183700387	chr3:183700387:T:A	1.89461e-75	-2.5455	-1.73e-09	2.6498e-35	-0.326179	-1.73e-09	2.70107e-33	-0.70565	-1.73e-09
183700433	chr3:183700433:C:T	3.10595e-75	-8.17673e-10	-2.05119	4.3754e-36	-8.17673e-10	-2.12725	7.05705e-34	-8.17673e-10	-2.04786
183700595	chr3:183700595:TTTC:T	3.21024e-75	-8.17673e-10	-2.01816	4.39634e-36	-8.17673e-10	-2.12247	7.31214e-34	-8.17673e-10	-2.01235
183700660	chr3:183700660:G:A	3.25134e-76	-2.44494	-1.86309	8.25287e-37	-2.17571	-1.61956	9.45125e-35	-2.49397	-1.56435
183700827	chr3:183700827:A:G	4.38231e-75	-8.17673e-10	-1.70693	7.0376e-36	-8.17673e-10	-1.65198	1.12058e-33	-8.17673e-10	-1.58545
183701162	chr3:183701162:A:T	3.33832e-75	-8.17673e-10	-1.97904	6.06932e-36	-8.17673e-10	-1.8	9.10982e-34	-8.17673e-10	-1.79253
183701556	chr3:183701556:T:G	5.22958e-75	-8.17673e-10	-1.53018	1.0915e-35	-8.17673e-10	-1.21311	1.8814e-33	-8.17673e-10	-1.06728
183701718	chr3:183701718:A:G	5.42101e-75	-8.17673e-10	-1.49423	1.14193e-35	-8.17673e-10	-1.16794	1.97368e-33	-8.17673e-10	-1.0194
183702424	chr3:183702424:G:A	3.39525e-75	-8.17673e-10	-1.96213	5.86718e-36	-8.17673e-10	-1.83387	8.347e-34	-8.17673e-10	-1.87998
183703240	chr3:183703240:A:AAGT	5.69163e-75	-8.17673e-10	-1.44551	1.23904e-35	-8.17673e-10	-1.08633	2.13228e-33	-8.17673e-10	-0.942107
183703361	chr3:183703361:G:A	2.96669e-75	-2.52281	0.425746	4.05358e-36	-2.12884	-0.0748077	1.18373e-33	-1.16136	-0.369274
183703539	chr3:183703539:C:T	2.57612e-76	-2.47713	-2.06368	6.27598e-37	-2.27837	-1.79074	6.53817e-35	-2.48129	-1.94552
183703672	chr3:183703672:A:G	1.41644e-75	-0.914516	-1.92184	1.68483e-36	-1.00472	-2.07686	2.44304e-34	-1.08214	-2.0265
183703734	chr3:183703734:G:A	4.2437e-75	-1.73907	-1.73e-09	2.40222e-35	-0.42427	-1.73e-09	7.98859e-34	-1.92387	-1.73e-09
183704006	chr3:183704006:C:A	2.90898e-75	-2.1167	-1.73e-09	4.60946e-36	-2.07514	-1.73e-09	4.82133e-34	-2.42883	-1.73e-09
183704289	chr3:183704289:T:TA	3.50529e-75	-8.17673e-10	-1.93024	4.51836e-36	-8.17673e-10	-2.0951	8.04384e-34	-8.17673e-10	-1.91698
183704921	chr3:183704921:A:G	2.59347e-76	-2.46874	-2.06535	6.35385e-37	-2.26219	-1.79458	6.57269e-35	-2.47317	-1.94837
183705261	chr3:183705261:G:A	3.17475e-75	-8.17673e-10	-2.02928	4.93711e-36	-8.17673e-10	-2.00647	7.2453e-34	-8.17673e-10	-2.02153
183705280	chr3:183705280:G:A	4.4764e-75	-1.68569	-1.73e-09	2.90241e-36	-2.53771	-1.73e-09	4.43908e-34	-2.51144	-1.73e-09
183705692	chr3:183705692:G:A	2.30048e-76	-2.54402	-2.10996	4.67899e-37	-2.23722	-2.12553	1.67442e-34	-1.41155	-2.07487
183705699	chr3:183705699:G:GTTA	2.93253e-75	-8.17673e-10	-2.10864	4.48937e-36	-8.17673e-10	-2.10153	6.61902e-34	-8.17673e-10	-2.11194
183705736	chr3:183705736:T:C	2.94414e-75	-8.17673e-10	-2.10469	4.52344e-36	-8.17673e-10	-2.09398	6.59724e-34	-8.17673e-10	-2.11523
183705864	chr3:183705864:TC:T	2.90936e-75	-2.11658	-1.73e-09	7.043e-36	-1.65121	-1.73e-09	8.22433e-34	-1.89479	-1.73e-09
183706159	chr3:183706159:G:T	2.28865e-76	-2.5462	-2.11293	4.52564e-37	-2.26955	-2.12652	1.56931e-34	-1.48209	-2.06916
183706462	chr3:183706462:G:T	5.85989e-75	-8.17673e-10	-1.41638	1.30737e-35	-8.17673e-10	-1.03264	2.24529e-33	-8.17673e-10	-0.890464
183706699	chr3:183706699:C:G	6.65616e-76	-1.62933	-1.96222	6.37127e-36	0.357576	-2.10903	8.81208e-35	-2.00444	-2.1239
183706829	chr3:183706829:G:A	1.89311e-75	-2.54628	-1.73e-09	3.36056e-36	-2.39114	-1.73e-09	4.47046e-34	-2.50439	-1.73e-09
183707979	chr3:183707979:C:T	4.02045e-75	-8.17673e-10	-1.79312	6.42454e-36	-8.17673e-10	-1.74312	1.01266e-33	-8.17673e-10	-1.68672
183708193	chr3:183708193:T:C	2.98033e-75	-8.17673e-10	-2.09248	4.39931e-36	-8.17673e-10	-2.1218	6.7673e-34	-8.17673e-10	-2.08978
183709032	chr3:183709032:C:T	2.27989e-76	-2.53921	-2.12376	5.2235e-37	-2.53223	-1.72044	2.68172e-34	-1.2693	-1.74613
183709139	chr3:183709139:G:A	6.1337e-75	-8.17673e-10	-1.37071	1.43765e-35	-8.17673e-10	-0.937654	2.54451e-33	-8.17673e-10	-0.765361
183709513	chr3:183709513:T:C	4.47586e-75	0.0990229	-1.78483	1.35352e-36	-1.66107	-1.63947	1.58205e-34	-2.4859	-1.05726
183709541	chr3:183709541:G:T	2.95804e-75	-8.17673e-10	-2.09998	5.02331e-36	-8.17673e-10	-1.98916	6.8792e-34	-8.17673e-10	-2.07338
183709977	chr3:183709977:A:G	3.25697e-76	-2.43588	-1.87041	4.89913e-37	-2.22486	-2.09192	6.41685e-35	-2.44823	-1.99731
183709985	chr3:183709985:TA:T	3.44841e-75	-8.17673e-10	-1.9466	6.21036e-36	-8.17673e-10	-1.77703	9.66799e-34	-8.17673e-10	-1.73306
183710006	chr3:183710006:A:G	3.32285e-75	-8.17673e-10	-1.98369	4.43395e-36	-8.17673e-10	-2.11396	7.4446e-34	-8.17673e-10	-1.9944
183710297	chr3:183710297:G:A	6.92959e-75	-8.17673e-10	-1.24871	9.5983e-36	-8.17673e-10	-1.34166	1.5337e-33	-8.17673e-10	-1.27162
183710994	chr3:183710994:T:C	3.65658e-75	-8.17673e-10	-1.88798	6.64112e-36	-8.17673e-10	-1.70997	1.03017e-33	-8.17673e-10	-1.66958
183711252	chr3:183711252:C:T	1.55116e-75	-0.735769	-2.00974	2.60733e-36	-1.09789	-1.54703	7.83557e-34	-1.10563	-0.83758
183711287	chr3:183711287:A:G	3.43901e-76	-2.546	-1.70591	3.48761e-37	-2.52996	-2.12665	2.36915e-34	-1.05179	-2.08757
183711333	chr3:183711333:C:T	2.87854e-75	-8.17673e-10	-2.12723	4.39469e-36	-8.17673e-10	-2.12285	6.51606e-34	-8.17673e-10	-2.12761
183711355	chr3:183711355:C:G	1.0194e-75	-1.04379	-2.1215	1.20481e-36	-1.3923	-2.02463	2.71848e-34	-1.37151	-1.6303
183711389	chr3:183711389:C:T	2.37432e-76	-2.53971	-2.08267	4.7894e-37	-2.22568	-2.11375	1.71028e-34	-1.36373	-2.10149
183711413	chr3:183711413:C:T	1.56024e-75	-0.629915	-2.10975	2.02437e-36	-0.903294	-1.9947	5.23926e-34	-1.00221	-1.3435
183711782	chr3:183711782:G:A	1.13372e-75	-1.23036	-1.82865	5.27315e-37	-2.21154	-2.03166	7.75359e-35	-2.53825	-1.71806
183711912	chr3:183711912:C:T	3.19979e-75	-8.17673e-10	-2.02142	5.53613e-36	-8.17673e-10	-1.89195	8.60127e-34	-8.17673e-10	-1.84997
183711966	chr3:183711966:C:T	3.58504e-75	-8.17673e-10	-1.90774	6.3039e-36	-8.17673e-10	-1.76208	9.79184e-34	-8.17673e-10	-1.72034
183712689	chr3:183712689:C:T	4.453e-74	0.611654	-1.73e-09	3.0166e-34	2.10605	-1.73e-09	2.47083e-33	-0.794745	-1.73e-09
183712859	chr3:183712859:C:T	4.03456e-74	0.512973	-1.73e-09	2.66108e-35	-0.321931	-1.73e-09	6.00635e-33	0.0935174	-1.73e-09
183713076	chr3:183713076:C:T	6.40512e-75	-8.17673e-10	-1.32741	8.89251e-36	-8.17673e-10	-1.41804	1.42207e-33	-8.17673e-10	-1.34719
183713439	chr3:183713439:T:G	3.22254e-75	-8.17673e-10	-2.01434	5.49736e-36	-8.17673e-10	-1.89898	7.87866e-34	-8.17673e-10	-1.93773
183713556	chr3:183713556:C:T	2.92899e-75	-8.17673e-10	-2.10985	4.77553e-36	-8.17673e-10	-2.03974	6.55414e-34	-8.17673e-10	-2.12179
183713965	chr3:183713965:C:T	2.19582e-75	-2.54371	0.145763	2.96244e-36	-2.2656	-0.251633	8.75586e-34	-1.4003	-0.431863
183714129	chr3:183714129:A:T	2.35201e-75	-2.54051	0.211277	3.24059e-36	-2.23724	-0.190252	9.74523e-34	-1.3506	-0.374504
183714206	chr3:183714206:T:G	3.40159e-75	-8.17673e-10	-1.96027	6.04953e-36	-8.17673e-10	-1.80327	9.41989e-34	-8.17673e-10	-1.75906
183714264	chr3:183714264:C:T	3.33033e-75	-8.17673e-10	-1.98144	4.95996e-36	-8.17673e-10	-2.00185	7.01508e-34	-8.17673e-10	-2.05382
183714537	chr3:183714537:T:C	8.90354e-75	-0.99806	-1.73e-09	2.09947e-35	-0.558976	-1.73e-09	1.07667e-33	-1.62542	-1.73e-09
183714748	chr3:183714748:T:C	2.95949e-75	-8.17673e-10	-2.09949	4.88182e-36	-8.17673e-10	-2.01773	6.59756e-34	-8.17673e-10	-2.11518
183714785	chr3:183714785:C:T	2.98004e-75	-8.17673e-10	-2.09257	4.3766e-36	-8.17673e-10	-2.12698	6.5179e-34	-8.17673e-10	-2.12733
183714835	chr3:183714835:C:T	3.38312e-75	-8.17673e-10	-1.96571	5.83567e-36	-8.17673e-10	-1.83926	9.03413e-34	-8.17673e-10	-1.80087
183714972	chr3:183714972:A:G	4.33167e-75	-1.71856	-1.73e-09	1.82242e-35	-0.700498	-1.73e-09	1.27096e-32	0.843057	-1.73e-09
183715195	chr3:183715195:C:T	1.88805e-75	-1.12832	-1.42065	6.07509e-37	-2.14252	-1.95911	8.39022e-35	-2.5425	-1.6349
183715565	chr3:183715565:G:A	2.91967e-75	-8.17673e-10	-2.11304	4.3945e-36	-8.17673e-10	-2.12289	6.68079e-34	-8.17673e-10	-2.10265
183716251	chr3:183716251:G:A	2.97901e-75	-8.17673e-10	-2.09292	4.37371e-36	-8.17673e-10	-2.12764	6.86489e-34	-8.17673e-10	-2.07546
183716254	chr3:183716254:C:T	3.7644e-75	-8.17673e-10	-1.85892	6.15999e-36	-8.17673e-10	-1.78517	8.23759e-34	-8.17673e-10	-1.89318
183716455	chr3:183716455:G:A	3.16265e-76	-2.21907	-2.11661	7.52426e-37	-1.9179	-1.9698	8.87892e-35	-2.04204	-2.07875
183716748	chr3:183716748:C:T	3.63293e-75	-8.17673e-10	-1.89447	5.92569e-36	-8.17673e-10	-1.82395	7.97297e-34	-8.17673e-10	-1.92583
183717250	chr3:183717250:A:G	3.59124e-75	-8.17673e-10	-1.90601	6.44156e-36	-8.17673e-10	-1.74048	1.00179e-33	-8.17673e-10	-1.69751
183717395	chr3:183717395:T:C	3.2272e-75	-8.17673e-10	-2.0129	4.61131e-36	-8.17673e-10	-2.07473	7.08879e-34	-8.17673e-10	-2.04337
183717809	chr3:183717809:G:A	3.3999e-75	-8.17673e-10	-1.96076	5.07135e-36	-8.17673e-10	-1.97964	7.14671e-34	-8.17673e-10	-2.03523
183717966	chr3:183717966:C:T	9.70536e-76	-1.70773	-1.50668	1.03769e-36	-2.25203	-1.31421	3.72211e-34	-1.80978	-0.877817
183717999	chr3:183717999:A:C	4.07983e-74	-8.17673e-10	0.524133	1.12798e-34	-8.17673e-10	1.12235	1.78025e-32	-8.17673e-10	1.18004
183718300	chr3:183718300:A:T	1.02396e-73	-8.17673e-10	1.44434	1.07885e-34	-8.17673e-10	1.07782	2.53789e-32	-8.17673e-10	1.53462
183718354	chr3:183718354:G:T	4.69218e-73	-8.17673e-10	2.96656	4.61756e-36	-8.17673e-10	-2.07338	7.33604e-34	-8.17673e-10	-2.00909
183718985	chr3:183718985:A:G	2.28402e-76	-2.54661	-2.11455	3.76863e-37	-2.46886	-2.11026	5.16653e-35	-2.53649	-2.12578
183718996	chr3:183718996:A:G	3.3014e-75	-8.17673e-10	-1.99016	4.52964e-36	-8.17673e-10	-2.09261	7.66302e-34	-8.17673e-10	-1.96548
183719276	chr3:183719276:C:T	3.5233e-75	-8.17673e-10	-1.92511	5.16157e-36	-8.17673e-10	-1.96201	7.6369e-34	-8.17673e-10	-1.96889
183719579	chr3:183719579:T:A	9.34912e-75	-8.17673e-10	-0.949227	1.34597e-35	-8.17673e-10	-1.00355	1.97013e-33	-8.17673e-10	-1.0212
183719655	chr3:183719655:T:G	3.26428e-75	-8.17673e-10	-2.00147	4.50472e-36	-8.17673e-10	-2.09812	7.57188e-34	-8.17673e-10	-1.97744
183719917	chr3:183719917:T:C	3.88298e-75	-8.17673e-10	-1.82791	6.41228e-36	-8.17673e-10	-1.74503	8.52395e-34	-8.17673e-10	-1.859
183720524	chr3:183720524:T:C	9.69845e-75	-8.17673e-10	-0.912542	1.76964e-35	-8.17673e-10	-0.729886	3.25927e-33	-8.17673e-10	-0.517794
183720989	chr3:183720989:T:C	3.48305e-75	-1.9366	-1.73e-09	4.26925e-36	-2.15181	-1.73e-09	4.4256e-34	-2.51448	-1.73e-09
183721309	chr3:183721309:C:T	3.29639e-75	-8.17673e-10	-1.99168	4.52643e-36	-8.17673e-10	-2.09331	7.65188e-34	-8.17673e-10	-1.96693
183721566	chr3:183721566:A:G	3.40318e-75	-8.17673e-10	-1.9598	6.05157e-36	-8.17673e-10	-1.80293	9.42054e-34	-8.17673e-10	-1.75899
183721857	chr3:183721857:T:C	3.1781e-75	-8.17673e-10	-2.02822	5.39258e-36	-8.17673e-10	-1.91822	7.74413e-34	-8.17673e-10	-1.95495
183721864	chr3:183721864:T:C	4.17157e-74	0.546369	-1.73e-09	4.03642e-36	-2.20789	-1.73e-09	5.07341e-34	-2.37787	-1.73e-09
183722525	chr3:183722525:G:A	3.42864e-75	-1.95234	-1.73e-09	4.13985e-36	-2.18259	-1.73e-09	4.36758e-34	-2.52767	-1.73e-09
183722606	chr3:183722606:T:G	2.30527e-76	-2.54251	-2.10939	3.66248e-37	-2.49384	-2.11385	5.13891e-35	-2.54342	-2.12421
183722730	chr3:183722730:G:T	3.53334e-75	-8.17673e-10	-1.92227	6.29059e-36	-8.17673e-10	-1.76419	9.74898e-34	-8.17673e-10	-1.72472
183722903	chr3:183722903:C:T	3.01632e-75	-8.17673e-10	-2.08047	4.56112e-36	-8.17673e-10	-2.08568	6.67193e-34	-8.17673e-10	-2.10397
183722910	chr3:183722910:T:C	2.27147e-76	-2.54374	-2.12292	3.73964e-37	-2.49086	-2.09598	5.12679e-35	-2.54238	-2.12761
183723051	chr3:183723051:C:T	3.41239e-75	-8.17673e-10	-1.95709	5.90528e-36	-8.17673e-10	-1.8274	9.14893e-34	-8.17673e-10	-1.78825
183723495	chr3:183723495:T:C	3.23859e-75	-8.17673e-10	-2.00937	4.48607e-36	-8.17673e-10	-2.10227	7.49835e-34	-8.17673e-10	-1.9872
183723804	chr3:183723804:C:T	3.62503e-75	-8.17673e-10	-1.89665	5.34205e-36	-8.17673e-10	-1.92764	7.87026e-34	-8.17673e-10	-1.93879
183724191	chr3:183724191:G:A	2.28175e-76	-2.54507	-2.11708	3.72258e-37	-2.48427	-2.10715	5.14029e-35	-2.54069	-2.12667
183724431	chr3:183724431:A:G	2.28979e-76	-2.54564	-2.11299	3.71838e-37	-2.48055	-2.11199	5.15511e-35	-2.53924	-2.12524
183724517	chr3:183724517:G:A	4.55867e-75	-8.17673e-10	-1.66748	7.75557e-36	-8.17673e-10	-1.55484	1.27105e-33	-8.17673e-10	-1.45946
183724713	chr3:183724713:A:G	2.99225e-75	-8.17673e-10	-2.08848	4.93208e-36	-8.17673e-10	-2.00749	7.1735e-34	-8.17673e-10	-2.03149
183724931	chr3:183724931:C:T	5.76573e-74	-8.17673e-10	0.870008	6.56281e-35	-8.17673e-10	0.580756	1.47717e-32	-8.17673e-10	0.993417
183725153	chr3:183725153:A:G	3.50086e-75	-8.17673e-10	-1.9315	4.66969e-36	-8.17673e-10	-2.06215	8.08139e-34	-8.17673e-10	-1.91232
183725256	chr3:183725256:C:T	4.46667e-75	-8.17673e-10	-1.68787	8.4993e-36	-8.17673e-10	-1.46326	1.35965e-33	-8.17673e-10	-1.39208
183725494	chr3:183725494:ATG:A	3.83165e-76	-2.40012	-1.74368	9.07061e-37	-2.12417	-1.57662	8.34291e-35	-2.49313	-1.68993
183725615	chr3:183725615:A:G	2.74338e-75	-2.07713	-0.0981841	7.4312e-36	-1.10674	-0.490823	3.55352e-34	-1.87173	-0.862213
183725672	chr3:183725672:A:G	2.46553e-76	-2.47274	-2.11195	5.44062e-37	-2.19646	-2.01548	6.08458e-35	-2.39601	-2.1027
183725766	chr3:183725766:G:A	5.08362e-76	-1.94135	-1.91972	5.60067e-36	-0.274787	-1.60557	1.29324e-34	-2.23842	-1.50631
183725846	chr3:183725846:C:T	7.18841e-75	-1.52845	0.316408	1.05506e-34	0.957888	0.0976311	5.07938e-34	-1.58972	-0.78697
183726034	chr3:183726034:C:T	3.68143e-75	-8.17673e-10	-1.88121	6.74708e-36	-8.17673e-10	-1.69414	1.05107e-33	-8.17673e-10	-1.64949
183726055	chr3:183726055:G:T	3.25282e-75	-8.17673e-10	-2.00499	4.49006e-36	-8.17673e-10	-2.10138	7.55429e-34	-8.17673e-10	-1.97977
183726081	chr3:183726081:G:A	4.42223e-76	-2.26693	-1.73352	3.79933e-37	-2.53689	-2.03412	9.83392e-35	-2.46157	-1.55707
183726146	chr3:183726146:G:A	3.87797e-75	-8.17673e-10	-1.8292	5.73721e-36	-8.17673e-10	-1.85627	7.90817e-34	-8.17673e-10	-1.93399
183726213	chr3:183726213:C:T	3.10704e-75	-2.05084	-1.73e-09	9.81485e-36	-1.31935	-1.73e-09	4.52634e-34	-2.49197	-1.73e-09
183726386	chr3:183726386:T:G	3.34198e-75	-8.17673e-10	-1.97795	4.55733e-36	-8.17673e-10	-2.08651	7.81441e-34	-8.17673e-10	-1.94591
183726492	chr3:183726492:T:G	3.51516e-75	-8.17673e-10	-1.92742	5.19497e-36	-8.17673e-10	-1.95556	7.27385e-34	-8.17673e-10	-2.0176
183726659	chr3:183726659:C:A	8.05982e-76	-2.1415	-1.2587	3.90181e-37	-2.52857	-2.01582	9.14271e-35	-2.44172	-1.64979
183726727	chr3:183726727:T:A	3.70715e-75	-8.17673e-10	-1.87425	6.7327e-36	-8.17673e-10	-1.69627	1.04669e-33	-8.17673e-10	-1.65367
183726732	chr3:183726732:A:G	1.43375e-75	-0.706831	-2.11739	3.27857e-36	-0.316823	-2.09902	1.19514e-34	-1.88867	-1.93496
183726740	chr3:183726740:A:G	1.47986e-75	-0.696413	-2.09615	3.26801e-36	-0.303385	-2.11568	1.14866e-34	-1.8811	-1.98219
183726945	chr3:183726945:A:G	1.47981e-75	-0.674433	-2.11816	2.6121e-36	-0.628146	-2.01495	1.08922e-34	-1.99599	-1.92044
183726999	chr3:183726999:C:T	3.34489e-75	-8.17673e-10	-1.97707	4.55902e-36	-8.17673e-10	-2.08614	7.82038e-34	-8.17673e-10	-1.94515
183727141	chr3:183727141:A:G	3.34121e-75	-8.17673e-10	-1.97818	4.55648e-36	-8.17673e-10	-2.0867	7.8113e-34	-8.17673e-10	-1.94631
183728246	chr3:183728246:T:C	1.61729e-75	-0.58069	-2.12307	3.43128e-36	-0.41176	-1.95855	1.70498e-34	-1.80342	-1.66491
183728995	chr3:183728995:G:A	8.49331e-75	0.821365	-1.86659	9.81779e-36	0.783228	-2.10228	1.85984e-34	-1.25771	-2.12368
183729319	chr3:183729319:C:T	3.3084e-75	-8.17673e-10	-1.98804	5.67522e-36	-8.17673e-10	-1.86714	8.76129e-34	-8.17673e-10	-1.83154
183729367	chr3:183729367:T:C	3.26546e-74	0.301477	-1.73e-09	4.93911e-34	2.59911	-1.73e-09	2.01204e-33	-1.00015	-1.73e-09
183729804	chr3:183729804:C:T	3.18058e-75	-8.17673e-10	-2.02745	5.10383e-36	-8.17673e-10	-1.97326	7.24468e-34	-8.17673e-10	-2.02162
183729878	chr3:183729878:C:T	5.21154e-75	-8.17673e-10	-1.53363	9.89692e-36	-8.17673e-10	-1.31102	1.42039e-33	-8.17673e-10	-1.34837
183730035	chr3:183730035:T:C	1.04639e-74	-8.17673e-10	-0.836579	1.914e-35	-8.17673e-10	-0.651467	2.44796e-33	-8.17673e-10	-0.804044
183730564	chr3:183730564:G:C	9.96706e-76	-1.07454	-2.11327	4.01282e-37	-2.50717	-2.00917	5.51839e-35	-2.51289	-2.08349
183730723	chr3:183730723:C:T	3.26347e-75	-8.17673e-10	-2.00172	4.5033e-36	-8.17673e-10	-2.09844	7.61508e-34	-8.17673e-10	-1.97175
183731182	chr3:183731182:C:G	3.78003e-75	-1.85478	-1.73e-09	1.50709e-35	-0.890481	-1.73e-09	9.96886e-33	0.600167	-1.73e-09
183732236	chr3:183732236:A:G	1.12488e-75	-1.46456	-1.60228	1.88022e-35	0.995017	-1.66429	1.19762e-34	-1.70547	-2.11607
183732317	chr3:183732317:G:A	1.63864e-75	-0.563006	-2.12764	3.03394e-36	-0.463998	-2.02939	1.45541e-34	-1.83819	-1.7884
183732346	chr3:183732346:G:A	1.70819e-75	-0.521992	-2.12709	3.21952e-36	-0.420663	-2.01335	1.53584e-34	-1.81364	-1.75917
183732696	chr3:183732696:A:T	3.10234e-75	-8.17673e-10	-2.05235	4.39533e-36	-8.17673e-10	-2.12271	6.55014e-34	-8.17673e-10	-2.1224
183733036	chr3:183733036:A:T	3.80087e-75	-1.84928	-1.73e-09	1.51617e-35	-0.884477	-1.73e-09	1.00799e-32	0.611248	-1.73e-09
183733117	chr3:183733117:C:T	2.95036e-75	-8.17673e-10	-2.10258	4.37466e-36	-8.17673e-10	-2.12742	6.7855e-34	-8.17673e-10	-2.0871
183733219	chr3:183733219:A:G	3.11939e-75	-8.17673e-10	-2.04687	4.9633e-36	-8.17673e-10	-2.00118	7.07836e-34	-8.17673e-10	-2.04484
183733534	chr3:183733534:C:T	2.96748e-75	-8.17673e-10	-2.0968	4.37373e-36	-8.17673e-10	-2.12763	6.83346e-34	-8.17673e-10	-2.08005
183733999	chr3:183733999:C:T	3.27646e-75	-8.17673e-10	-1.99774	4.51171e-36	-8.17673e-10	-2.09657	7.6458e-34	-8.17673e-10	-1.96773
183734096	chr3:183734096:A:G	5.10669e-75	-8.17673e-10	-1.55396	5.92853e-36	-8.17673e-10	-1.82347	8.49531e-34	-8.17673e-10	-1.86237
183734226	chr3:183734226:C:T	5.47803e-75	-1.53633	0.0525673	6.88228e-35	0.833721	-0.205433	3.43178e-34	-1.74844	-1.02037
183734337	chr3:183734337:G:A	1.99642e-75	-0.411053	-2.0821	2.85809e-36	-0.463063	-2.09003	1.06267e-34	-1.90954	-2.03156
183734373	chr3:183734373:G:A	1.6315e-75	-0.567425	-2.12758	3.00568e-36	-0.469398	-2.03335	1.43784e-34	-1.84329	-1.79546
183734427	chr3:183734427:A:G	1.73291e-75	-0.507346	-2.12736	3.24833e-36	-0.407074	-2.01803	1.53628e-34	-1.8054	-1.76712
183734488	chr3:183734488:G:A	3.2186e-75	-8.17673e-10	-2.01556	5.16223e-36	-8.17673e-10	-1.96188	7.31901e-34	-8.17673e-10	-2.01141
183734825	chr3:183734825:A:T	3.27694e-75	-8.17673e-10	-1.9976	4.51166e-36	-8.17673e-10	-2.09658	7.64526e-34	-8.17673e-10	-1.9678
183735097	chr3:183735097:A:G	2.92338e-75	-8.17673e-10	-2.11177	4.38292e-36	-8.17673e-10	-2.12553	6.69109e-34	-8.17673e-10	-2.10111
183736026	chr3:183736026:A:G	1.74049e-75	-0.503378	-2.12696	3.16429e-36	-0.407015	-2.0443	1.46641e-34	-1.80335	-1.81571
183736306	chr3:183736306:T:G	3.59703e-75	-8.17673e-10	-1.9044	5.77759e-36	-8.17673e-10	-1.84926	7.92563e-34	-8.17673e-10	-1.93178
183736427	chr3:183736427:G:T	1.17572e-74	-8.17673e-10	-0.720039	2.22254e-35	-8.17673e-10	-0.502012	2.88035e-33	-8.17673e-10	-0.641388
183736593	chr3:183736593:A:G	3.41395e-75	-8.17673e-10	-1.95664	5.4751e-36	-8.17673e-10	-1.90304	7.57245e-34	-8.17673e-10	-1.97737
183736978	chr3:183736978:C:T	2.28732e-75	-0.30145	-2.05568	4.95866e-36	-0.223847	-1.77826	2.56535e-34	-1.71105	-1.34874
183737040	chr3:183737040:T:C	2.88754e-75	-8.17673e-10	-2.1241	4.37515e-36	-8.17673e-10	-2.12731	6.5444e-34	-8.17673e-10	-2.12327
183737097	chr3:183737097:T:C	3.19717e-75	-8.17673e-10	-2.02224	4.46271e-36	-8.17673e-10	-2.10749	7.44537e-34	-8.17673e-10	-1.99429
183737365	chr3:183737365:A:G	2.57305e-75	-0.135902	-2.10351	5.96668e-36	0.110272	-1.92733	2.11975e-34	-1.66935	-1.58124
183737537	chr3:183737537:T:C	3.52361e-76	-2.12457	-2.10304	2.3248e-36	-0.634879	-2.12474	6.16995e-35	-2.36541	-2.11936
183738502	chr3:183738502:C:T	2.8808e-75	-8.17673e-10	-2.12644	4.43398e-36	-8.17673e-10	-2.11395	6.691e-34	-8.17673e-10	-2.10112
183738861	chr3:183738861:A:T	2.91093e-75	-8.17673e-10	-2.11604	4.37775e-36	-8.17673e-10	-2.12671	6.51793e-34	-8.17673e-10	-2.12733
183740451	chr3:183740451:A:G	2.87836e-75	-8.17673e-10	-2.12729	4.53151e-36	-8.17673e-10	-2.09219	6.57756e-34	-8.17673e-10	-2.11822
183740602	chr3:183740602:G:C	2.94203e-75	-8.17673e-10	-2.10541	4.47423e-36	-8.17673e-10	-2.10491	6.59433e-34	-8.17673e-10	-2.11567
183741300	chr3:183741300:TTAA:T	1.80142e-74	-8.17673e-10	-0.29335	3.74666e-35	-8.17673e-10	0.0202028	4.74355e-33	-8.17673e-10	-0.142513
183741636	chr3:183741636:G:A	6.94288e-76	-1.44929	-2.10009	3.54098e-36	-0.450152	-1.88869	1.82176e-34	-1.89178	-1.5103
183741659	chr3:183741659:G:C	3.07498e-75	-8.17673e-10	-2.06121	4.8729e-36	-8.17673e-10	-2.01956	6.96966e-34	-8.17673e-10	-2.06032
183741697	chr3:183741697:A:G	3.06502e-75	-8.17673e-10	-2.06446	4.39288e-36	-8.17673e-10	-2.12326	7.1e-34	-8.17673e-10	-2.04179
183742314	chr3:183742314:G:A	9.9888e-76	-1.31495	-1.87067	6.07112e-36	-0.620438	-1.17927	3.12841e-34	-1.93057	-0.930793
183742427	chr3:183742427:C:T	1.27635e-74	-8.17673e-10	-0.637915	2.41802e-35	-8.17673e-10	-0.417715	3.12627e-33	-8.17673e-10	-0.559458
183742683	chr3:183742683:AACTT:A	2.44141e-74	0.446594	-0.435943	1.18728e-33	4.17011	-0.693933	2.81365e-33	0.278497	-0.943315
183742907	chr3:183742907:T:C	9.09424e-75	-8.17673e-10	-0.976868	1.0627e-35	-8.17673e-10	-1.23985	1.91405e-33	-8.17673e-10	-1.05008
183743236	chr3:183743236:T:C	3.0876e-75	-8.17673e-10	-2.05712	4.40206e-36	-8.17673e-10	-2.12118	7.16217e-34	-8.17673e-10	-2.03307
183743873	chr3:183743873:C:T	1.97374e-74	-0.201994	-1.73e-09	4.00879e-35	0.087826	-1.73e-09	2.88851e-33	-0.638558	-1.73e-09
183744035	chr3:183744035:G:C	2.83311e-76	-2.35415	-2.09157	5.86106e-37	-2.2812	-1.8563	1.20109e-34	-2.42109	-1.39756
183744309	chr3:183744309:G:T	7.06128e-76	-1.43935	-2.09312	3.68642e-36	-0.433397	-1.8652	1.92663e-34	-1.87485	-1.47126
183744543	chr3:183744543:T:C	8.15693e-76	-1.26955	-2.11868	3.33708e-36	-0.557568	-1.84058	1.55833e-34	-1.88845	-1.66982
183744564	chr3:183744564:G:C	4.81324e-76	-1.80181	-2.11391	1.34013e-36	-2.46862	-0.841856	5.38649e-34	-2.51521	0.197218
183745239	chr3:183745239:A:G	2.83291e-75	-2.1432	-1.73e-09	4.37169e-36	-2.1281	-1.73e-09	4.43919e-34	-2.51141	-1.73e-09
183745515	chr3:183745515:G:T	2.89363e-75	-8.17673e-10	-2.122	4.64256e-36	-8.17673e-10	-2.06798	6.66772e-34	-8.17673e-10	-2.10461
183745669	chr3:183745669:C:T	3.05507e-75	-8.17673e-10	-2.06771	4.39605e-36	-8.17673e-10	-2.12254	7.07626e-34	-8.17673e-10	-2.04514
183745896	chr3:183745896:A:G	2.9374e-75	-8.17673e-10	-2.10698	4.3771e-36	-8.17673e-10	-2.12686	6.74927e-34	-8.17673e-10	-2.09245
183747069	chr3:183747069:C:T	3.01022e-75	-8.17673e-10	-2.0825	4.38087e-36	-8.17673e-10	-2.126	6.9577e-34	-8.17673e-10	-2.06204
183747828	chr3:183747828:G:A	1.28919e-74	-8.17673e-10	-0.627911	5.627e-36	-8.17673e-10	-1.87567	2.10881e-33	-8.17673e-10	-0.953176
183747904	chr3:183747904:C:T	2.87932e-75	-8.17673e-10	-2.12696	4.39829e-36	-8.17673e-10	-2.12203	6.60714e-34	-8.17673e-10	-2.11373
183748451	chr3:183748451:T:C	9.33614e-76	-1.16898	-2.08422	4.28216e-36	-0.440664	-1.70813	1.98648e-34	-1.81371	-1.50181
183748924	chr3:183748924:A:G	4.86243e-76	-1.80156	-2.10399	1.2392e-36	-2.46749	-0.92129	4.85021e-34	-2.51546	0.0925927
183749003	chr3:183749003:C:T	3.00249e-75	-8.17673e-10	-2.08507	4.38846e-36	-8.17673e-10	-2.12427	7.14622e-34	-8.17673e-10	-2.0353
183749093	chr3:183749093:C:T	2.91306e-75	-8.17673e-10	-2.11531	4.37911e-36	-8.17673e-10	-2.1264	6.51705e-34	-8.17673e-10	-2.12746
183749210	chr3:183749210:T:C	1.18815e-74	-8.17673e-10	-0.709529	2.24688e-35	-8.17673e-10	-0.491121	2.90661e-33	-8.17673e-10	-0.632311
183749277	chr3:183749277:A:C	2.97631e-75	-8.17673e-10	-2.09383	4.43494e-36	-8.17673e-10	-2.11373	6.55458e-34	-8.17673e-10	-2.12172
183750304	chr3:183750304:C:T	3.65868e-75	-1.88741	-1.73e-09	3.80124e-35	0.0346647	-1.73e-09	6.54066e-34	-2.12385	-1.73e-09
183750510	chr3:183750510:C:T	2.88115e-75	-8.17673e-10	-2.12632	4.63519e-36	-8.17673e-10	-2.06957	6.74768e-34	-8.17673e-10	-2.09269
183750943	chr3:183750943:T:G	3.17753e-75	-8.17673e-10	-2.02841	4.80658e-36	-8.17673e-10	-2.03326	6.98725e-34	-8.17673e-10	-2.0578
183751003	chr3:183751003:G:A	1.11922e-75	-1.48554	-1.58634	6.52066e-36	-0.518718	-1.20955	7.56202e-34	-1.83532	-0.143422
183751052	chr3:183751052:C:T	7.705e-76	-1.31773	-2.12749	2.78276e-36	-0.628712	-1.95109	1.31544e-34	-1.9216	-1.80611
183751121	chr3:183751121:A:G	2.93878e-75	-8.17673e-10	-2.10651	4.39517e-36	-8.17673e-10	-2.12274	6.51909e-34	-8.17673e-10	-2.12715
183751931	chr3:183751931:T:C	4.93202e-75	-8.17673e-10	-1.58876	7.8199e-36	-8.17673e-10	-1.54658	1.10143e-33	-8.17673e-10	-1.60269
183751988	chr3:183751988:C:T	5.60541e-76	-1.82286	-1.9405	5.78972e-36	-0.180543	-1.66662	1.284e-34	-2.1681	-1.5838
183753216	chr3:183753216:A:G	3.26419e-75	-8.17673e-10	-2.0015	5.46659e-36	-8.17673e-10	-1.90459	8.35681e-34	-8.17673e-10	-1.87881
183753294	chr3:183753294:T:A	7.66826e-76	-1.32735	-2.12266	2.96406e-36	-0.653275	-1.86341	1.47776e-34	-1.92082	-1.69054
183754581	chr3:183754581:T:C	3.00852e-75	-8.17673e-10	-2.08306	4.38037e-36	-8.17673e-10	-2.12611	6.95183e-34	-8.17673e-10	-2.06288
183754612	chr3:183754612:A:G	3.44848e-75	-8.17673e-10	-1.94657	4.59808e-36	-8.17673e-10	-2.07761	7.96258e-34	-8.17673e-10	-1.92713
183754648	chr3:183754648:A:G	3.26982e-75	-8.17673e-10	-1.99977	5.4792e-36	-8.17673e-10	-1.90229	8.37729e-34	-8.17673e-10	-1.87636
183754933	chr3:183754933:T:G	3.09104e-75	-2.056	-1.73e-09	5.03872e-36	-1.98609	-1.73e-09	4.86659e-34	-2.41949	-1.73e-09
183755156	chr3:183755156:C:T	3.42817e-75	-8.17673e-10	-1.95248	5.95503e-36	-8.17673e-10	-1.81901	9.11157e-34	-8.17673e-10	-1.79234
183755242	chr3:183755242:C:G	2.87738e-75	-8.17673e-10	-2.12763	4.44641e-36	-8.17673e-10	-2.11115	6.56278e-34	-8.17673e-10	-2.12047
183755407	chr3:183755407:G:A	3.07584e-75	-8.17673e-10	-2.06093	4.39755e-36	-8.17673e-10	-2.1222	7.12947e-34	-8.17673e-10	-2.03765
183755415	chr3:183755415:T:C	7.72685e-76	-1.32422	-2.11817	3.0581e-36	-0.648772	-1.83668	1.53252e-34	-1.9172	-1.65777
183755486	chr3:183755486:G:A	2.99272e-75	-8.17673e-10	-2.08833	4.42026e-36	-8.17673e-10	-2.11705	6.54037e-34	-8.17673e-10	-2.12389
183755599	chr3:183755599:C:T	3.1055e-75	-8.17673e-10	-2.05133	4.4111e-36	-8.17673e-10	-2.11912	7.21415e-34	-8.17673e-10	-2.02584
183756038	chr3:183756038:A:G	1.1378e-74	-8.17673e-10	-0.752829	1.23425e-35	-8.17673e-10	-1.0902	2.94572e-33	-8.17673e-10	-0.618947
183756293	chr3:183756293:C:T	3.57317e-75	-8.17673e-10	-1.91106	5.7604e-36	-8.17673e-10	-1.85224	7.897e-34	-8.17673e-10	-1.9354
183756350	chr3:183756350:C:T	3.26559e-75	-8.17673e-10	-2.00107	5.46969e-36	-8.17673e-10	-1.90403	8.36181e-34	-8.17673e-10	-1.87821
183756988	chr3:183756988:G:A	3.09778e-75	-8.17673e-10	-2.05382	4.40749e-36	-8.17673e-10	-2.11994	7.19342e-34	-8.17673e-10	-2.02872
183757170	chr3:183757170:C:T	2.99408e-75	-8.17673e-10	-2.08787	4.37742e-36	-8.17673e-10	-2.12679	6.92496e-34	-8.17673e-10	-2.06675
183757462	chr3:183757462:T:TGTATTTTTA	2.91727e-75	-8.17673e-10	-2.11386	4.38141e-36	-8.17673e-10	-2.12588	6.51615e-34	-8.17673e-10	-2.1276
183757571	chr3:183757571:C:T	7.20795e-76	-1.40642	-2.10549	3.62426e-36	-0.409477	-1.90612	1.86687e-34	-1.84682	-1.5308
183757742	chr3:183757742:A:G	3.01018e-75	-8.17673e-10	-2.08251	4.38086e-36	-8.17673e-10	-2.126	6.9574e-34	-8.17673e-10	-2.06208
183758332	chr3:183758332:G:A	3.08567e-75	-8.17673e-10	-2.05774	4.40219e-36	-8.17673e-10	-2.12115	7.16194e-34	-8.17673e-10	-2.0331
183758481	chr3:183758481:G:A	8.29074e-75	-8.17673e-10	-1.06937	1.00938e-35	-8.17673e-10	-1.29133	1.49231e-33	-8.17673e-10	-1.29897
183758910	chr3:183758910:C:A	3.12879e-75	-8.17673e-10	-2.04386	4.73555e-36	-8.17673e-10	-2.04815	6.90232e-34	-8.17673e-10	-2.07003
183759210	chr3:183759210:C:T	6.48655e-75	-8.17673e-10	-1.31478	1.20202e-35	-8.17673e-10	-1.11666	1.90123e-33	-8.17673e-10	-1.0568
183759338	chr3:183759338:A:G	7.03891e-76	-1.42716	-2.10848	2.88305e-36	-0.643038	-1.90136	1.91879e-34	-1.83586	-1.51433
183759692	chr3:183759692:C:T	4.56786e-76	-1.85445	-2.1136	1.33233e-36	-2.47932	-0.836996	5.5156e-34	-2.49443	0.200129
183759776	chr3:183759776:G:A	2.89315e-75	-8.17673e-10	-2.12216	4.60245e-36	-8.17673e-10	-2.07666	6.51781e-34	-8.17673e-10	-2.12735
183759877	chr3:183759877:A:G	7.13152e-76	-1.40648	-2.11609	2.88607e-36	-0.614524	-1.92883	1.86057e-34	-1.81925	-1.56175
183759987	chr3:183759987:A:T	3.17252e-75	-8.17673e-10	-2.02998	4.4214e-36	-8.17673e-10	-2.11679	6.59188e-34	-8.17673e-10	-2.11605
183760004	chr3:183760004:C:T	3.12519e-75	-8.17673e-10	-2.04501	4.49588e-36	-8.17673e-10	-2.10009	6.98528e-34	-8.17673e-10	-2.05808
183760696	chr3:183760696:T:G	9.74123e-75	-0.908141	-1.73e-09	1.47597e-35	-0.91135	-1.73e-09	3.9197e-33	-0.333283	-1.73e-09
183761029	chr3:183761029:C:T	1.87697e-74	-0.252262	-1.73e-09	8.93277e-36	-1.41352	-1.73e-09	4.66926e-33	-0.158298	-1.73e-09
183761165	chr3:183761165:A:G	2.94802e-75	-8.17673e-10	-2.10338	4.47473e-36	-8.17673e-10	-2.1048	6.60218e-34	-8.17673e-10	-2.11448
183761384	chr3:183761384:G:A	3.09265e-75	-8.17673e-10	-2.05548	4.40516e-36	-8.17673e-10	-2.12047	7.17962e-34	-8.17673e-10	-2.03064
183761665	chr3:183761665:A:G	2.38719e-75	-2.31439	-1.73e-09	2.87676e-36	-2.54658	-1.73e-09	5.98643e-34	-2.21239	-1.73e-09
183762219	chr3:183762219:A:G	3.53307e-75	-8.17673e-10	-1.92234	5.68998e-36	-8.17673e-10	-1.86454	7.81054e-34	-8.17673e-10	-1.94641
183762320	chr3:183762320:ATGT:A	7.11145e-76	-1.42489	-2.1005	3.58267e-36	-0.435906	-1.89123	1.88456e-34	-1.86156	-1.50663
183762407	chr3:183762407:T:C	7.26507e-76	-1.37685	-2.12717	2.51649e-36	-0.720493	-1.95989	1.2609e-34	-1.95623	-1.81383
183762451	chr3:183762451:G:A	2.88049e-75	-8.17673e-10	-2.12655	4.39337e-36	-8.17673e-10	-2.12315	6.5941e-34	-8.17673e-10	-2.11571
183763005	chr3:183763005:C:T	4.32643e-75	-1.71977	-1.73e-09	9.34298e-36	-1.36862	-1.73e-09	5.83791e-34	-2.23751	-1.73e-09
183763115	chr3:183763115:A:G	3.09688e-75	-8.17673e-10	-2.05411	4.40695e-36	-8.17673e-10	-2.12006	7.19025e-34	-8.17673e-10	-2.02916
183763364	chr3:183763364:A:C	2.89107e-75	-8.17673e-10	-2.12288	4.7278e-36	-8.17673e-10	-2.04979	6.84956e-34	-8.17673e-10	-2.0777
183763458	chr3:183763458:A:G	2.76725e-76	-2.41572	-2.05352	5.90394e-37	-2.23464	-1.89557	1.15275e-34	-2.36663	-1.4931
183763646	chr3:183763646:C:T	7.07471e-76	-1.4146	-2.11597	3.38947e-36	-0.426234	-1.95634	1.77849e-34	-1.84187	-1.58426
183764088	chr3:183764088:A:G	8.46428e-76	-1.24095	-2.11029	3.6198e-36	-0.408747	-1.90808	2.19239e-34	-1.68985	-1.52704
183764113	chr3:183764113:C:T	5.97304e-75	-8.17673e-10	-1.39725	1.11442e-35	-8.17673e-10	-1.19233	2.02001e-33	-8.17673e-10	-0.996197
183764256	chr3:183764256:A:T	5.04174e-75	-8.17673e-10	-1.56676	8.01248e-36	-8.17673e-10	-1.52225	1.12398e-33	-8.17673e-10	-1.58243
183764493	chr3:183764493:CAGAT:C	3.16994e-75	-8.17673e-10	-2.0308	4.61573e-36	-8.17673e-10	-2.07378	7.28703e-34	-8.17673e-10	-2.01579
183764743	chr3:183764743:G:A	3.51967e-75	-8.17673e-10	-1.92614	5.03955e-36	-8.17673e-10	-1.98593	7.92057e-34	-8.17673e-10	-1.93242
183765017	chr3:183765017:G:A	5.69741e-75	-8.17673e-10	-1.4445	1.0391e-35	-8.17673e-10	-1.2623	1.65836e-33	-8.17673e-10	-1.19347
183765821	chr3:183765821:C:T	8.44961e-76	-1.3322	-2.02078	5.684e-36	-0.216651	-1.64894	2.94956e-34	-1.81109	-1.10914
183766289	chr3:183766289:A:G	3.05793e-75	-8.17673e-10	-2.06677	4.63037e-36	-8.17673e-10	-2.07061	6.77275e-34	-8.17673e-10	-2.08898
183766542	chr3:183766542:T:C	2.89934e-75	-8.17673e-10	-2.12003	4.37371e-36	-8.17673e-10	-2.12764	6.58207e-34	-8.17673e-10	-2.11753
183767025	chr3:183767025:T:A	8.07307e-76	-1.35308	-2.04548	5.21762e-36	-0.250773	-1.70043	2.69464e-34	-1.82596	-1.18466
183767064	chr3:183767064:A:G	4.35188e-75	-8.17673e-10	-1.7139	6.65957e-36	-8.17673e-10	-1.70719	9.41956e-34	-8.17673e-10	-1.7591
183767769	chr3:183767769:G:A	6.42499e-75	-8.17673e-10	-1.32431	1.34348e-35	-8.17673e-10	-1.0054	2.40248e-33	-8.17673e-10	-0.822798
183768120	chr3:183768120:C:G	4.34297e-75	-8.17673e-10	-1.71595	7.69742e-36	-8.17673e-10	-1.56236	1.14756e-33	-8.17673e-10	-1.56166
183768383	chr3:183768383:T:C	5.63778e-75	-8.17673e-10	-1.45502	6.39263e-36	-8.17673e-10	-1.7481	9.1675e-34	-8.17673e-10	-1.78622
183768408	chr3:183768408:G:A	7.19536e-75	0.0422592	-1.25333	4.73373e-36	-0.627436	-1.4211	1.74971e-34	-2.15533	-1.28711
183768512	chr3:183768512:T:C	8.3533e-76	-1.57723	-1.78721	2.28066e-36	-0.65777	-2.12101	7.82851e-35	-2.12706	-2.11964
183768599	chr3:183768599:G:A	5.62762e-75	-8.17673e-10	-1.45682	6.38123e-36	-8.17673e-10	-1.74989	9.14867e-34	-8.17673e-10	-1.78828
183768897	chr3:183768897:A:G	4.07612e-75	-8.17673e-10	-1.77936	5.05269e-36	-8.17673e-10	-1.98333	9.38329e-34	-8.17673e-10	-1.76295
183768904	chr3:183768904:G:A	3.05713e-75	-8.17673e-10	-2.06703	4.43899e-36	-8.17673e-10	-2.11282	6.85262e-34	-8.17673e-10	-2.07725
183768926	chr3:183768926:C:T	1.54471e-75	-0.653238	-2.09644	2.068e-35	1.55347	-2.12755	1.55108e-34	-1.43724	-2.12569
183769508	chr3:183769508:A:G	1.59934e-74	-8.17673e-10	-0.412334	2.65195e-35	-8.17673e-10	-0.325366	3.2662e-33	-8.17673e-10	-0.515672
183769605	chr3:183769605:A:G	7.93378e-76	-1.58795	-1.82801	2.24126e-36	-0.670948	-2.12526	7.80717e-35	-2.13622	-2.11321
183770355	chr3:183770355:G:C	4.02852e-75	-8.17673e-10	-1.79111	5.0021e-36	-8.17673e-10	-1.99339	9.212e-34	-8.17673e-10	-1.78138
183770481	chr3:183770481:T:TA	1.57892e-74	-8.17673e-10	-0.425181	2.60707e-35	-8.17673e-10	-0.342436	3.20055e-33	-8.17673e-10	-0.535978
183770674	chr3:183770674:C:T	5.7181e-75	-8.17673e-10	-1.44087	6.5015e-36	-8.17673e-10	-1.73121	9.34884e-34	-8.17673e-10	-1.76663
183770722	chr3:183770722:G:C	3.95105e-75	-8.17673e-10	-1.81053	4.94276e-36	-8.17673e-10	-2.00532	9.03116e-34	-8.17673e-10	-1.8012
183771094	chr3:183771094:G:A	5.54658e-76	-2.06136	-1.71256	1.14589e-35	0.676874	-1.84135	1.40886e-34	-1.59918	-2.05993
183771201	chr3:183771201:T:C	4.01714e-75	-8.17673e-10	-1.79394	6.94516e-36	-8.17673e-10	-1.6652	9.23847e-34	-8.17673e-10	-1.77851
183771205	chr3:183771205:T:C	2.93306e-75	-8.17673e-10	-2.10846	4.39695e-36	-8.17673e-10	-2.12234	6.58655e-34	-8.17673e-10	-2.11685
183772659	chr3:183772659:A:C	4.50085e-75	-8.17673e-10	-1.68024	5.47759e-36	-8.17673e-10	-1.90258	1.05844e-33	-8.17673e-10	-1.6425
183772724	chr3:183772724:T:C	4.30528e-75	-8.17673e-10	-1.72467	5.21635e-36	-8.17673e-10	-1.95145	9.84023e-34	-8.17673e-10	-1.71541
183772798	chr3:183772798:C:T	3.05971e-75	-8.17673e-10	-2.06619	4.44088e-36	-8.17673e-10	-2.11239	6.8581e-34	-8.17673e-10	-2.07645
183773111	chr3:183773111:G:C	4.08942e-75	-8.17673e-10	-1.77611	5.04933e-36	-8.17673e-10	-1.98399	9.35014e-34	-8.17673e-10	-1.76649
183773257	chr3:183773257:C:T	1.51819e-75	-0.708991	-2.058	1.0049e-36	-1.47965	-2.11871	9.25165e-35	-1.99305	-2.08662
183773367	chr3:183773367:T:C	6.38931e-76	-1.52354	-2.10892	3.40606e-36	-0.459071	-1.91862	1.69816e-34	-1.94315	-1.52919
183773463	chr3:183773463:A:G	2.91051e-75	-8.17673e-10	-2.11618	4.57793e-36	-8.17673e-10	-2.082	6.93098e-34	-8.17673e-10	-2.06588
183773552	chr3:183773552:T:C	6.345e-76	-1.52319	-2.11624	4.019e-36	-0.25016	-1.96205	1.52963e-34	-1.96732	-1.60954
183773932	chr3:183773932:T:C	9.23531e-76	-2.24609	-1.01797	1.3169e-35	0.178679	-1.20406	1.35435e-34	-1.88046	-1.81811
183774027	chr3:183774027:G:A	3.45276e-75	-8.17673e-10	-1.94533	4.60399e-36	-8.17673e-10	-2.07632	7.86915e-34	-8.17673e-10	-1.93893
183774696	chr3:183774696:C:T	2.95928e-75	-8.17673e-10	-2.09956	4.40182e-36	-8.17673e-10	-2.12123	6.7979e-34	-8.17673e-10	-2.08527
183774780	chr3:183774780:C:T	4.00491e-75	-8.17673e-10	-1.79699	4.98045e-36	-8.17673e-10	-1.99773	9.15274e-34	-8.17673e-10	-1.78783
183774797	chr3:183774797:A:G	4.02496e-75	-8.17673e-10	-1.79199	4.99562e-36	-8.17673e-10	-1.99469	9.19682e-34	-8.17673e-10	-1.78303
183774829	chr3:183774829:G:A	1.00273e-75	-2.19087	-0.990921	1.58355e-35	0.338991	-1.17999	1.48196e-34	-1.80405	-1.80447
183775200	chr3:183775200:G:A	6.37905e-76	-1.5082	-2.12587	3.07486e-36	-0.438764	-2.04123	1.29997e-34	-1.95206	-1.78748
183775373	chr3:183775373:G:A	3.42862e-74	-8.17673e-10	0.350235	4.11552e-35	-8.17673e-10	0.114103	5.8313e-33	-8.17673e-10	0.0639415
183775432	chr3:183775432:CT:C	2.98317e-75	-8.17673e-10	-2.09152	4.37841e-36	-8.17673e-10	-2.12656	6.93858e-34	-8.17673e-10	-2.06479
183776203	chr3:183776203:G:A	5.08778e-76	-2.11315	-1.7471	9.75425e-36	0.544947	-1.87049	1.29752e-34	-1.6666	-2.07483
183776580	chr3:183776580:T:C	3.23104e-74	0.290882	-1.73e-09	1.77846e-35	-0.724915	-1.73e-09	8.36814e-34	-1.87745	-1.73e-09
183776667	chr3:183776667:G:A	6.24372e-76	-1.53226	-2.12326	3.87027e-36	-0.257193	-1.99273	1.43829e-34	-1.97408	-1.66435
183777766	chr3:183777766:G:C	4.36684e-75	-8.17673e-10	-1.71047	5.42786e-36	-8.17673e-10	-1.9117	7.39408e-34	-8.17673e-10	-2.0012
183778067	chr3:183778067:G:A	2.17764e-74	-8.17673e-10	-0.103681	2.42961e-35	-8.17673e-10	-0.412931	4.41493e-33	-8.17673e-10	-0.214307
183778223	chr3:183778223:A:C	2.99248e-76	-2.54648	-1.84451	4.94706e-37	-2.26446	-2.04258	7.42636e-35	-2.41355	-1.88588
183778450	chr3:183778450:C:A	2.96028e-75	-8.17673e-10	-2.09922	4.45164e-36	-8.17673e-10	-2.10998	6.58042e-34	-8.17673e-10	-2.11778
183779116	chr3:183779116:G:A	5.39506e-76	-1.67817	-2.12344	2.82395e-36	-0.49314	-2.07197	1.12021e-34	-2.07221	-1.81616
183779328	chr3:183779328:T:C	3.23055e-76	-2.22591	-2.08853	6.25172e-36	0.276325	-2.04672	1.0851e-34	-1.86662	-2.05359
183779479	chr3:183779479:G:A	1.40776e-74	-8.17673e-10	-0.539927	2.30842e-35	-8.17673e-10	-0.4641	2.83741e-33	-8.17673e-10	-0.656409
183779590	chr3:183779590:G:A	1.00672e-74	-8.17673e-10	-0.875227	1.07988e-35	-8.17673e-10	-1.22382	2.26993e-33	-8.17673e-10	-0.879551
183779718	chr3:183779718:A:G	7.84312e-76	-1.71705	-1.71041	5.08514e-36	-0.570698	-1.40623	4.7457e-34	-2.03791	-0.406733
183779731	chr3:183779731:C:T	2.9835e-76	-2.38905	-2.00495	4.25011e-37	-2.40298	-2.0559	5.16885e-35	-2.53509	-2.12673
183779737	chr3:183779737:C:T	2.91897e-75	-8.17673e-10	-2.11328	4.586e-36	-8.17673e-10	-2.08024	6.91401e-34	-8.17673e-10	-2.06833
183779886	chr3:183779886:C:T	2.93268e-75	-8.17673e-10	-2.10859	4.44377e-36	-8.17673e-10	-2.11174	6.55558e-34	-8.17673e-10	-2.12157
183779986	chr3:183779986:G:A	8.10698e-75	-1.09178	-1.73e-09	6.47732e-36	-1.73494	-1.73e-09	4.28619e-34	-2.54649	-1.73e-09
183780049	chr3:183780049:A:C	2.00749e-75	-2.48762	-1.73e-09	2.93921e-36	-2.52511	-1.73e-09	5.59496e-34	-2.28002	-1.73e-09
183780758	chr3:183780758:A:G	1.68154e-74	-8.17673e-10	-0.362211	1.94805e-35	-8.17673e-10	-0.633831	3.46276e-33	-8.17673e-10	-0.457234
183781735	chr3:183781735:G:A	7.30794e-75	-8.17673e-10	-1.19555	1.34952e-35	-8.17673e-10	-1.00091	2.17259e-33	-8.17673e-10	-0.923378
183781916	chr3:183781916:T:A	2.73475e-76	-2.35357	-2.12748	3.86199e-36	-0.139066	-2.113	9.45868e-35	-2.02297	-2.03457
183781984	chr3:183781984:A:G	5.36368e-76	-1.68226	-2.12519	3.36689e-36	-0.388384	-2.00087	1.30676e-34	-2.06075	-1.67359
183782841	chr3:183782841:C:CT	5.9889e-75	-8.17673e-10	-1.3946	7.1764e-36	-8.17673e-10	-1.63245	1.10592e-33	-8.17673e-10	-1.59862
183782914	chr3:183782914:G:C	5.2542e-76	-1.75344	-2.07463	2.1167e-36	-0.778996	-2.07439	8.53317e-35	-2.1717	-1.98881
183783539	chr3:183783539:T:G	5.53106e-75	-8.17673e-10	-1.47413	7.79017e-36	-8.17673e-10	-1.55039	1.09524e-33	-8.17673e-10	-1.60833
183784368	chr3:183784368:G:A	2.90981e-75	-8.17673e-10	-2.11642	4.42641e-36	-8.17673e-10	-2.11566	6.57503e-34	-8.17673e-10	-2.1186
183784771	chr3:183784771:T:C	1.19898e-75	-0.880644	-2.12239	3.64524e-35	1.97951	-1.98675	1.51105e-34	-1.73917	-1.84991
183784778	chr3:183784778:A:T	2.90739e-75	-8.17673e-10	-2.11725	4.574e-36	-8.17673e-10	-2.08286	6.92289e-34	-8.17673e-10	-2.06705
183785229	chr3:183785229:A:G	1.79431e-75	-0.529993	-2.06989	3.54073e-35	2.02089	-2.05722	1.58325e-34	-1.57704	-1.96537
183785414	chr3:183785414:G:A	9.13011e-76	-2.21366	-1.06185	1.34728e-35	0.247704	-1.25028	1.43112e-34	-1.80226	-1.84117
183785467	chr3:183785467:C:T	3.28343e-75	-8.17673e-10	-1.99562	4.67138e-36	-8.17673e-10	-2.06179	7.17877e-34	-8.17673e-10	-2.03076
183785560	chr3:183785560:G:T	2.96257e-76	-2.36739	-2.03365	4.24617e-37	-2.38167	-2.07815	5.16667e-35	-2.53991	-2.12234
183785846	chr3:183785846:C:T	2.96305e-76	-2.36763	-2.03325	4.24588e-37	-2.38203	-2.07785	5.16761e-35	-2.53963	-2.12243
183785935	chr3:183785935:A:G	1.52786e-74	-8.17673e-10	-0.458055	1.78575e-35	-8.17673e-10	-0.720822	3.16144e-33	-8.17673e-10	-0.548272
183786059	chr3:183786059:G:A	2.55711e-76	-2.52589	-2.02233	4.14119e-37	-2.36623	-2.11862	5.19548e-35	-2.54405	-2.11263
183786375	chr3:183786375:A:G	2.88076e-75	-8.17673e-10	-2.12645	4.46685e-36	-8.17673e-10	-2.10656	6.54552e-34	-8.17673e-10	-2.1231
183787111	chr3:183787111:T:C	2.48855e-76	-2.52439	-2.051	4.08977e-37	-2.37188	-2.12547	5.14397e-35	-2.5447	-2.12194
183787115	chr3:183787115:C:T	3.43603e-75	-8.17673e-10	-1.95019	5.85678e-36	-8.17673e-10	-1.83565	8.70899e-34	-8.17673e-10	-1.83753
183787191	chr3:183787191:G:T	1.52597e-74	-8.17673e-10	-0.459291	1.78403e-35	-8.17673e-10	-0.721788	3.15862e-33	-8.17673e-10	-0.549163
183787528	chr3:183787528:G:A	5.81599e-75	-8.17673e-10	-1.4239	1.10509e-35	-8.17673e-10	-1.20073	1.6753e-33	-8.17673e-10	-1.18331
183787565	chr3:183787565:T:C	2.48212e-76	-2.52726	-2.05073	4.12998e-37	-2.36213	-2.12543	5.15044e-35	-2.54354	-2.12185
183787863	chr3:183787863:C:T	4.97334e-76	-1.75587	-2.12713	2.93469e-36	-0.595516	-1.93113	1.03284e-34	-2.1937	-1.77588
183787909	chr3:183787909:A:G	2.9136e-75	-8.17673e-10	-2.11512	4.42143e-36	-8.17673e-10	-2.11679	6.58283e-34	-8.17673e-10	-2.11742
183788584	chr3:183788584:A:G	3.05605e-75	-8.17673e-10	-2.06739	4.44001e-36	-8.17673e-10	-2.11259	6.85898e-34	-8.17673e-10	-2.07633
183788656	chr3:183788656:A:G	1.08607e-75	-0.996039	-2.1059	8.40614e-37	-1.64967	-2.1272	8.60312e-35	-2.13374	-2.01861
183788925	chr3:183788925:T:A	3.59587e-75	-8.17673e-10	-1.90472	4.69784e-36	-8.17673e-10	-2.05614	7.2696e-34	-8.17673e-10	-2.01818
183789082	chr3:183789082:C:T	7.11668e-75	-8.17673e-10	-1.22207	1.03661e-35	-8.17673e-10	-1.26471	1.38848e-33	-8.17673e-10	-1.37109
183789365	chr3:183789365:T:TA	3.2894e-75	-1.9938	-1.73e-09	1.34364e-35	-1.00528	-1.73e-09	5.73993e-34	-2.25444	-1.73e-09
183789845	chr3:183789845:G:C	5.37648e-76	-1.69671	-2.10835	2.56887e-36	-0.64363	-2.01615	8.78465e-35	-2.22123	-1.91023
183790073	chr3:183790073:A:G	2.17176e-75	-2.40897	-1.73e-09	2.9163e-36	-2.53293	-1.73e-09	4.28874e-34	-2.54589	-1.73e-09
183790398	chr3:183790398:G:T	5.77694e-76	-1.60875	-2.12447	2.64239e-36	-0.701775	-1.92979	1.06595e-34	-2.14477	-1.79324
183790400	chr3:183790400:AGATGTTTGTTCAATGAAGTG:A	6.07572e-76	-1.55677	-2.12602	2.87523e-36	-0.631653	-1.91546	1.12322e-34	-2.11076	-1.77492
183790802	chr3:183790802:A:G	2.51142e-76	-2.43997	-2.12628	3.76972e-37	-2.49199	-2.08684	5.32856e-35	-2.53015	-2.10124
183790926	chr3:183790926:G:A	3.29591e-75	-8.17673e-10	-1.99183	5.46363e-36	-8.17673e-10	-1.90513	8.2641e-34	-8.17673e-10	-1.88996
183791353	chr3:183791353:A:G	4.45256e-75	-8.17673e-10	-1.69103	7.45847e-36	-8.17673e-10	-1.5939	1.15e-33	-8.17673e-10	-1.55954
183791380	chr3:183791380:A:G	4.99554e-76	-1.75151	-2.12704	2.84409e-36	-0.582812	-1.97519	9.75158e-35	-2.18961	-1.83743
183791782	chr3:183791782:C:G	1.69901e-75	-1.60347	-1.05099	1.42638e-36	-1.99763	-1.25048	1.85865e-34	-2.41356	-0.968477
183791927	chr3:183791927:G:C	1.48509e-74	-8.17673e-10	-0.486448	1.74023e-35	-8.17673e-10	-0.746646	3.07643e-33	-8.17673e-10	-0.575531
183792319	chr3:183792319:C:T	2.93467e-75	-8.17673e-10	-2.10791	4.45186e-36	-8.17673e-10	-2.10992	6.57295e-34	-8.17673e-10	-2.11892
183792994	chr3:183792994:T:A	5.77143e-76	-1.60685	-2.12732	3.30553e-36	-0.498728	-1.90892	1.06062e-34	-2.16575	-1.77728
183793358	chr3:183793358:C:A	3.8337e-75	-8.17673e-10	-1.84068	6.57452e-36	-8.17673e-10	-1.72005	8.79008e-34	-8.17673e-10	-1.82826
183793782	chr3:183793782:C:T	1.69044e-75	-1.01884	-1.64067	1.166e-35	0.493439	-1.64052	5.26824e-35	-2.53301	-2.10976
183795187	chr3:183795187:AAAAG:A	2.90433e-75	-8.17673e-10	-2.11831	4.43355e-36	-8.17673e-10	-2.11405	6.5677e-34	-8.17673e-10	-2.11972
183795202	chr3:183795202:T:A	1.57194e-75	-0.627384	-2.10481	4.40275e-35	2.18171	-2.00014	1.54099e-34	-1.67367	-1.89579
183795595	chr3:183795595:T:C	2.9483e-75	-8.17673e-10	-2.10328	4.46849e-36	-8.17673e-10	-2.1062	6.55425e-34	-8.17673e-10	-2.12177
183796329	chr3:183796329:G:A	3.75977e-75	-8.17673e-10	-1.86015	6.42195e-36	-8.17673e-10	-1.74353	8.60791e-34	-8.17673e-10	-1.8492
183796726	chr3:183796726:C:T	3.50894e-75	-1.9292	-1.73e-09	3.17295e-35	-0.145999	-1.73e-09	6.05129e-34	-2.20161	-1.73e-09
183797085	chr3:183797085:A:G	8.3725e-75	-0.0103759	-1.04918	5.55376e-36	-0.658124	-1.23065	2.10876e-34	-2.17326	-1.08253
183797481	chr3:183797481:G:A	5.1037e-76	-1.81032	-2.04681	1.14232e-36	-2.34946	-1.12073	3.8784e-34	-2.45714	-0.189323
183797526	chr3:183797526:A:G	5.68994e-76	-1.70076	-2.04764	3.57436e-36	-0.845555	-1.48391	1.64852e-34	-2.21444	-1.28756
183797966	chr3:183797966:C:T	2.88331e-75	-8.17673e-10	-2.12557	4.49736e-36	-8.17673e-10	-2.09976	6.52591e-34	-8.17673e-10	-2.1261
183798069	chr3:183798069:G:A	2.89103e-75	-8.17673e-10	-2.1229	4.47405e-36	-8.17673e-10	-2.10495	6.53222e-34	-8.17673e-10	-2.12514
183798285	chr3:183798285:T:TA	1.32547e-74	-0.600154	-1.73e-09	8.81523e-36	-1.42677	-1.73e-09	5.6367e-34	-2.27259	-1.73e-09
183798393	chr3:183798393:A:G	2.35539e-76	-2.51349	-2.1169	5.47185e-37	-2.12097	-2.08524	6.84207e-35	-2.25374	-2.12764
183799247	chr3:183799247:A:G	3.50062e-75	-8.17673e-10	-1.93157	4.63152e-36	-8.17673e-10	-2.07036	7.14798e-34	-8.17673e-10	-2.03505
183799408	chr3:183799408:G:A	1.55117e-74	-0.442916	-1.73e-09	3.51014e-34	2.25758	-1.73e-09	2.03396e-32	1.31327	-1.73e-09
183799869	chr3:183799869:G:A	2.33366e-76	-2.52821	-2.11144	1.11459e-36	-2.08708	-1.40768	3.45837e-34	-2.02854	-0.732545
183799893	chr3:183799893:C:T	1.61375e-74	-8.17673e-10	-0.403361	1.85298e-35	-8.17673e-10	-0.683866	3.16818e-33	-8.17673e-10	-0.546143
183800085	chr3:183800085:G:A	3.70728e-75	-8.17673e-10	-1.87421	6.12444e-36	-8.17673e-10	-1.79096	8.29835e-34	-8.17673e-10	-1.88583
183800211	chr3:183800211:A:G	6.64198e-76	-1.60089	-1.9928	4.30038e-36	-0.441932	-1.70261	1.96008e-34	-2.07005	-1.25885
183800610	chr3:183800610:G:A	3.50125e-75	-8.17673e-10	-1.93139	4.63195e-36	-8.17673e-10	-2.07027	7.14876e-34	-8.17673e-10	-2.03495
183800759	chr3:183800759:A:C	4.2364e-75	-8.17673e-10	-1.74079	7.40764e-36	-8.17673e-10	-1.60074	1.11387e-33	-8.17673e-10	-1.59146
183800901	chr3:183800901:C:T	4.36564e-75	-8.17673e-10	-1.71074	7.64883e-36	-8.17673e-10	-1.56869	1.00324e-33	-8.17673e-10	-1.69607
183801713	chr3:183801713:G:A	2.88465e-75	-8.17673e-10	-2.12511	4.45534e-36	-8.17673e-10	-2.10914	6.69801e-34	-8.17673e-10	-2.10007
183801878	chr3:183801878:C:T	1.69738e-74	-0.352835	-1.73e-09	9.09785e-36	-1.39521	-1.73e-09	4.14558e-33	-0.277257	-1.73e-09
183801899	chr3:183801899:C:T	4.20102e-75	-8.17673e-10	-1.74918	7.0061e-36	-8.17673e-10	-1.65647	9.38496e-34	-8.17673e-10	-1.76278
183802119	chr3:183802119:C:T	2.88748e-75	-8.17673e-10	-2.12412	4.47965e-36	-8.17673e-10	-2.1037	6.53335e-34	-8.17673e-10	-2.12496
183802264	chr3:183802264:G:A	3.50125e-75	-8.17673e-10	-1.93139	4.63195e-36	-8.17673e-10	-2.07027	7.14876e-34	-8.17673e-10	-2.03495
183802324	chr3:183802324:G:A	2.67754e-74	1.16401	-1.06104	5.69276e-34	3.52089	-0.779767	1.37848e-32	0.652514	0.271754
183802327	chr3:183802327:C:T	3.61793e-75	-8.17673e-10	-1.89861	1.05857e-35	-8.17673e-10	-1.24374	6.70766e-33	-8.17673e-10	0.203951
183802375	chr3:183802375:C:T	2.89633e-75	-8.17673e-10	-2.12106	4.60349e-36	-8.17673e-10	-2.07643	6.5194e-34	-8.17673e-10	-2.1271
183802398	chr3:183802398:G:A	6.68047e-75	-8.17673e-10	-1.28532	9.66798e-36	-8.17673e-10	-1.33443	1.32135e-33	-8.17673e-10	-1.42065
183803060	chr3:183803060:C:T	1.89292e-75	-2.54639	-1.73e-09	2.93004e-36	-2.52823	-1.73e-09	4.54438e-34	-2.48799	-1.73e-09
183803345	chr3:183803345:A:G	5.73215e-76	-1.6682	-2.0728	3.32679e-36	-0.793456	-1.60778	1.45466e-34	-2.19818	-1.42893
183803472	chr3:183803472:A:G	2.88645e-75	-8.17673e-10	-2.12448	4.48398e-36	-8.17673e-10	-2.10274	6.53132e-34	-8.17673e-10	-2.12527
183803815	chr3:183803815:T:G	2.52941e-74	1.15462	-1.10856	5.2792e-34	3.50523	-0.839536	1.27955e-32	0.659305	0.190491
183804151	chr3:183804151:C:T	5.52299e-75	-1.47559	-1.73e-09	6.86334e-35	0.625532	-1.73e-09	8.39379e-34	-1.87439	-1.73e-09
183804443	chr3:183804443:A:G	3.47778e-76	-2.20858	-2.03211	6.4081e-36	0.289953	-2.03564	1.09917e-34	-1.81087	-2.09646
183804714	chr3:183804714:G:A	5.91939e-76	-1.83474	-1.87412	8.39659e-37	-2.35528	-1.42273	2.18542e-34	-2.4447	-0.775378
183804755	chr3:183804755:A:G	2.30614e-76	-2.52589	-2.12563	5.41393e-37	-2.16293	-2.05393	6.63644e-35	-2.28862	-2.12327
183804861	chr3:183804861:C:T	4.22781e-75	-8.17673e-10	-1.74282	5.75567e-36	-8.17673e-10	-1.85306	7.82501e-34	-8.17673e-10	-1.94456
183805122	chr3:183805122:G:A	4.14202e-75	-8.17673e-10	-1.76333	6.89244e-36	-8.17673e-10	-1.67282	9.2746e-34	-8.17673e-10	-1.7746
183805141	chr3:183805141:C:T	6.20331e-76	-1.53574	-2.12627	2.96716e-36	-0.599404	-1.91624	1.1333e-34	-2.09545	-1.7813
183805233	chr3:183805233:G:A	4.90426e-76	-1.78364	-2.11335	3.15797e-36	-0.633039	-1.82028	1.15143e-34	-2.21476	-1.64612
183805417	chr3:183805417:A:G	5.48638e-76	-1.66197	-2.12285	3.62604e-36	-0.441801	-1.8733	1.17095e-34	-2.13357	-1.7105
183805483	chr3:183805483:A:G	7.71553e-74	1.16131	-1.73e-09	3.55195e-35	-0.0331647	-1.73e-09	9.01691e-34	-1.80278	-1.73e-09
183805805	chr3:183805805:C:G	3.69524e-75	-8.17673e-10	-1.87746	4.78466e-36	-8.17673e-10	-2.03783	7.45035e-34	-8.17673e-10	-1.99362
183805880	chr3:183805880:C:T	2.77132e-76	-2.3822	-2.08557	4.23391e-37	-2.35259	-2.11012	5.25593e-35	-2.53598	-2.10913
183806405	chr3:183806405:T:C	5.02789e-76	-1.74643	-2.12567	3.07301e-36	-0.575861	-1.90473	1.06517e-34	-2.18822	-1.75054
183806561	chr3:183806561:C:G	5.0961e-76	-1.73898	-2.11964	3.30299e-36	-0.556043	-1.85238	1.14941e-34	-2.18196	-1.68067
183806591	chr3:183806591:A:G	5.4636e-76	-1.66214	-2.12685	2.50251e-36	-0.7804	-1.90555	1.0584e-34	-2.18134	-1.76379
183806706	chr3:183806706:C:T	2.89749e-75	-8.17673e-10	-2.12066	4.44855e-36	-8.17673e-10	-2.11067	6.55681e-34	-8.17673e-10	-2.12138
183807126	chr3:183807126:G:C	3.66212e-75	-8.17673e-10	-1.88647	4.75194e-36	-8.17673e-10	-2.04469	7.38263e-34	-8.17673e-10	-2.00275
183807253	chr3:183807253:G:A	3.54599e-75	-8.17673e-10	-1.91869	4.66322e-36	-8.17673e-10	-2.06354	7.19991e-34	-8.17673e-10	-2.02782
183807333	chr3:183807333:A:G	5.35694e-76	-1.68875	-2.11995	3.55208e-36	-0.480293	-1.85542	1.17772e-34	-2.1495	-1.6888
183807444	chr3:183807444:C:T	2.88215e-75	-8.17673e-10	-2.12597	4.50684e-36	-8.17673e-10	-2.09765	6.52312e-34	-8.17673e-10	-2.12653
183807626	chr3:183807626:A:G	5.29996e-76	-1.69912	-2.12027	3.48776e-36	-0.496289	-1.8577	1.16616e-34	-2.15584	-1.69233
183807731	chr3:183807731:G:A	5.30333e-76	-1.69883	-2.11993	3.50082e-36	-0.494981	-1.85527	1.17059e-34	-2.15586	-1.68852
183808210	chr3:183808210:G:A	4.17267e-75	-8.17673e-10	-1.75595	6.93958e-36	-8.17673e-10	-1.66601	9.33328e-34	-8.17673e-10	-1.7683
183808583	chr3:183808583:C:T	3.50125e-75	-8.17673e-10	-1.93139	4.63195e-36	-8.17673e-10	-2.07027	7.14876e-34	-8.17673e-10	-2.03495
183808630	chr3:183808630:T:C	5.76616e-76	-1.67026	-2.06482	3.41754e-36	-0.789175	-1.58515	1.49117e-34	-2.19866	-1.40366
183808777	chr3:183808777:AC:A	4.75155e-76	-1.80156	-2.12706	2.6254e-36	-0.6645	-1.97351	9.45453e-35	-2.22288	-1.83509
183809830	chr3:183809830:T:C	4.90494e-76	-1.78167	-2.11518	2.32852e-36	-0.758808	-1.99921	8.51945e-35	-2.27213	-1.88999
183810400	chr3:183810400:A:G	3.39089e-75	-8.17673e-10	-1.96342	4.54901e-36	-8.17673e-10	-2.08834	6.95335e-34	-8.17673e-10	-2.06266
183810626	chr3:183810626:C:T	3.85366e-75	-8.17673e-10	-1.83549	4.89892e-36	-8.17673e-10	-2.01423	7.6583e-34	-8.17673e-10	-1.96609
183810654	chr3:183810654:C:T	9.17969e-76	-1.14253	-2.12757	5.82586e-36	0.103119	-1.94406	1.15129e-34	-2.05994	-1.80106
183810738	chr3:183810738:C:T	8.43464e-75	-1.05216	-1.73e-09	5.13428e-35	0.335277	-1.73e-09	5.41634e-34	-2.31246	-1.73e-09
183810822	chr3:183810822:C:T	3.57442e-75	-8.17673e-10	-1.91071	4.68582e-36	-8.17673e-10	-2.05871	7.24483e-34	-8.17673e-10	-2.0216
183810879	chr3:183810879:C:T	2.87859e-75	-8.17673e-10	-2.12721	4.41702e-36	-8.17673e-10	-2.11778	6.55845e-34	-8.17673e-10	-2.12113
183811488	chr3:183811488:T:C	3.43888e-75	-8.17673e-10	-1.94936	4.57975e-36	-8.17673e-10	-2.0816	7.05345e-34	-8.17673e-10	-2.04837
183811815	chr3:183811815:G:A	3.38937e-75	-8.17673e-10	-1.96387	4.54015e-36	-8.17673e-10	-2.09029	6.97043e-34	-8.17673e-10	-2.06021
183812317	chr3:183812317:G:A	3.87388e-75	-8.17673e-10	-1.83025	6.39225e-36	-8.17673e-10	-1.74816	8.68311e-34	-8.17673e-10	-1.8405
183812343	chr3:183812343:A:G	3.61833e-75	-8.17673e-10	-1.8985	4.70692e-36	-8.17673e-10	-2.05421	7.3043e-34	-8.17673e-10	-2.01342
183813190	chr3:183813190:G:A	6.3646e-76	-1.51274	-2.12361	3.99806e-36	-0.219934	-1.9975	1.44421e-34	-1.95734	-1.67698
183813198	chr3:183813198:A:G	5.19488e-76	-1.71374	-2.12568	2.98584e-36	-0.520031	-1.98934	9.77791e-35	-2.1655	-1.85885
183813423	chr3:183813423:G:A	4.61547e-75	-8.17673e-10	-1.65509	8.47836e-36	-8.17673e-10	-1.46573	1.28661e-33	-8.17673e-10	-1.44729
183813498	chr3:183813498:G:A	6.56304e-76	-1.48188	-2.12376	4.17572e-36	-0.1754	-1.99856	1.47357e-34	-1.93555	-1.67865
183814101	chr3:183814101:T:C	6.98517e-76	-1.43532	-2.10798	3.14883e-36	-0.459383	-1.99683	1.08528e-34	-2.03382	-1.88623
183814339	chr3:183814339:A:AAAC	2.87739e-75	-8.17673e-10	-2.12763	4.47162e-36	-8.17673e-10	-2.1055	6.53474e-34	-8.17673e-10	-2.12475
183814846	chr3:183814846:C:T	2.5692e-76	-2.43123	-2.11226	8.75693e-37	-2.35015	-1.38584	2.48392e-34	-2.30931	-0.782732
183815245	chr3:183815245:T:C	6.24341e-75	-8.17673e-10	-1.35298	7.94664e-36	-8.17673e-10	-1.5305	1.51669e-33	-8.17673e-10	-1.28277
183815588	chr3:183815588:C:T	2.879e-76	-2.54661	-1.88304	4.35198e-37	-2.3082	-2.127	5.43312e-35	-2.485	-2.12695
183816176	chr3:183816176:T:C	5.95804e-76	-1.63463	-2.06772	3.52512e-36	-0.745214	-1.59812	1.48166e-34	-2.18074	-1.42799
183816382	chr3:183816382:C:T	6.04512e-76	-1.56024	-2.12761	3.54275e-36	-0.299685	-2.03866	1.27584e-34	-1.998	-1.76028
183816699	chr3:183816699:G:C	5.15618e-76	-1.73236	-2.11454	1.9983e-36	-0.881907	-2.02904	9.85018e-35	-2.19756	-1.81942
183816706	chr3:183816706:G:T	5.02054e-76	-1.75013	-2.12343	2.65628e-36	-0.583085	-2.04324	1.01217e-34	-2.16167	-1.82811
183816750	chr3:183816750:T:C	6.4017e-76	-1.50362	-2.12691	3.95189e-36	-0.21267	-2.01638	1.39591e-34	-1.95439	-1.71395
183817125	chr3:183817125:A:G	4.98173e-76	-1.75512	-2.1262	2.75931e-36	-0.605749	-1.98252	9.4839e-35	-2.20199	-1.85288
183817188	chr3:183817188:G:A	1.54764e-75	-0.620489	-2.12729	1.0747e-35	0.751048	-1.97967	1.57228e-34	-1.81176	-1.7376
183817975	chr3:183817975:A:G	3.62334e-76	-2.172	-2.02769	1.26449e-36	-1.25645	-2.11213	7.66706e-35	-2.25146	-2.01608
183817988	chr3:183817988:G:A	3.87009e-75	-8.17673e-10	-1.83123	6.35975e-36	-8.17673e-10	-1.75326	9.7991e-34	-8.17673e-10	-1.71959
183818136	chr3:183818136:G:A	3.04118e-75	-8.17673e-10	-2.07226	5.31329e-36	-8.17673e-10	-1.93304	7.3695e-34	-8.17673e-10	-2.00453
183818197	chr3:183818197:A:G	3.80911e-75	-8.17673e-10	-1.84711	9.56232e-36	-8.17673e-10	-1.34542	5.52989e-33	-8.17673e-10	0.0108686
183818275	chr3:183818275:T:C	2.79396e-76	-2.36467	-2.09496	4.14857e-36	-0.0550794	-2.1254	9.60721e-35	-1.92895	-2.113
183818893	chr3:183818893:G:A	2.58926e-75	-2.23314	-1.73e-09	2.88295e-36	-2.54443	-1.73e-09	4.54093e-34	-2.48875	-1.73e-09
183818937	chr3:183818937:T:G	2.97642e-75	-8.17673e-10	-2.09379	4.8711e-36	-8.17673e-10	-2.01993	6.99273e-34	-8.17673e-10	-2.05701
183819186	chr3:183819186:A:G	4.60859e-75	-8.17673e-10	-1.65659	6.57663e-36	-8.17673e-10	-1.71973	9.35777e-34	-8.17673e-10	-1.76568
183819258	chr3:183819258:A:G	3.19667e-75	-0.226328	-1.79607	6.91796e-37	-1.89845	-2.07326	9.44395e-35	-1.98166	-2.07744
183819583	chr3:183819583:G:A	2.0924e-75	-2.4462	-1.73e-09	3.27982e-36	-2.41546	-1.73e-09	4.60743e-34	-2.47421	-1.73e-09
183819638	chr3:183819638:GA:G	2.92473e-75	-8.17673e-10	-2.11131	4.42889e-36	-8.17673e-10	-2.1151	6.71592e-34	-8.17673e-10	-2.0974
183819910	chr3:183819910:C:A	3.06523e-75	-0.0746569	-1.98973	3.38213e-36	-0.729224	-1.65552	1.48365e-34	-2.37316	-1.23422
183820500	chr3:183820500:TA:T	2.87878e-75	-8.17673e-10	-2.12714	4.37481e-36	-8.17673e-10	-2.12738	6.51592e-34	-8.17673e-10	-2.12764
183820626	chr3:183820626:A:G	2.1853e-75	-2.40276	-1.73e-09	1.37434e-35	-0.982692	-1.73e-09	4.54677e-34	-2.48747	-1.73e-09
183820727	chr3:183820727:G:A	2.90199e-75	-8.17673e-10	-2.11911	4.38137e-36	-8.17673e-10	-2.12589	6.53987e-34	-8.17673e-10	-2.12397
183821147	chr3:183821147:G:A	2.88769e-75	-8.17673e-10	-2.12405	4.37817e-36	-8.17673e-10	-2.12662	6.53732e-34	-8.17673e-10	-2.12436
183821296	chr3:183821296:G:T	2.88631e-75	-8.17673e-10	-2.12453	4.37689e-36	-8.17673e-10	-2.12691	6.5335e-34	-8.17673e-10	-2.12494
183821306	chr3:183821306:C:T	3.07954e-75	-8.17673e-10	-2.05973	5.05099e-36	-8.17673e-10	-1.98366	7.58345e-34	-8.17673e-10	-1.97592
183821470	chr3:183821470:C:T	2.92079e-75	-8.17673e-10	-2.11265	4.42379e-36	-8.17673e-10	-2.11625	6.62489e-34	-8.17673e-10	-2.11105
183821555	chr3:183821555:T:C	2.90915e-75	-8.17673e-10	-2.11665	4.40072e-36	-8.17673e-10	-2.12148	6.58405e-34	-8.17673e-10	-2.11723
183821633	chr3:183821633:C:T	5.87694e-75	-8.17673e-10	-1.41347	7.38143e-36	-8.17673e-10	-1.60428	1.3396e-33	-8.17673e-10	-1.40693
183821776	chr3:183821776:T:C	2.90397e-75	-8.17673e-10	-2.11843	4.39556e-36	-8.17673e-10	-2.12265	6.5718e-34	-8.17673e-10	-2.1191
183821942	chr3:183821942:T:A	2.88901e-75	-8.17673e-10	-2.12359	4.38098e-36	-8.17673e-10	-2.12597	6.54223e-34	-8.17673e-10	-2.12361
183821979	chr3:183821979:A:T	2.92943e-75	-8.17673e-10	-2.1097	4.43116e-36	-8.17673e-10	-2.11459	6.56403e-34	-8.17673e-10	-2.12028
183822599	chr3:183822599:T:C	3.16837e-75	-0.43778	-1.59351	2.48706e-35	1.66394	-2.0535	1.20548e-34	-1.7447	-2.0703
183822697	chr3:183822697:T:A	1.74152e-74	1.68226	-2.00943	1.85755e-35	1.33394	-2.01535	1.65333e-34	-1.62864	-1.87045
183822768	chr3:183822768:G:A	3.79714e-75	-8.17673e-10	-1.85026	5.29761e-36	-8.17673e-10	-1.93599	7.33777e-34	-8.17673e-10	-2.00885
183824527	chr3:183824527:T:A	3.15234e-75	-8.17673e-10	-2.03636	6.13074e-36	-8.17673e-10	-1.78993	1.00119e-33	-8.17673e-10	-1.69811
183824938	chr3:183824938:A:T	1.84176e-74	1.84816	-2.11936	3.33269e-35	1.52542	-1.62231	3.16418e-34	-1.50896	-1.34103
183824939	chr3:183824939:G:T	1.81301e-74	1.83243	-2.11936	3.28494e-35	1.51099	-1.62231	3.14117e-34	-1.51626	-1.34103
183825244	chr3:183825244:C:T	5.32458e-75	-8.17673e-10	-1.51218	9.76261e-36	-8.17673e-10	-1.32469	1.30322e-33	-8.17673e-10	-1.43446
183825503	chr3:183825503:G:A	9.30065e-75	1.1732	-2.12763	1.1055e-35	0.856891	-2.05726	1.89235e-34	-1.61794	-1.74613
183825698	chr3:183825698:C:T	3.89816e-75	-8.17673e-10	-1.824	5.34647e-36	-8.17673e-10	-1.92681	7.35092e-34	-8.17673e-10	-2.00706
183825812	chr3:183825812:T:A	4.33181e-75	-8.17673e-10	-1.71852	5.32767e-36	-8.17673e-10	-1.93033	7.07817e-34	-8.17673e-10	-2.04487
183826314	chr3:183826314:T:C	2.8384e-74	2.28774	-2.12642	2.83164e-35	1.6316	-1.89141	2.3568e-34	-1.44035	-1.70424
183826383	chr3:183826383:C:T	3.13802e-75	-8.17673e-10	-2.04092	4.98627e-36	-8.17673e-10	-1.99656	7.14534e-34	-8.17673e-10	-2.03542
183826819	chr3:183826819:G:A	5.13364e-76	-1.86716	-1.98412	5.42337e-37	-2.5438	-1.67132	9.0195e-35	-2.54647	-1.55861
183826984	chr3:183826984:T:C	9.85456e-73	4.06737	-0.358775	1.0227e-33	3.54502	-0.218062	2.75426e-32	0.473492	1.14294
183827287	chr3:183827287:AC:A	3.11487e-75	-8.17673e-10	-2.04832	4.38034e-36	-8.17673e-10	-2.12612	6.54464e-34	-8.17673e-10	-2.12324
183827494	chr3:183827494:A:G	6.1269e-76	-1.93846	-1.73595	9.91293e-37	-2.54656	-1.06544	1.81014e-34	-2.54659	-0.861889
183827755	chr3:183827755:G:C	3.40625e-75	-8.17673e-10	-1.9589	5.05255e-36	-8.17673e-10	-1.98335	7.69856e-34	-8.17673e-10	-1.96085
183827933	chr3:183827933:AC:A	4.0826e-73	2.82739	-1.73e-09	1.17314e-34	1.1616	-1.73e-09	1.85758e-33	-1.08002	-1.73e-09
183827962	chr3:183827962:G:A	6.67885e-76	-1.82892	-1.75923	7.61205e-37	-2.54262	-1.33348	1.3881e-34	-2.54638	-1.12757
183828295	chr3:183828295:A:C	7.29693e-75	0.930392	-2.12745	8.23587e-36	0.499951	-1.9947	1.7296e-34	-1.75436	-1.69964
183828315	chr3:183828315:T:C	4.74285e-76	-1.8218	-2.10866	3.50687e-37	-2.54378	-2.10733	6.09205e-35	-2.53419	-1.96329
183828316	chr3:183828316:C:A	4.6779e-76	-1.83862	-2.10562	3.49312e-37	-2.54474	-2.11029	6.02691e-35	-2.53625	-1.97199
183828336	chr3:183828336:C:T	5.20004e-76	-1.88035	-1.95807	5.52808e-37	-2.54541	-1.65059	1.22569e-34	-2.54362	-1.25476
183828359	chr3:183828359:CAG:C	1.99835e-75	-2.49219	-1.73e-09	3.62083e-36	-2.31654	-1.73e-09	4.70955e-34	-2.45229	-1.73e-09
183828669	chr3:183828669:G:A	2.88381e-75	-8.17673e-10	-2.1254	4.41217e-36	-8.17673e-10	-2.11888	6.55391e-34	-8.17673e-10	-2.12182
183828740	chr3:183828740:C:T	3.3439e-75	-8.17673e-10	-1.97737	5.65931e-36	-8.17673e-10	-1.86994	8.33564e-34	-8.17673e-10	-1.88134
183829177	chr3:183829177:C:T	2.7177e-75	-0.255856	-1.92887	7.10997e-35	1.46784	-0.807003	1.8963e-33	-1.26678	0.207388
183829201	chr3:183829201:G:A	2.88556e-75	-8.17673e-10	-2.12479	4.37843e-36	-8.17673e-10	-2.12656	6.53518e-34	-8.17673e-10	-2.12468
183829627	chr3:183829627:C:T	5.4618e-75	-8.17673e-10	-1.48673	7.58137e-36	-8.17673e-10	-1.57755	1.03587e-33	-8.17673e-10	-1.66406
183829937	chr3:183829937:A:G	6.47879e-75	-8.17673e-10	-1.31597	1.17469e-35	-8.17673e-10	-1.13966	1.85635e-33	-8.17673e-10	-1.08069
183830086	chr3:183830086:C:A	3.53093e-75	-8.17673e-10	-1.92295	6.05686e-36	-8.17673e-10	-1.80206	8.92668e-34	-8.17673e-10	-1.81284
183831426	chr3:183831426:C:T	3.2073e-75	-8.17673e-10	-2.01908	4.79344e-36	-8.17673e-10	-2.036	7.174e-34	-8.17673e-10	-2.03142
183831754	chr3:183831754:T:G	2.12667e-75	-2.42995	-1.73e-09	4.91023e-36	-2.01193	-1.73e-09	4.38337e-34	-2.52407	-1.73e-09
183832000	chr3:183832000:T:C	4.28883e-76	-1.96567	-2.06541	4.395e-37	-2.54563	-1.87973	8.80535e-35	-2.54618	-1.58293
183832025	chr3:183832025:A:T	3.04302e-75	-8.17673e-10	-2.07166	4.59195e-36	-8.17673e-10	-2.07894	6.88054e-34	-8.17673e-10	-2.07319
183832180	chr3:183832180:G:A	3.13056e-75	-8.17673e-10	-2.0433	9.55736e-36	-8.17673e-10	-1.34594	5.11067e-33	-8.17673e-10	-0.0679694
183832288	chr3:183832288:G:A	2.8789e-75	-8.17673e-10	-2.1271	4.5542e-36	-8.17673e-10	-2.0872	7.00279e-34	-8.17673e-10	-2.05558
183832617	chr3:183832617:A:C	3.23195e-75	-8.17673e-10	-2.01142	6.25827e-36	-8.17673e-10	-1.76934	9.6165e-34	-8.17673e-10	-1.7384
183832811	chr3:183832811:T:A	2.23958e-75	-0.776045	-1.60217	6.69429e-36	-0.178576	-1.52342	1.6518e-33	0.412404	-1.60984
183832991	chr3:183832991:C:T	1.6356e-73	1.91267	-1.73e-09	7.68774e-35	0.738964	-1.73e-09	1.95743e-33	-1.02767	-1.73e-09
183833016	chr3:183833016:T:C	3.40375e-75	-8.17673e-10	-1.95963	5.62201e-36	-8.17673e-10	-1.87656	7.48221e-34	-8.17673e-10	-1.98936
183833131	chr3:183833131:C:T	1.11448e-74	1.26675	-2.04029	7.98875e-37	-1.72245	-2.10535	8.88856e-35	-2.11322	-2.00648
183833189	chr3:183833189:T:C	4.81202e-76	-1.99685	-1.91912	7.0079e-37	-2.54634	-1.41245	1.22558e-34	-2.54643	-1.25204
183833335	chr3:183833335:C:T	2.10213e-75	-0.402839	-2.03872	5.37789e-35	1.49991	-1.11828	1.0394e-33	-1.44225	-0.218402
183833875	chr3:183833875:T:A	2.22187e-75	-2.38616	-1.73e-09	2.88171e-36	-2.54486	-1.73e-09	6.76264e-34	-2.09047	-1.73e-09
183834311	chr3:183834311:G:T	4.24907e-76	-2.16709	-1.8733	3.475e-37	-2.53619	-2.12405	5.63114e-35	-2.54614	-2.03001
183834355	chr3:183834355:A:G	4.79565e-75	-8.17673e-10	-1.6168	6.41517e-36	-8.17673e-10	-1.74458	1.01895e-33	-8.17673e-10	-1.68052
183835595	chr3:183835595:G:A	3.6732e-75	-8.17673e-10	-1.88344	5.99548e-36	-8.17673e-10	-1.81224	8.27263e-34	-8.17673e-10	-1.88893
183835684	chr3:183835684:T:C	3.9257e-76	-2.34756	-1.77199	4.04203e-37	-2.46567	-2.04342	7.91986e-35	-2.53452	-1.70058
183835752	chr3:183835752:A:G	7.85136e-75	0.964853	-2.08868	7.64479e-36	0.509731	-2.07895	1.39521e-34	-1.78632	-1.88252
183835908	chr3:183835908:G:A	6.46437e-76	-1.86313	-1.75766	9.15062e-37	-2.54395	-1.14806	1.77371e-34	-2.54637	-0.88244
183836131	chr3:183836131:T:C	1.45436e-75	-0.850593	-1.95935	3.8301e-35	0.886766	-0.844538	1.12681e-33	-1.73693	0.157017
183836382	chr3:183836382:A:G	2.10045e-75	-0.418794	-2.02356	5.80008e-35	1.49227	-1.03506	1.14108e-33	-1.45336	-0.113957
183837286	chr3:183837286:T:G	6.36533e-76	-1.66637	-1.96986	8.41209e-37	-1.65152	-2.12464	5.42232e-35	-2.50426	-2.10969
183837297	chr3:183837297:CAT:C	3.15595e-75	-8.17673e-10	-2.03522	8.70101e-36	-8.17673e-10	-1.43981	4.30521e-33	-8.17673e-10	-0.239474
183837564	chr3:183837564:C:T	2.08316e-75	-2.45062	-1.73e-09	3.02316e-36	-2.49694	-1.73e-09	4.44868e-34	-2.50928	-1.73e-09
183837655	chr3:183837655:C:T	3.55869e-76	-2.54664	-1.67106	4.22204e-37	-2.49562	-1.96989	7.04021e-35	-2.38624	-1.96659
183838241	chr3:183838241:A:G	2.47192e-76	-2.50711	-2.07499	9.8396e-37	-1.8284	-1.79101	9.43074e-35	-2.24745	-1.81304
183838450	chr3:183838450:G:C	2.92517e-75	-8.17673e-10	-2.11116	4.46368e-36	-8.17673e-10	-2.10727	6.60695e-34	-8.17673e-10	-2.11376
183838763	chr3:183838763:T:C	3.36876e-75	-8.17673e-10	-1.96996	9.15833e-36	-8.17673e-10	-1.38858	5.35992e-33	-8.17673e-10	-0.0203504
183838938	chr3:183838938:T:C	1.00046e-74	-0.881461	-1.73e-09	2.51046e-35	-0.380196	-1.73e-09	1.06834e-33	-1.63319	-1.73e-09
183839114	chr3:183839114:G:A	9.40007e-76	-1.15898	-2.0874	1.86364e-36	-0.855191	-2.12553	1.12817e-34	-1.75801	-2.12328
183840183	chr3:183840183:T:C	3.7166e-75	-8.17673e-10	-1.8717	6.68105e-36	-8.17673e-10	-1.70397	2.83483e-33	-8.17673e-10	-0.657318
183840278	chr3:183840278:G:A	3.05618e-75	-8.17673e-10	-2.06734	4.48857e-36	-8.17673e-10	-2.10171	6.61435e-34	-8.17673e-10	-2.11264
183840745	chr3:183840745:G:A	3.24238e-75	-8.17673e-10	-2.0082	1.00506e-35	-8.17673e-10	-1.29561	6.13174e-33	-8.17673e-10	0.114179
183841031	chr3:183841031:C:T	2.9042e-75	-8.17673e-10	-2.11835	4.78301e-36	-8.17673e-10	-2.03818	7.00425e-34	-8.17673e-10	-2.05537
183841146	chr3:183841146:T:C	3.76938e-75	-8.17673e-10	-1.8576	6.56063e-36	-8.17673e-10	-1.72216	2.73806e-33	-8.17673e-10	-0.692049
183841156	chr3:183841156:C:A	3.14067e-75	-8.17673e-10	-2.04007	4.93164e-36	-8.17673e-10	-2.00758	7.20839e-34	-8.17673e-10	-2.02664
183841297	chr3:183841297:G:T	1.50733e-74	-0.471584	-1.73e-09	3.89773e-35	0.059733	-1.73e-09	1.97374e-33	-1.01937	-1.73e-09
183841442	chr3:183841442:T:C	3.3412e-75	-8.17673e-10	-1.97818	9.38415e-36	-8.17673e-10	-1.36423	5.49234e-33	-8.17673e-10	0.00405558
183842323	chr3:183842323:C:T	4.64841e-75	-8.17673e-10	-1.64798	7.83862e-36	-8.17673e-10	-1.54418	9.40037e-34	-8.17673e-10	-1.76113
183842407	chr3:183842407:A:G	8.42334e-76	-1.31896	-2.03713	1.54829e-36	-1.18448	-1.98162	7.52086e-35	-2.49445	-1.79234
183842504	chr3:183842504:A:T	7.9823e-76	-1.36803	-2.04184	1.45642e-36	-1.25216	-1.97511	7.52851e-35	-2.50234	-1.78343
183843153	chr3:183843153:G:A	3.18259e-75	-8.17673e-10	-2.02681	4.51647e-36	-8.17673e-10	-2.09552	6.72324e-34	-8.17673e-10	-2.09631
183843553	chr3:183843553:G:A	5.70979e-75	-1.44233	-1.73e-09	9.03194e-36	-1.40248	-1.73e-09	7.80931e-34	-1.94657	-1.73e-09
183843708	chr3:183843708:G:A	8.42666e-76	-1.24846	-2.10723	1.89844e-36	-1.11565	-1.84657	9.24382e-35	-2.47446	-1.60606
183843908	chr3:183843908:G:A	2.87758e-75	-8.17673e-10	-2.12756	4.37785e-36	-8.17673e-10	-2.12669	6.51652e-34	-8.17673e-10	-2.12754
183844443	chr3:183844443:G:A	2.88739e-75	-8.17673e-10	-2.12415	4.60652e-36	-8.17673e-10	-2.07578	7.32693e-34	-8.17673e-10	-2.01033
183844740	chr3:183844740:T:C	7.74191e-76	-1.40606	-2.03438	1.38427e-36	-1.26128	-2.01679	7.40401e-35	-2.51213	-1.79032
183844874	chr3:183844874:A:G	1.54359e-75	-0.732627	-2.01777	4.24759e-36	-0.206221	-1.95068	2.32068e-34	-1.41136	-1.74866
183845137	chr3:183845137:G:A	5.92442e-76	-2.52742	-1.18059	2.34952e-36	-2.41838	-0.330653	4.28512e-34	-2.49494	-0.0517966
183845541	chr3:183845541:C:A	6.15299e-76	-2.13288	-1.53727	5.4936e-36	-0.904979	-0.994685	4.73932e-34	-1.74924	-0.696755
183846019	chr3:183846019:T:C	4.53793e-75	-8.17673e-10	-1.67204	5.94554e-36	-8.17673e-10	-1.82061	9.97091e-34	-8.17673e-10	-1.70221
183846087	chr3:183846087:A:G	1.67237e-75	-1.26696	-1.40331	8.96831e-36	0.499207	-1.90876	7.23051e-35	-2.30399	-2.02217
183846449	chr3:183846449:C:T	9.69473e-76	-1.48494	-1.73057	5.43568e-35	1.58094	-1.18862	2.59843e-34	-1.9182	-1.12878
183846606	chr3:183846606:T:C	3.08809e-75	-8.17673e-10	-2.05696	4.92638e-36	-8.17673e-10	-2.00864	7.06062e-34	-8.17673e-10	-2.04735
183846770	chr3:183846770:TA:T	1.60631e-75	-0.693077	-2.01749	4.42353e-36	-0.16602	-1.95029	2.46912e-34	-1.34988	-1.74814
183847297	chr3:183847297:G:A	2.96864e-75	-8.17673e-10	-2.0964	4.47711e-36	-8.17673e-10	-2.10427	6.69761e-34	-8.17673e-10	-2.10013
183847534	chr3:183847534:A:G	4.00704e-75	-8.17673e-10	-1.79646	6.76329e-36	-8.17673e-10	-1.69174	8.3615e-34	-8.17673e-10	-1.87825
183847567	chr3:183847567:A:G	2.94387e-75	-8.17673e-10	-2.10478	4.72874e-36	-8.17673e-10	-2.04959	6.68281e-34	-8.17673e-10	-2.10235
183847655	chr3:183847655:A:C	5.22325e-75	-1.53139	-1.73e-09	1.40639e-34	1.34295	-1.73e-09	8.0399e-34	-1.91747	-1.73e-09
183847771	chr3:183847771:G:A	4.29269e-76	-2.10933	-1.92085	3.19704e-36	-0.831038	-1.60998	2.2933e-34	-1.87708	-1.29481
183847889	chr3:183847889:T:C	2.97418e-75	-8.17673e-10	-2.09454	4.39478e-36	-8.17673e-10	-2.12283	6.52318e-34	-8.17673e-10	-2.12652
183848488	chr3:183848488:G:A	1.50359e-74	-0.474068	-1.73e-09	3.63071e-35	-0.0112349	-1.73e-09	2.03508e-33	-0.988765	-1.73e-09
183848602	chr3:183848602:C:G	1.3173e-74	-0.60634	-1.73e-09	2.83444e-34	2.04377	-1.73e-09	8.37983e-34	-1.87606	-1.73e-09
183848718	chr3:183848718:C:T	2.3276e-75	-2.33967	-1.73e-09	5.6915e-36	-1.86427	-1.73e-09	5.42343e-34	-2.31116	-1.73e-09
183848797	chr3:183848797:C:T	2.87948e-75	-8.17673e-10	-2.1269	4.38397e-36	-8.17673e-10	-2.12529	6.52058e-34	-8.17673e-10	-2.12692
183849037	chr3:183849037:T:A	6.12713e-76	-2.11879	-1.55558	6.3848e-36	-0.861038	-0.888289	4.19259e-34	-1.74956	-0.819006
183849154	chr3:183849154:A:G	3.06662e-75	-0.952711	-1.11122	1.45665e-35	0.818501	-1.74302	9.49646e-35	-2.16095	-1.8926
183849601	chr3:183849601:G:A	8.0847e-76	-1.27291	-2.12421	1.96603e-36	-1.16582	-1.76141	1.04465e-34	-2.48373	-1.47447
183849670	chr3:183849670:CAG:C	2.90618e-75	-8.17673e-10	-2.11767	4.63072e-36	-8.17673e-10	-2.07053	6.87311e-34	-8.17673e-10	-2.07427
183850042	chr3:183850042:C:A	2.90976e-75	-8.17673e-10	-2.11644	4.40297e-36	-8.17673e-10	-2.12097	6.57396e-34	-8.17673e-10	-2.11877
183850793	chr3:183850793:C:T	5.13215e-76	-1.74143	-2.11014	9.20644e-37	-1.58584	-2.10008	6.4554e-35	-2.52403	-1.91553
183850906	chr3:183850906:C:T	2.86463e-75	-2.13207	-1.73e-09	1.62621e-35	-0.814409	-1.73e-09	6.32355e-34	-2.1576	-1.73e-09
183850907	chr3:183850907:A:G	2.87955e-75	-8.17673e-10	-2.12688	4.51622e-36	-8.17673e-10	-2.09557	6.79656e-34	-8.17673e-10	-2.08547
183851113	chr3:183851113:T:C	3.31064e-75	-8.17673e-10	-1.98737	4.79439e-36	-8.17673e-10	-2.0358	7.36162e-34	-8.17673e-10	-2.0056
183851484	chr3:183851484:A:C	4.51929e-75	-0.988793	-0.687362	1.82007e-35	0.787804	-1.48959	1.12896e-34	-2.18152	-1.69906
183851689	chr3:183851689:T:C	4.65513e-75	-8.17673e-10	-1.64654	7.84986e-36	-8.17673e-10	-1.54275	9.41047e-34	-8.17673e-10	-1.76006
183851701	chr3:183851701:C:T	9.02033e-76	-2.13861	-1.149	1.05616e-35	-0.910711	-0.335307	7.20129e-34	-1.77874	-0.248886
183851760	chr3:183851760:A:G	8.61536e-76	-1.23378	-2.09977	1.84806e-36	-1.11574	-1.87337	8.91304e-35	-2.47173	-1.64522
183851761	chr3:183851761:C:T	6.76382e-75	-1.45382	0.180899	4.07213e-35	0.166374	-0.0628696	1.28302e-34	-2.41565	-1.33702
183851902	chr3:183851902:G:A	4.64841e-75	-8.17673e-10	-1.64798	7.83862e-36	-8.17673e-10	-1.54418	9.40037e-34	-8.17673e-10	-1.76113
183852498	chr3:183852498:G:C	7.38141e-76	-2.53804	-0.950088	3.30278e-36	-2.38798	-0.0205083	6.04744e-34	-2.47307	0.27082
183852946	chr3:183852946:G:A	7.47647e-76	-2.1407	-1.33463	7.00763e-36	-0.941429	-0.714819	6.42917e-34	-1.76317	-0.377869
183853236	chr3:183853236:A:G	8.01707e-76	-2.14285	-1.26267	7.60002e-36	-0.954818	-0.620279	7.22553e-34	-1.75365	-0.270611
183853289	chr3:183853289:CA:C	8.93062e-76	-2.5427	-0.754909	3.90348e-36	-2.3689	0.127524	8.83235e-34	-2.45164	0.628182
183853356	chr3:183853356:G:A	2.91239e-75	-8.17673e-10	-2.11553	4.73474e-36	-8.17673e-10	-2.04832	7.07648e-34	-8.17673e-10	-2.04511
183853830	chr3:183853830:G:A	1.63029e-75	-0.672916	-2.02284	4.50687e-36	-0.141036	-1.95661	2.48694e-34	-1.33212	-1.75871
183853875	chr3:183853875:C:T	3.12124e-75	-1.0513	-0.994977	1.35294e-35	0.669478	-1.66786	9.67789e-35	-2.19953	-1.83509
183854004	chr3:183854004:C:T	7.9649e-76	-1.29199	-2.12006	1.87651e-36	-1.18337	-1.79046	9.9385e-35	-2.48224	-1.52581
183854563	chr3:183854563:T:C	2.61843e-76	-2.54032	-1.9842	4.0073e-37	-2.52244	-1.99528	1.08779e-34	-2.18921	-1.72852
183854681	chr3:183854681:A:T	9.8638e-76	-1.72445	-1.47378	4.52182e-35	1.03952	-0.831265	3.52206e-34	-2.09357	-0.64927
183854699	chr3:183854699:G:C	5.33585e-76	-1.74856	-2.06409	1.67311e-35	1.0009	-1.78688	1.29517e-34	-2.11508	-1.62816
183855002	chr3:183855002:C:T	4.51058e-76	-2.54603	-1.43463	2.84862e-36	-1.9368	-0.619612	2.94106e-34	-2.50157	-0.421546
183855447	chr3:183855447:C:T	5.64639e-76	-2.52833	-1.22775	1.94423e-36	-2.42671	-0.511668	4.26532e-34	-2.49262	-0.0587485
183855477	chr3:183855477:T:C	2.89973e-75	-8.17673e-10	-2.11989	4.39166e-36	-8.17673e-10	-2.12354	6.5535e-34	-8.17673e-10	-2.12189
183855750	chr3:183855750:A:G	2.43616e-75	-1.45713	-0.836952	7.57281e-36	0.0188415	-1.59753	8.59174e-35	-2.36984	-1.78383
183855785	chr3:183855785:C:T	1.89848e-75	-2.54345	-1.73e-09	1.89637e-35	-0.660722	-1.73e-09	2.48656e-33	-0.7884	-1.73e-09
183856048	chr3:183856048:G:A	8.11292e-76	-2.54253	-0.851109	3.47889e-36	-2.36831	0.0117763	7.85354e-34	-2.45419	0.51327
183856341	chr3:183856341:G:A	2.96785e-75	-8.17673e-10	-2.09667	4.39859e-36	-8.17673e-10	-2.12196	6.52587e-34	-8.17673e-10	-2.12611
183856679	chr3:183856679:T:C	1.15439e-75	-1.60149	-1.43945	6.34239e-35	1.32706	-0.780463	3.99946e-34	-2.01578	-0.599945
183856760	chr3:183856760:G:C	6.76509e-76	-2.03961	-1.53571	1.61404e-36	-1.99503	-1.12948	1.73373e-34	-2.51411	-0.937505
183856920	chr3:183856920:T:C	1.22547e-75	-1.50032	-1.48086	7.46861e-35	1.53546	-0.825409	3.69035e-34	-1.94592	-0.750246
183857139	chr3:183857139:G:A	7.64165e-76	-1.38879	-2.06469	1.4329e-36	-1.26355	-1.98	7.96582e-35	-2.50724	-1.72207
183857248	chr3:183857248:AAAAC:A	3.4153e-75	-8.17673e-10	-1.95624	4.68945e-36	-8.17673e-10	-2.05793	6.90168e-34	-8.17673e-10	-2.07012
183857384	chr3:183857384:C:T	2.99444e-75	-8.17673e-10	-2.08775	4.44816e-36	-8.17673e-10	-2.11076	6.72077e-34	-8.17673e-10	-2.09668
183857547	chr3:183857547:C:T	4.1005e-75	-8.17673e-10	-1.7734	7.19624e-36	-8.17673e-10	-1.62969	1.05532e-33	-8.17673e-10	-1.64545
183857982	chr3:183857982:G:A	4.28727e-76	-2.47164	-1.55981	6.48026e-37	-2.43288	-1.60419	1.58133e-34	-2.19503	-1.34859
183858058	chr3:183858058:T:C	3.47706e-75	-8.17673e-10	-1.93832	4.64767e-36	-8.17673e-10	-2.06688	6.55488e-34	-8.17673e-10	-2.12167
183858359	chr3:183858359:G:C	1.52904e-75	-0.728469	-2.0314	4.22769e-36	-0.193917	-1.96768	2.27803e-34	-1.40511	-1.77347
183858803	chr3:183858803:G:A	3.16837e-75	-8.17673e-10	-2.03129	1.10073e-35	-8.17673e-10	-1.20469	7.21514e-33	-8.17673e-10	0.276883
183858812	chr3:183858812:C:T	6.83687e-76	-1.50979	-2.05497	1.2309e-36	-1.39735	-1.99815	7.56637e-35	-2.52561	-1.75515
183859033	chr3:183859033:G:A	4.77751e-76	-1.79923	-2.12394	8.95975e-37	-1.65167	-2.06142	6.80284e-35	-2.53456	-1.85257
183859194	chr3:183859194:G:A	3.51097e-75	-8.17673e-10	-1.92862	5.74959e-36	-8.17673e-10	-1.85412	9.09963e-34	-8.17673e-10	-1.79365
183860053	chr3:183860053:A:G	1.78636e-75	-0.589525	-2.0148	5.01357e-36	-0.044444	-1.94666	2.70104e-34	-1.26554	-1.7427
183860116	chr3:183860116:G:A	8.01984e-76	-1.32553	-2.07964	1.60878e-36	-1.21415	-1.91362	8.44881e-35	-2.49138	-1.67906
183860901	chr3:183860901:A:T	6.04581e-76	-2.11903	-1.5687	6.35155e-36	-0.853283	-0.901265	4.14276e-34	-1.73986	-0.840658
183860959	chr3:183860959:G:A	2.77635e-76	-2.40673	-2.05922	4.16017e-37	-2.42376	-2.05652	7.21801e-35	-2.39312	-1.93477
183861015	chr3:183861015:C:T	2.93238e-75	-8.17673e-10	-2.10869	4.96165e-36	-8.17673e-10	-2.00151	7.11507e-34	-8.17673e-10	-2.03967
183861830	chr3:183861830:T:C	2.94442e-75	-8.17673e-10	-2.1046	5.02175e-36	-8.17673e-10	-1.98947	7.20456e-34	-8.17673e-10	-2.02717
183861971	chr3:183861971:T:C	2.85719e-75	-1.10287	-1.0318	1.19701e-35	0.594202	-1.71504	8.93052e-35	-2.22985	-1.88514
183862435	chr3:183862435:GAAGGTACTT:G	3.17222e-75	-8.17673e-10	-2.03008	1.08773e-35	-8.17673e-10	-1.21657	7.08948e-33	-8.17673e-10	0.259313
183862881	chr3:183862881:G:A	2.90333e-75	-8.17673e-10	-2.11865	4.6823e-36	-8.17673e-10	-2.05946	7.00073e-34	-8.17673e-10	-2.05587
183862970	chr3:183862970:T:C	3.26203e-75	-8.17673e-10	-2.00216	1.0057e-35	-8.17673e-10	-1.29498	6.23294e-33	-8.17673e-10	0.130549
183863243	chr3:183863243:A:G	4.83417e-75	-8.17673e-10	-1.6088	8.16841e-36	-8.17673e-10	-1.50297	9.74602e-34	-8.17673e-10	-1.72502
183863514	chr3:183863514:C:T	3.23627e-75	-1.07532	-0.934768	1.32446e-35	0.634706	-1.65437	9.48936e-35	-2.21622	-1.83808
183864136	chr3:183864136:T:C	2.10342e-75	-2.44094	-1.73e-09	3.03688e-36	-2.49242	-1.73e-09	4.66213e-34	-2.46241	-1.73e-09
183864323	chr3:183864323:C:T	6.03234e-76	-1.65504	-2.03492	2.31045e-35	1.24529	-1.70851	1.52185e-34	-2.04623	-1.53573
183864708	chr3:183864708:A:G	3.25248e-75	-1.10721	-0.89788	1.29361e-35	0.594484	-1.63771	9.47864e-35	-2.23051	-1.82492
183865293	chr3:183865293:G:C	3.10877e-75	-8.17673e-10	-2.05028	5.60078e-36	-8.17673e-10	-1.88034	8.70674e-34	-8.17673e-10	-1.83779
183865312	chr3:183865312:A:G	2.87736e-75	-8.17673e-10	-2.12763	4.37509e-36	-8.17673e-10	-2.12732	6.51598e-34	-8.17673e-10	-2.12763
183865684	chr3:183865684:T:C	2.87818e-75	-8.17673e-10	-2.12735	4.37947e-36	-8.17673e-10	-2.12632	6.51743e-34	-8.17673e-10	-2.1274
183865685	chr3:183865685:T:TA	3.14833e-75	-8.17673e-10	-2.03764	5.04505e-36	-8.17673e-10	-1.98484	7.18214e-34	-8.17673e-10	-2.03029
183866351	chr3:183866351:T:C	2.92793e-75	-8.17673e-10	-2.11021	4.78109e-36	-8.17673e-10	-2.03858	7.15596e-34	-8.17673e-10	-2.03394
183866961	chr3:183866961:C:T	6.6463e-76	-1.93252	-1.66052	7.77473e-36	-0.502733	-1.04964	4.54155e-34	-1.48807	-1.00054
183867121	chr3:183867121:C:T	1.37331e-74	-0.5647	-1.73e-09	6.81755e-36	-1.68375	-1.73e-09	2.91062e-33	-0.630932	-1.73e-09
183867126	chr3:183867126:G:A	3.42547e-76	-2.50344	-1.75241	5.06658e-37	-2.47679	-1.80638	1.33066e-34	-2.25888	-1.45733
183867472	chr3:183867472:G:A	4.45152e-76	-1.87954	-2.11431	7.84673e-37	-1.76153	-2.08421	6.36191e-35	-2.54349	-1.91066
183867578	chr3:183867578:C:T	1.02986e-75	-1.52807	-1.62701	5.5592e-35	1.46667	-1.05187	2.84e-34	-1.96673	-0.99135
183867753	chr3:183867753:T:C	1.52456e-74	0.700348	-1.16057	2.17666e-34	3.58872	-1.809	1.93977e-34	-1.33929	-2.00002
183868095	chr3:183868095:A:G	7.14764e-76	-1.93982	-1.58049	8.4909e-36	-0.538415	-0.925837	5.12445e-34	-1.49948	-0.868381
183868217	chr3:183868217:C:T	1.37755e-74	0.744607	-1.30623	1.65467e-34	3.39701	-1.89149	1.79893e-34	-1.36434	-2.05035
183868514	chr3:183868514:G:A	9.58746e-76	-1.56331	-1.66333	4.75424e-35	1.35345	-1.09507	2.69701e-34	-1.985	-1.02474
183868520	chr3:183868520:C:T	2.92489e-75	-8.17673e-10	-2.11125	4.4257e-36	-8.17673e-10	-2.11582	6.60841e-34	-8.17673e-10	-2.11354
183868601	chr3:183868601:G:A	3.18405e-75	-8.17673e-10	-2.02635	1.07559e-35	-8.17673e-10	-1.2278	6.97432e-33	-8.17673e-10	0.242935
183868672	chr3:183868672:G:T	4.87542e-76	-2.51122	-1.39167	7.40616e-37	-2.47703	-1.42649	2.63908e-34	-2.04415	-0.987302
183869151	chr3:183869151:C:G	2.87949e-75	-8.17673e-10	-2.12689	4.4823e-36	-8.17673e-10	-2.10311	6.52476e-34	-8.17673e-10	-2.12628
183869296	chr3:183869296:TC:T	3.96507e-76	-2.54443	-1.56514	1.50169e-36	-2.34042	-0.856238	2.47703e-34	-2.4458	-0.649023
183869355	chr3:183869355:C:T	2.88943e-75	-8.17673e-10	-2.12345	4.61115e-36	-8.17673e-10	-2.07477	6.90157e-34	-8.17673e-10	-2.07013
183869394	chr3:183869394:T:C	2.91407e-75	-8.17673e-10	-2.11496	4.7505e-36	-8.17673e-10	-2.045	7.17131e-34	-8.17673e-10	-2.0318
183869584	chr3:183869584:T:C	2.6798e-76	-2.53226	-1.96909	4.12464e-37	-2.50867	-1.98018	1.18174e-34	-2.13407	-1.70082
183869610	chr3:183869610:T:TAA	2.90425e-75	-8.17673e-10	-2.11833	4.70697e-36	-8.17673e-10	-2.0542	7.61602e-34	-8.17673e-10	-1.97163
183870326	chr3:183870326:C:G	2.89872e-75	-8.17673e-10	-2.12024	4.65203e-36	-8.17673e-10	-2.06594	6.96456e-34	-8.17673e-10	-2.06105
183870572	chr3:183870572:C:T	3.14047e-75	-8.17673e-10	-2.04014	5.70924e-36	-8.17673e-10	-1.86116	8.89118e-34	-8.17673e-10	-1.81682
183871048	chr3:183871048:T:C	3.70015e-75	-8.17673e-10	-1.87613	5.44363e-36	-8.17673e-10	-1.9088	7.75308e-34	-8.17673e-10	-1.95379
183871382	chr3:183871382:A:G	2.7252e-76	-2.53023	-1.95432	4.20031e-37	-2.50415	-1.96653	1.22721e-34	-2.12003	-1.67711
183872063	chr3:183872063:G:A	3.11539e-75	-8.17673e-10	-2.04816	1.15967e-35	-8.17673e-10	-1.15253	7.89022e-33	-8.17673e-10	0.366325
183872101	chr3:183872101:G:A	1.77919e-74	0.59515	-0.900913	1.64637e-34	3.17942	-1.67892	1.86876e-34	-1.47054	-1.90607
183873226	chr3:183873226:C:T	2.74049e-75	-0.13808	-2.03829	8.42308e-36	0.354547	-1.82682	3.94638e-34	-0.875375	-1.75371
183873243	chr3:183873243:C:T	2.92643e-75	-0.126549	-1.98418	9.32867e-36	0.374569	-1.74472	4.461e-34	-0.840228	-1.66628
183873494	chr3:183873494:A:G	5.97496e-76	-1.82528	-1.87423	1.89866e-36	-0.843658	-2.11844	5.17796e-35	-2.54233	-2.11773
183873569	chr3:183873569:A:G	3.02512e-75	-8.17673e-10	-2.07756	4.37388e-36	-8.17673e-10	-2.1276	6.52194e-34	-8.17673e-10	-2.12671
183873590	chr3:183873590:G:A	2.88781e-75	-8.17673e-10	-2.12401	4.39974e-36	-8.17673e-10	-2.1217	6.53713e-34	-8.17673e-10	-2.12439
183874281	chr3:183874281:T:C	1.66615e-75	-1.20458	-1.46941	8.50183e-36	0.497127	-1.96009	7.55131e-35	-2.23755	-2.0452
183874332	chr3:183874332:A:G	8.65586e-76	-1.59471	-1.73415	4.17597e-35	1.3423	-1.21361	2.52445e-34	-2.0116	-1.06426
183874507	chr3:183874507:C:T	7.49711e-75	-8.17673e-10	-1.16999	1.17832e-35	-8.17673e-10	-1.13657	1.80912e-33	-8.17673e-10	-1.10646
183874639	chr3:183874639:C:T	2.96694e-75	-8.17673e-10	-2.09698	4.38848e-36	-8.17673e-10	-2.12426	6.52005e-34	-8.17673e-10	-2.127
183874644	chr3:183874644:G:A	2.87857e-75	-0.0175916	-2.10962	8.21025e-36	0.472478	-1.97034	3.88786e-34	-0.725342	-1.91868
183874657	chr3:183874657:T:C	6.35523e-76	-1.84313	-1.79469	1.87678e-36	-0.87689	-2.0968	5.128e-35	-2.54212	-2.12763
183874779	chr3:183874779:G:T	4.7604e-76	-1.92653	-2.00023	1.59713e-36	-1.00989	-2.12515	5.36406e-35	-2.53385	-2.0909
183875266	chr3:183875266:T:A	3.25423e-75	-8.17673e-10	-2.00455	1.01246e-35	-8.17673e-10	-1.28828	6.28252e-33	-8.17673e-10	0.138473
183875429	chr3:183875429:A:G	4.15646e-75	-8.17673e-10	-1.75985	7.31937e-36	-8.17673e-10	-1.61272	1.07135e-33	-8.17673e-10	-1.63038
183875561	chr3:183875561:T:G	3.85792e-75	-8.17673e-10	-1.83438	6.69674e-36	-8.17673e-10	-1.70163	9.81416e-34	-8.17673e-10	-1.71806
183875656	chr3:183875656:A:G	2.88602e-75	-8.17673e-10	-2.12463	4.43248e-36	-8.17673e-10	-2.11429	6.56604e-34	-8.17673e-10	-2.11997
183875668	chr3:183875668:T:C	2.60262e-75	-0.240947	-1.98704	2.20219e-35	1.58164	-2.09285	7.65015e-35	-2.27301	-1.99674
183875893	chr3:183875893:C:A	2.88001e-75	-8.17673e-10	-2.12671	4.38282e-36	-8.17673e-10	-2.12555	6.52008e-34	-8.17673e-10	-2.127
183875982	chr3:183875982:C:T	6.6666e-74	1.01519	-1.73e-09	3.51633e-33	4.56193	-1.73e-09	1.4918e-31	3.30585	-1.73e-09
183876051	chr3:183876051:A:G	5.12721e-76	-1.92729	-1.92525	1.58494e-36	-1.01632	-2.12638	5.23184e-35	-2.53336	-2.11635
183876284	chr3:183876284:C:T	2.91713e-75	-8.17673e-10	-2.11391	4.41497e-36	-8.17673e-10	-2.11825	6.58939e-34	-8.17673e-10	-2.11642
183876426	chr3:183876426:C:T	1.95587e-75	-1.2567	-1.25697	8.81946e-36	0.407279	-1.83357	8.39528e-35	-2.24371	-1.93309
183876481	chr3:183876481:A:G	2.38466e-75	-1.49606	-0.81939	1.03957e-35	0.130546	-1.3924	9.16751e-35	-2.39671	-1.6921
183876898	chr3:183876898:G:T	1.89774e-75	-2.54385	-1.73e-09	3.16116e-36	-2.45231	-1.73e-09	4.31463e-34	-2.53987	-1.73e-09
183877006	chr3:183877006:G:A	4.63009e-75	-8.17673e-10	-1.65193	5.18602e-36	-8.17673e-10	-1.95728	1.09655e-33	-8.17673e-10	-1.60713
183877258	chr3:183877258:C:T	2.92128e-75	-8.17673e-10	-2.11249	4.42725e-36	-8.17673e-10	-2.11547	6.54199e-34	-8.17673e-10	-2.12364
183877464	chr3:183877464:T:C	3.07165e-75	-8.17673e-10	-2.0623	4.89196e-36	-8.17673e-10	-2.01565	7.00719e-34	-8.17673e-10	-2.05495
183877527	chr3:183877527:G:T	2.91918e-75	-8.17673e-10	-2.11321	4.73769e-36	-8.17673e-10	-2.0477	7.09734e-34	-8.17673e-10	-2.04216
183877637	chr3:183877637:C:T	1.76951e-75	-0.638958	-1.97485	5.00273e-36	-0.0979104	-1.89535	2.79919e-34	-1.29469	-1.67786
183878081	chr3:183878081:G:A	3.93712e-75	-8.17673e-10	-1.81406	5.72583e-36	-8.17673e-10	-1.85826	8.08796e-34	-8.17673e-10	-1.91151
183878147	chr3:183878147:C:T	5.19591e-75	-8.17673e-10	-1.53664	5.57364e-36	-8.17673e-10	-1.8852	1.23426e-33	-8.17673e-10	-1.48882
183878222	chr3:183878222:C:T	1.87168e-75	-0.574284	-1.98339	5.31449e-36	-0.0265934	-1.90622	2.91683e-34	-1.2397	-1.69169
183878396	chr3:183878396:T:C	3.24974e-76	-2.34839	-1.96013	4.16886e-37	-2.36035	-2.11784	6.24936e-35	-2.4335	-2.03849
183878495	chr3:183878495:A:C	4.01856e-75	-8.17673e-10	-1.79359	6.38457e-36	-8.17673e-10	-1.74936	9.50246e-34	-8.17673e-10	-1.75033
183878574	chr3:183878574:G:C	5.72813e-75	-1.51282	0.073697	3.54975e-35	0.112739	-0.146524	1.18348e-34	-2.44306	-1.39037
183878599	chr3:183878599:G:A	1.74295e-75	-0.665745	-1.96319	4.93031e-36	-0.126684	-1.88116	2.79528e-34	-1.31564	-1.65831
183879646	chr3:183879646:T:C	2.92519e-75	-8.17673e-10	-2.11115	4.76778e-36	-8.17673e-10	-2.04137	7.12823e-34	-8.17673e-10	-2.03782
183879683	chr3:183879683:A:AT	4.97717e-76	-1.75472	-2.12751	9.69145e-37	-1.60441	-2.03018	7.28299e-35	-2.53243	-1.7865
183879943	chr3:183879943:C:G	1.87751e-75	-0.604013	-1.95055	5.34204e-36	-0.0654597	-1.86218	3.00213e-34	-1.27345	-1.62911
183880210	chr3:183880210:A:C	5.20308e-76	-1.74107	-2.09677	9.1639e-37	-1.58215	-2.10841	6.26256e-35	-2.52885	-1.94103
183880618	chr3:183880618:T:C	5.01991e-76	-1.75184	-2.12184	9.3546e-37	-1.60182	-2.06814	6.75831e-35	-2.53211	-1.86158
183881162	chr3:183881162:C:G	2.32911e-74	-0.0364368	-1.73e-09	1.14112e-35	-1.16866	-1.73e-09	2.35417e-33	-0.843109	-1.73e-09
183881368	chr3:183881368:C:T	3.42074e-75	-8.17673e-10	-1.95465	5.71025e-36	-8.17673e-10	-1.86098	9.17918e-34	-8.17673e-10	-1.78495
183882724	chr3:183882724:A:G	5.84748e-76	-1.67836	-2.04272	2.10886e-35	1.17525	-1.72977	1.5039e-34	-2.05312	-1.5407
183883192	chr3:183883192:C:A	3.39506e-75	-8.17673e-10	-1.96219	4.97859e-36	-8.17673e-10	-1.9981	7.4282e-34	-8.17673e-10	-1.9966
183883317	chr3:183883317:G:A	7.08956e-75	0.274168	-1.50005	9.03061e-35	2.83594	-1.93598	1.37632e-34	-1.6489	-2.03357
183883537	chr3:183883537:T:C	1.81785e-75	-1.483	-1.10386	1.19413e-34	1.58091	-0.401571	5.78114e-34	-1.91196	-0.335321
183883710	chr3:183883710:T:C	5.06895e-76	-1.74335	-2.12061	9.4879e-37	-1.58673	-2.06909	6.74538e-35	-2.53163	-1.86398
183883927	chr3:183883927:C:A	4.7077e-76	-2.54647	-1.39142	4.69155e-37	-2.31038	-2.04969	5.46028e-35	-2.48017	-2.1268
183884399	chr3:183884399:T:G	2.98087e-75	-1.2532	-0.839089	1.3074e-35	0.439815	-1.47244	1.05607e-34	-2.30637	-1.64096
183884421	chr3:183884421:AAC:A	2.91553e-75	-8.17673e-10	-2.11446	4.51454e-36	-8.17673e-10	-2.09594	6.6618e-34	-8.17673e-10	-2.10549
183884463	chr3:183884463:C:T	5.04558e-76	-1.78141	-2.08717	8.77964e-37	-1.62041	-2.11299	6.13741e-35	-2.53312	-1.95695
183884529	chr3:183884529:G:A	2.52302e-76	-2.5394	-2.02223	3.88135e-37	-2.51849	-2.03116	1.03944e-34	-2.16717	-1.79603
183885037	chr3:183885037:A:G	2.81897e-76	-2.54136	-1.90936	4.48867e-37	-2.52346	-1.88082	1.27621e-34	-2.2044	-1.55359
183885043	chr3:183885043:C:G	2.52598e-76	-2.54215	-2.01831	3.87855e-37	-2.52271	-2.02767	1.01835e-34	-2.19385	-1.78985
183885155	chr3:183885155:C:T	3.433e-76	-2.12608	-2.12758	7.19192e-37	-1.90746	-2.02541	6.92878e-35	-2.53233	-1.83646
183885256	chr3:183885256:C:T	3.596e-75	-8.17673e-10	-1.90469	1.26527e-35	-8.17673e-10	-1.06538	9.66625e-33	-8.17673e-10	0.569341
183885304	chr3:183885304:C:T	3.04676e-75	-8.17673e-10	-2.07043	4.4293e-36	-8.17673e-10	-2.11501	6.59836e-34	-8.17673e-10	-2.11506
183885465	chr3:183885465:A:T	2.91548e-76	-2.52992	-1.88714	9.41095e-37	-2.39918	-1.26478	1.74154e-34	-2.49203	-0.955078
183885556	chr3:183885556:C:T	6.33976e-76	-1.69086	-1.9494	2.41194e-35	1.14599	-1.56622	1.65723e-34	-2.06685	-1.42989
183885702	chr3:183885702:C:T	3.20851e-75	-8.17673e-10	-2.0187	4.67702e-36	-8.17673e-10	-2.06059	7.15357e-34	-8.17673e-10	-2.03427
183886132	chr3:183886132:T:G	2.84709e-76	-2.5334	-1.90739	4.56553e-37	-2.50865	-1.87865	1.34803e-34	-2.15294	-1.55029
183886155	chr3:183886155:C:T	5.12722e-76	-1.78802	-2.06451	1.57049e-35	0.935762	-1.78503	1.29256e-34	-2.13902	-1.60624
183886275	chr3:183886275:C:T	2.87736e-75	-8.17673e-10	-2.12763	4.63032e-36	-8.17673e-10	-2.07062	6.77424e-34	-8.17673e-10	-2.08876
183886599	chr3:183886599:G:A	3.54728e-76	-2.1103	-2.11062	6.9262e-37	-1.87542	-2.0951	6.19331e-35	-2.53896	-1.94204
183886935	chr3:183886935:A:G	1.50845e-75	-1.67955	-1.09387	7.20706e-36	0.00891188	-1.6371	7.64283e-35	-2.46881	-1.80189
183887218	chr3:183887218:C:T	2.88623e-75	-8.17673e-10	-2.12456	4.53203e-36	-8.17673e-10	-2.09208	6.66213e-34	-8.17673e-10	-2.10544
183887381	chr3:183887381:G:A	1.52414e-75	-0.809434	-1.95364	4.17663e-36	-0.303281	-1.87046	2.50561e-34	-1.43575	-1.6476
183887881	chr3:183887881:C:A	1.92477e-75	-2.5297	-1.73e-09	3.49455e-35	-0.0494577	-1.73e-09	4.19455e-33	-0.265513	-1.73e-09
183887896	chr3:183887896:C:A	1.92112e-75	-2.5316	-1.73e-09	3.41196e-35	-0.0733757	-1.73e-09	4.0847e-33	-0.292051	-1.73e-09
183888263	chr3:183888263:A:G	3.36084e-75	-8.17673e-10	-1.97232	9.32756e-36	-8.17673e-10	-1.37027	5.4585e-33	-8.17673e-10	-0.00212537
183888569	chr3:183888569:T:G	6.14593e-76	-2.50747	-1.16383	6.46794e-37	-2.09385	-1.94513	6.10398e-35	-2.37637	-2.11916
183889038	chr3:183889038:C:T	3.22964e-76	-2.22187	-2.09286	5.87587e-37	-2.02326	-2.11172	6.08496e-35	-2.51305	-1.9856
183889073	chr3:183889073:G:A	3.39503e-75	-8.17673e-10	-1.9622	6.03594e-36	-8.17673e-10	-1.80552	9.3393e-34	-8.17673e-10	-1.76765
183889215	chr3:183889215:T:A	5.54285e-76	-2.51917	-1.25542	5.92604e-37	-2.12777	-1.99871	5.94866e-35	-2.39395	-2.12735
183889218	chr3:183889218:T:A	8.45397e-76	-1.22806	-2.12439	2.65566e-36	-0.598525	-2.02803	1.08985e-34	-1.88079	-2.03505
183889573	chr3:183889573:C:A	3.10575e-76	-2.53452	-1.81932	1.07454e-36	-2.3847	-1.14666	2.01422e-34	-2.48299	-0.818659
183889815	chr3:183889815:G:T	3.13285e-75	-8.17673e-10	-2.04257	4.37865e-36	-8.17673e-10	-2.12651	6.54971e-34	-8.17673e-10	-2.12246
183889873	chr3:183889873:C:T	5.32151e-76	-2.52514	-1.2902	5.83805e-37	-2.15234	-1.9891	5.82603e-35	-2.41452	-2.12761
183889893	chr3:183889893:T:TG	3.26714e-75	-8.17673e-10	-2.00059	4.49691e-36	-8.17673e-10	-2.09986	7.0778e-34	-8.17673e-10	-2.04492
183889962	chr3:183889962:C:T	3.94246e-75	-8.17673e-10	-1.8127	7.8139e-36	-8.17673e-10	-1.54734	1.16286e-33	-8.17673e-10	-1.54841
183889972	chr3:183889972:A:T	3.20041e-76	-2.24297	-2.08084	5.7168e-37	-2.04414	-2.11828	5.99543e-35	-2.5065	-2.00698
183890001	chr3:183890001:G:A	3.01819e-75	-8.17673e-10	-2.07985	4.55064e-36	-8.17673e-10	-2.08798	6.80604e-34	-8.17673e-10	-2.08407
183890168	chr3:183890168:G:A	2.88697e-75	-8.17673e-10	-2.1243	4.41719e-36	-8.17673e-10	-2.11774	6.58171e-34	-8.17673e-10	-2.11759
183890473	chr3:183890473:AC:A	3.87406e-75	-8.17673e-10	-1.83021	6.96671e-36	-8.17673e-10	-1.6621	1.04729e-33	-8.17673e-10	-1.6531
183890528	chr3:183890528:G:A	7.03251e-76	-1.41967	-2.11688	1.77799e-36	-0.998224	-2.02954	1.37198e-34	-1.6985	-1.98713
183890586	chr3:183890586:G:T	4.84148e-75	-8.17673e-10	-1.60729	5.80205e-36	-8.17673e-10	-1.84504	7.5554e-34	-8.17673e-10	-1.97962
183890789	chr3:183890789:T:C	2.94593e-75	-8.17673e-10	-2.10409	4.52878e-36	-8.17673e-10	-2.09279	6.74128e-34	-8.17673e-10	-2.09363
183891273	chr3:183891273:A:G	7.47431e-76	-2.5294	-0.946226	6.75353e-37	-2.17935	-1.81641	5.95836e-35	-2.43337	-2.0863
183891371	chr3:183891371:TA:T	2.59288e-76	-2.53402	-2.0003	3.99343e-37	-2.50662	-2.01456	1.09498e-34	-2.138	-1.77315
183891592	chr3:183891592:C:T	4.85328e-76	-2.54102	-1.36642	5.64057e-37	-2.15944	-2.01641	5.37491e-35	-2.50981	-2.11292
183891880	chr3:183891880:TA:T	4.41487e-75	-8.17673e-10	-1.69953	6.3302e-36	-8.17673e-10	-1.75792	2.91295e-33	-8.17673e-10	-0.630132
183891885	chr3:183891885:T:A	3.17428e-76	-2.29919	-2.03282	7.30546e-37	-1.78963	-2.12758	5.52095e-35	-2.52224	-2.07367
183891947	chr3:183891947:C:T	8.71394e-75	-1.01958	-1.73e-09	2.01015e-35	-0.602455	-1.73e-09	9.89813e-34	-1.70954	-1.73e-09
183892298	chr3:183892298:T:C	5.07e-76	-2.20246	-1.66129	1.48703e-35	-0.877487	-0.0263976	1.26413e-33	-2.54188	1.07696
183892331	chr3:183892331:C:T	3.37432e-76	-2.14619	-2.12471	6.86546e-37	-1.92124	-2.05809	6.74199e-35	-2.53398	-1.86213
183892795	chr3:183892795:G:A	3.25147e-75	-8.17673e-10	-2.0054	4.72251e-36	-8.17673e-10	-2.05091	7.22826e-34	-8.17673e-10	-2.02389
183893102	chr3:183893102:G:A	3.44778e-75	-8.17673e-10	-1.94678	9.0187e-36	-8.17673e-10	-1.40395	5.22292e-33	-8.17673e-10	-0.0462417
183893263	chr3:183893263:C:T	3.21788e-76	-2.4432	-1.87517	9.74144e-37	-2.46671	-1.16274	1.70304e-34	-2.37414	-1.09533
183893748	chr3:183893748:G:A	3.17385e-75	-8.17673e-10	-2.02956	5.49782e-36	-8.17673e-10	-1.8989	8.13726e-34	-8.17673e-10	-1.90543
183894118	chr3:183894118:G:C	4.25416e-75	-8.17673e-10	-1.73661	8.23781e-36	-8.17673e-10	-1.49451	1.27049e-33	-8.17673e-10	-1.4599
183894183	chr3:183894183:G:A	7.28549e-76	-1.71245	-1.78876	2.80457e-35	1.1178	-1.38722	1.70934e-34	-2.09746	-1.36832
183894493	chr3:183894493:T:C	2.35659e-75	-1.84103	-0.486263	8.67178e-36	-0.25802	-1.18515	1.01185e-34	-2.51167	-1.47844
183894668	chr3:183894668:C:T	3.61733e-76	-2.0984	-2.10296	7.04088e-37	-1.88825	-2.06585	6.5756e-35	-2.52787	-1.89323
183894802	chr3:183894802:T:A	3.32085e-75	-8.17673e-10	-1.98429	5.01958e-36	-8.17673e-10	-1.9899	7.45081e-34	-8.17673e-10	-1.99356
183894865	chr3:183894865:A:T	1.372e-75	-1.08424	-1.784	8.97876e-35	1.29729	-0.403094	9.07049e-34	-2.19424	0.397387
183895130	chr3:183895130:G:C	3.31681e-75	-8.17673e-10	-1.98551	5.01302e-36	-8.17673e-10	-1.99121	7.4412e-34	-8.17673e-10	-1.99485
183895376	chr3:183895376:C:T	3.35842e-75	-8.17673e-10	-1.97304	6.64122e-36	-8.17673e-10	-1.70995	1.21825e-33	-8.17673e-10	-1.50188
183895718	chr3:183895718:G:A	3.1479e-75	-8.17673e-10	-2.03777	5.42375e-36	-8.17673e-10	-1.91246	8.02602e-34	-8.17673e-10	-1.9192
183896237	chr3:183896237:C:G	2.92585e-75	-8.17673e-10	-2.11092	4.37614e-36	-8.17673e-10	-2.12708	6.51864e-34	-8.17673e-10	-2.12722
183896252	chr3:183896252:G:T	3.15956e-75	-8.17673e-10	-2.03408	4.99253e-36	-8.17673e-10	-1.9953	7.26937e-34	-8.17673e-10	-2.01821
183896465	chr3:183896465:T:C	3.70876e-76	-2.07587	-2.10052	7.15344e-37	-1.84053	-2.09771	5.93901e-35	-2.53946	-1.98346
183896770	chr3:183896770:G:A	2.92704e-75	-8.17673e-10	-2.11052	4.79206e-36	-8.17673e-10	-2.03629	7.09924e-34	-8.17673e-10	-2.0419
183897426	chr3:183897426:T:C	3.92064e-76	-2.14521	-1.97563	6.41739e-37	-1.92413	-2.12269	5.37506e-35	-2.53125	-2.09145
183897484	chr3:183897484:T:C	6.28919e-76	-1.84662	-1.80164	1.57064e-36	-1.39452	-1.75725	3.38227e-34	-1.87158	-0.911754
183897573	chr3:183897573:T:C	4.58723e-75	-1.81335	0.152116	3.01633e-35	-0.141255	-0.0553656	1.1146e-34	-2.51804	-1.37535
183897586	chr3:183897586:G:A	5.32782e-75	-8.17673e-10	-1.51157	5.71807e-36	-8.17673e-10	-1.85962	1.29122e-33	-8.17673e-10	-1.44371
183897825	chr3:183897825:G:A	1.51193e-72	4.13663	-1.73e-09	8.4205e-36	-1.47258	-1.73e-09	4.67016e-34	-2.46069	-1.73e-09
183898308	chr3:183898308:A:C	3.41292e-76	-2.14517	-2.11435	6.62398e-37	-1.92349	-2.09164	6.2711e-35	-2.53004	-1.93848
183898453	chr3:183898453:G:T	2.07506e-75	-1.12893	-1.32559	5.76744e-36	-0.753302	-1.09772	4.94791e-34	-1.76928	-0.63364
183898579	chr3:183898579:C:T	3.66755e-75	-1.88498	-1.73e-09	7.55029e-35	0.720923	-1.73e-09	6.0551e-34	-2.20098	-1.73e-09
183898633	chr3:183898633:T:C	2.88688e-76	-2.5224	-1.90451	4.67433e-37	-2.50057	-1.86318	1.26202e-34	-2.1492	-1.61996
183898827	chr3:183898827:A:G	1.42032e-74	-0.531043	-1.73e-09	6.76769e-36	-1.69109	-1.73e-09	2.78976e-33	-0.673344	-1.73e-09
183899098	chr3:183899098:TTAAAAAAAAAA:T	6.6757e-76	-1.82086	-1.76776	1.01268e-36	-1.47321	-2.11744	1.56017e-34	-1.70685	-1.85025
183899256	chr3:183899256:G:A	7.84503e-76	-1.69866	-1.72855	1.16195e-36	-1.33017	-2.12298	1.69936e-34	-1.58765	-1.88398
183899451	chr3:183899451:T:C	4.51329e-75	-1.7454	0.0679196	1.71441e-35	-0.0901412	-0.671453	1.45631e-34	-2.49078	-1.1352
183899730	chr3:183899730:T:C	3.46528e-75	-8.17673e-10	-1.94172	5.31634e-36	-8.17673e-10	-1.93246	8.15522e-34	-8.17673e-10	-1.90323
183899811	chr3:183899811:AC:A	3.65992e-75	-8.17673e-10	-1.88707	5.43977e-36	-8.17673e-10	-1.90951	7.85327e-34	-8.17673e-10	-1.94095
183899862	chr3:183899862:T:C	3.49666e-75	-8.17673e-10	-1.9327	4.56478e-36	-8.17673e-10	-2.08488	7.03641e-34	-8.17673e-10	-2.05079
183899917	chr3:183899917:G:C	4.18933e-76	-2.2541	-1.80046	4.24499e-37	-2.3677	-2.0924	8.67252e-35	-2.47994	-1.66437
183900355	chr3:183900355:C:T	5.90468e-76	-2.46144	-1.24991	4.05388e-37	-2.41415	-2.09201	5.27436e-35	-2.54433	-2.09728
183900430	chr3:183900430:G:A	3.7761e-75	-8.17673e-10	-1.85582	5.55109e-36	-8.17673e-10	-1.88925	8.16311e-34	-8.17673e-10	-1.90226
183900494	chr3:183900494:C:T	3.30973e-75	-8.17673e-10	-1.98764	6.25997e-36	-8.17673e-10	-1.76907	1.08349e-33	-8.17673e-10	-1.61911
183900752	chr3:183900752:G:A	3.43817e-75	-8.17673e-10	-1.94957	8.04427e-36	-8.17673e-10	-1.51829	3.60152e-33	-8.17673e-10	-0.417944
183900919	chr3:183900919:T:C	6.33378e-76	-1.91759	-1.72361	3.42621e-36	-0.410662	-1.96113	5.39342e-35	-2.52916	-2.09014
183900930	chr3:183900930:C:T	6.79471e-75	-8.17673e-10	-1.26836	1.15316e-35	-8.17673e-10	-1.15815	1.74129e-33	-8.17673e-10	-1.14467
183901022	chr3:183901022:G:A	4.73823e-76	-2.4868	-1.44463	3.7704e-37	-2.45578	-2.12287	5.44837e-35	-2.54665	-2.06251
183901087	chr3:183901087:C:T	3.58965e-75	-8.17673e-10	-1.90645	6.51702e-36	-8.17673e-10	-1.72883	9.91049e-34	-8.17673e-10	-1.70829
183901257	chr3:183901257:G:T	2.99588e-74	0.215316	-1.73e-09	1.1719e-34	1.16055	-1.73e-09	2.81445e-33	-0.664531	-1.73e-09
183901310	chr3:183901310:C:G	3.29405e-75	-8.17673e-10	-1.99239	4.64366e-36	-8.17673e-10	-2.06775	6.98153e-34	-8.17673e-10	-2.05862
183901389	chr3:183901389:C:A	1.0123e-75	-1.08529	-2.08699	2.59233e-36	-0.619293	-2.0314	1.56861e-34	-1.67984	-1.87186
183901856	chr3:183901856:T:C	4.79191e-75	-8.17673e-10	-1.61758	9.52013e-36	-8.17673e-10	-1.34984	1.22137e-33	-8.17673e-10	-1.49932
183901861	chr3:183901861:G:A	5.13633e-76	-2.52554	-1.32521	9.65687e-37	-2.54315	-1.09502	1.63865e-34	-2.54251	-0.965502
183901878	chr3:183901878:C:T	3.40629e-76	-2.29705	-1.96442	5.10868e-37	-2.15483	-2.12007	5.43576e-35	-2.51729	-2.09418
183901931	chr3:183901931:A:T	6.56353e-76	-1.95909	-1.64648	3.26303e-36	-0.500684	-1.91991	5.49875e-35	-2.53231	-2.06764
183902017	chr3:183902017:A:G	3.97106e-76	-2.00072	-2.10734	8.37967e-36	0.537188	-2.01463	1.06605e-34	-1.94043	-1.99749
183902145	chr3:183902145:G:A	5.99177e-76	-2.46979	-1.22691	4.96931e-37	-2.21572	-2.08683	5.95665e-35	-2.41232	-2.10764
183902250	chr3:183902250:G:T	3.17101e-75	-8.17673e-10	-2.03046	4.40222e-36	-8.17673e-10	-2.12114	7.01221e-34	-8.17673e-10	-2.05423
183902626	chr3:183902626:C:T	3.34695e-76	-2.30737	-1.97168	5.04863e-37	-2.16527	-2.12145	5.47216e-35	-2.51416	-2.09063
183902898	chr3:183902898:A:G	3.05889e-75	-8.17673e-10	-2.06646	5.61834e-36	-8.17673e-10	-1.87721	8.00935e-34	-8.17673e-10	-1.92127
183902981	chr3:183902981:A:G	4.84611e-76	-2.47907	-1.42984	3.8545e-37	-2.43403	-2.12256	5.44315e-35	-2.54665	-2.06346
183903183	chr3:183903183:C:T	4.92208e-76	-2.453	-1.44036	3.96651e-37	-2.40473	-2.12321	5.46318e-35	-2.54498	-2.06146
183903200	chr3:183903200:A:G	3.71353e-76	-2.262	-1.91311	5.4218e-37	-2.1109	-2.1045	5.27574e-35	-2.52756	-2.11379
183903225	chr3:183903225:C:T	5.79217e-75	-1.428	-1.73e-09	2.89811e-36	-2.53919	-1.73e-09	4.36171e-34	-2.52902	-1.73e-09
183903356	chr3:183903356:A:G	3.50377e-76	-2.26869	-1.96457	5.30013e-37	-2.11848	-2.11962	5.38296e-35	-2.5264	-2.09483
183903376	chr3:183903376:A:G	5.29951e-76	-2.4341	-1.38538	4.07805e-37	-2.38232	-2.1179	5.39374e-35	-2.5419	-2.07733
183903763	chr3:183903763:C:T	7.73654e-75	-8.17673e-10	-1.13855	1.32144e-35	-8.17673e-10	-1.02194	2.03451e-33	-8.17673e-10	-0.989046
183904203	chr3:183904203:C:T	4.13737e-76	-2.21262	-1.85441	5.69773e-37	-2.13012	-2.03565	7.73345e-35	-2.50841	-1.7505
183904758	chr3:183904758:G:A	3.75156e-75	-8.17673e-10	-1.86234	7.06231e-36	-8.17673e-10	-1.64848	9.45907e-34	-8.17673e-10	-1.75491
183904778	chr3:183904778:G:A	5.63512e-76	-1.80672	-1.95135	1.22286e-35	0.991546	-2.09102	1.18453e-34	-1.71665	-2.11589
183905156	chr3:183905156:A:G	1.41283e-72	4.06884	-1.73e-09	3.59656e-34	2.2819	-1.73e-09	3.76088e-33	-0.374646	-1.73e-09
183905607	chr3:183905607:G:A	3.54414e-76	-2.47098	-1.75082	4.03909e-37	-2.41657	-2.09324	6.67935e-35	-2.54605	-1.8594
183905633	chr3:183905633:G:A	2.84126e-76	-2.46715	-1.9757	4.27097e-37	-2.45863	-1.99537	1.02719e-34	-2.16277	-1.81229
183905990	chr3:183905990:A:G	4.40793e-76	-2.05783	-1.94586	7.81213e-36	-0.00370145	-1.54387	1.34267e-34	-2.27053	-1.43669
183906340	chr3:183906340:A:G	2.9076e-75	-8.17673e-10	-2.11718	4.40794e-36	-8.17673e-10	-2.11984	6.52593e-34	-8.17673e-10	-2.1261
183906659	chr3:183906659:T:G	7.81352e-76	-1.82899	-1.60225	4.76156e-36	-0.209572	-1.8331	5.73098e-35	-2.50732	-2.05126
183906953	chr3:183906953:G:A	3.72719e-75	-8.17673e-10	-1.86885	4.95556e-36	-8.17673e-10	-2.00274	6.98407e-34	-8.17673e-10	-2.05825
183907019	chr3:183907019:T:C	4.72719e-75	-8.17673e-10	-1.63118	5.28483e-36	-8.17673e-10	-1.93841	9.45451e-34	-8.17673e-10	-1.75539
183907022	chr3:183907022:G:A	4.46326e-75	-8.17673e-10	-1.68863	5.09071e-36	-8.17673e-10	-1.97583	8.97043e-34	-8.17673e-10	-1.80795
183907160	chr3:183907160:A:T	5.29054e-76	-2.49508	-1.3261	6.69132e-37	-2.09537	-1.90965	5.7257e-35	-2.43264	-2.12687
183907170	chr3:183907170:C:T	1.05953e-74	-0.8241	-1.73e-09	1.69971e-35	-0.770203	-1.73e-09	5.68888e-33	0.0392135	-1.73e-09
183907176	chr3:183907176:T:C	4.66089e-75	-1.6453	-1.73e-09	2.0947e-35	-0.561253	-1.73e-09	4.56166e-34	-2.4842	-1.73e-09
183907268	chr3:183907268:C:T	1.89243e-75	-2.54665	-1.73e-09	3.78207e-35	0.0296088	-1.73e-09	3.22872e-33	-0.527213	-1.73e-09
183907575	chr3:183907575:T:C	7.08753e-76	-1.64488	-1.88388	5.43274e-36	0.117568	-2.02837	5.60811e-35	-2.45322	-2.12703
183908087	chr3:183908087:C:T	6.79247e-75	-1.26869	-1.73e-09	2.90792e-36	-2.53581	-1.73e-09	4.29108e-34	-2.54535	-1.73e-09
183908151	chr3:183908151:G:A	2.03799e-75	-2.47254	-1.73e-09	2.886e-36	-2.54338	-1.73e-09	6.45101e-34	-2.13765	-1.73e-09
183908322	chr3:183908322:C:T	2.86807e-76	-2.53408	-1.89937	4.43491e-37	-2.50374	-1.91259	1.13689e-34	-2.50528	-1.3683
183908706	chr3:183908706:C:T	2.88242e-75	0.00174958	-2.12763	7.394e-36	0.51014	-2.11272	3.10978e-34	-0.846618	-2.02071
183909013	chr3:183909013:C:T	3.16155e-76	-2.54624	-1.7898	3.77262e-37	-2.54075	-2.03731	8.38592e-35	-2.54266	-1.63525
183909063	chr3:183909063:C:T	8.34166e-75	-8.17673e-10	-1.06325	1.58592e-35	-8.17673e-10	-0.839495	2.72886e-33	-8.17673e-10	-0.695416
183909174	chr3:183909174:G:A	1.26034e-74	1.45778	-2.10832	1.36639e-33	5.74291	-2.12623	4.29547e-32	4.15973	-2.09889
183909301	chr3:183909301:G:A	2.43823e-72	6.59001	-1.97549	6.94668e-29	16.5755	-2.1224	1.19012e-31	5.1962	-2.11628
183910033	chr3:183910033:A:C	3.17109e-75	-8.17673e-10	-2.03043	1.03749e-35	-8.17673e-10	-1.26386	5.61807e-33	-8.17673e-10	0.0266885
183910483	chr3:183910483:C:T	1.60062e-75	-0.651117	-2.063	3.74182e-36	-0.295651	-1.98802	2.59366e-34	-1.25146	-1.79736
183910498	chr3:183910498:TCTC:T	3.35739e-75	-8.17673e-10	-1.97335	6.05225e-36	-8.17673e-10	-1.80282	8.55506e-34	-8.17673e-10	-1.85536
183910625	chr3:183910625:T:G	3.3753e-75	-8.17673e-10	-1.96803	5.48456e-36	-8.17673e-10	-1.90131	7.9807e-34	-8.17673e-10	-1.92486
183910721	chr3:183910721:C:G	1.19236e-75	-0.887624	-2.12095	2.65472e-36	-0.539977	-2.08693	1.80756e-34	-1.45017	-1.95974
183910797	chr3:183910797:C:T	2.38763e-76	-2.49015	-2.12664	3.49143e-37	-2.5326	-2.12293	5.54185e-35	-2.51902	-2.07312
183911907	chr3:183911907:CTCTCTT:C	2.9476e-75	-8.17673e-10	-2.10352	4.86833e-36	-8.17673e-10	-2.0205	7.02887e-34	-8.17673e-10	-2.05186
183912447	chr3:183912447:G:A	2.31242e-76	-2.52763	-2.12117	4.28347e-37	-2.33673	-2.11434	5.49659e-35	-2.52957	-2.07077
183912585	chr3:183912585:G:A	2.8818e-75	-8.17673e-10	-2.12609	4.42405e-36	-8.17673e-10	-2.11619	6.53842e-34	-8.17673e-10	-2.12419
183912611	chr3:183912611:T:C	1.9505e-73	3.15823	-1.06948	1.96129e-30	12.2158	-1.32995	3.25696e-33	1.38086	-1.89936
183912664	chr3:183912664:A:T	3.5907e-75	-8.17673e-10	-1.90616	4.62545e-36	-8.17673e-10	-2.07167	8.22509e-34	-8.17673e-10	-1.8947
183912796	chr3:183912796:A:G	1.74383e-73	2.97829	-1.00154	1.8082e-30	12.0776	-1.27302	2.96815e-33	1.25713	-1.86849
183912828	chr3:183912828:G:A	4.29175e-75	-1.72781	-1.73e-09	9.0969e-35	0.907271	-1.73e-09	7.56842e-34	-1.9779	-1.73e-09
183913063	chr3:183913063:G:A	4.01282e-75	-8.17673e-10	-1.79502	5.40699e-36	-8.17673e-10	-1.91555	9.26871e-34	-8.17673e-10	-1.77524
183913171	chr3:183913171:T:C	5.02419e-76	-2.31783	-1.555	4.15496e-37	-2.3554	-2.12613	7.4366e-35	-2.40523	-1.89282
183913445	chr3:183913445:T:C	8.66121e-72	5.67088	0.211224	5.60496e-29	15.1812	-0.942731	2.19995e-32	3.01463	-1.62291
183913574	chr3:183913574:T:C	6.45965e-73	5.36864	-2.08241	1.74967e-29	15.1685	-2.09425	3.09992e-32	3.83685	-2.10219
183913635	chr3:183913635:C:T	2.89241e-75	-8.17673e-10	-2.12242	4.37809e-36	-8.17673e-10	-2.12664	6.5426e-34	-8.17673e-10	-2.12355
183913636	chr3:183913636:T:C	5.98198e-73	5.29532	-2.0859	1.58408e-29	15.0659	-2.09103	2.91207e-32	3.77181	-2.09966
183913705	chr3:183913705:C:T	4.58927e-73	5.04495	-2.10057	1.12958e-29	14.7082	-2.07153	2.34809e-32	3.53861	-2.08172
183913735	chr3:183913735:G:A	3.10078e-76	-2.44561	-1.90983	6.68368e-37	-2.29386	-1.71231	1.77749e-34	-2.51882	-0.907864
183914070	chr3:183914070:C:T	2.92298e-75	-8.17673e-10	-2.11191	4.37424e-36	-8.17673e-10	-2.12752	6.51958e-34	-8.17673e-10	-2.12707
183914075	chr3:183914075:T:G	3.1637e-75	-8.17673e-10	-2.03277	9.51138e-36	-8.17673e-10	-1.35076	4.92279e-33	-8.17673e-10	-0.105424
183914261	chr3:183914261:G:T	3.00479e-76	-2.25987	-2.12701	3.03025e-36	-0.396167	-2.09843	9.08083e-35	-2.08564	-2.01266
183914421	chr3:183914421:C:G	2.88375e-75	-8.17673e-10	-2.12542	4.42574e-36	-8.17673e-10	-2.11581	6.5205e-34	-8.17673e-10	-2.12693
183914454	chr3:183914454:T:G	4.87977e-76	-1.7771	-2.12489	2.47031e-36	-1.23775	-1.46116	9.22957e-34	-1.39021	-0.389258
183915081	chr3:183915081:A:C	2.96822e-75	-8.17673e-10	-2.09654	1.33298e-35	-8.17673e-10	-1.01325	8.09142e-33	-8.17673e-10	0.391505
183915344	chr3:183915344:G:GA	2.91949e-75	-8.17673e-10	-2.1131	8.55652e-36	-8.17673e-10	-1.45655	4.05766e-33	-8.17673e-10	-0.298693
183915476	chr3:183915476:ACT:A	3.39428e-75	-1.96242	-1.73e-09	1.12413e-35	-1.18365	-1.73e-09	5.95237e-34	-2.21809	-1.73e-09
183915641	chr3:183915641:G:A	2.98652e-75	-8.17673e-10	-2.0904	4.4227e-36	-8.17673e-10	-2.1165	6.5575e-34	-8.17673e-10	-2.12127
183916065	chr3:183916065:C:T	4.58059e-75	-1.66268	-1.73e-09	1.3824e-35	-0.976839	-1.73e-09	4.45433e-34	-2.50801	-1.73e-09
183916123	chr3:183916123:T:C	4.99965e-76	-1.75013	-2.12759	1.08993e-35	0.529344	-1.74389	2.32687e-34	-2.06596	-1.0914
183916728	chr3:183916728:C:T	3.33766e-73	4.44544	-1.81951	3.18133e-31	10.5069	-1.43994	4.07596e-32	2.93735	-0.928954
183916730	chr3:183916730:T:C	2.0788e-75	-2.04827	-0.404451	5.99904e-36	-0.562408	-1.24924	1.1913e-34	-1.93595	-1.89089
183916987	chr3:183916987:C:T	3.64728e-75	-8.17673e-10	-1.89053	7.36992e-36	-8.17673e-10	-1.60584	1.19556e-33	-8.17673e-10	-1.52068
183917008	chr3:183917008:G:A	2.93472e-75	-8.17673e-10	-2.1079	4.69422e-36	-8.17673e-10	-2.05692	6.9333e-34	-8.17673e-10	-2.06555
183917091	chr3:183917091:T:C	2.18415e-72	2.75495	1.74952	9.97349e-30	11.5433	0.968864	5.02695e-32	2.24579	-0.0276945
183917338	chr3:183917338:G:A	3.03124e-75	-8.17673e-10	-2.07554	8.32202e-36	-8.17673e-10	-1.48434	3.3276e-33	-8.17673e-10	-0.497047
183917604	chr3:183917604:T:G	2.91491e-75	-8.17673e-10	-2.11467	4.63044e-36	-8.17673e-10	-2.07059	6.84903e-34	-8.17673e-10	-2.07778
183917700	chr3:183917700:C:T	1.28e-72	1.59419	2.37592	4.98179e-32	6.28661	0.926268	1.30926e-32	0.890562	-0.0178172
183917710	chr3:183917710:T:A	1.0144e-73	0.87094	0.564017	3.66419e-32	5.27483	1.63087	1.52408e-31	0.936661	2.3906
183917869	chr3:183917869:C:T	3.06942e-75	-2.06302	-1.73e-09	2.87657e-36	-2.54665	-1.73e-09	4.80043e-34	-2.43318	-1.73e-09
183917879	chr3:183917879:T:TG	2.88956e-75	-8.17673e-10	-2.1234	4.52941e-36	-8.17673e-10	-2.09266	6.72602e-34	-8.17673e-10	-2.0959
183917886	chr3:183917886:T:C	3.75234e-76	-2.14816	-2.01655	6.07657e-36	-0.068989	-1.72982	1.37546e-34	-1.99324	-1.68985
183917929	chr3:183917929:AG:A	3.54701e-76	-2.22782	-1.99317	3.40892e-36	-0.276157	-2.10069	8.45697e-35	-2.04287	-2.12661
183917980	chr3:183917980:C:T	1.1542e-73	1.38614	0.177931	5.77495e-32	6.21454	1.14608	1.11967e-31	0.921667	2.09723
183917992	chr3:183917992:C:T	2.01649e-75	-2.48315	-1.73e-09	7.88112e-36	-1.53878	-1.73e-09	5.53994e-34	-2.2899	-1.73e-09
183918017	chr3:183918017:C:T	8.83953e-76	-1.21202	-2.09584	1.62731e-36	-1.3343	-1.78202	1.65028e-34	-2.4044	-1.09654
183918027	chr3:183918027:A:G	2.53624e-72	2.63921	2.01472	1.00733e-29	11.3311	1.19107	5.4832e-32	2.14906	0.155916
183918209	chr3:183918209:A:G	2.33451e-72	2.69602	1.87503	9.61319e-30	11.4136	1.06184	4.98091e-32	2.17827	0.0306326
183918315	chr3:183918315:T:C	4.28013e-75	-8.17673e-10	-1.73053	9.22548e-36	-8.17673e-10	-1.38128	1.33741e-33	-8.17673e-10	-1.40856
183918407	chr3:183918407:T:C	1.08366e-73	1.33613	0.164872	5.2728e-32	6.15204	1.11761	1.02817e-31	0.872054	2.0616
183918485	chr3:183918485:T:A	2.59523e-72	2.75727	1.91965	1.10858e-29	11.5211	1.09679	5.57399e-32	2.25131	0.0700918
183918517	chr3:183918517:C:T	2.9002e-75	-8.17673e-10	-2.11973	4.56362e-36	-8.17673e-10	-2.08513	6.77811e-34	-8.17673e-10	-2.08819
183918580	chr3:183918580:C:T	2.92353e-76	-2.36332	-2.05098	2.36405e-36	-0.623067	-2.1198	7.16546e-35	-2.22392	-2.11128
183918609	chr3:183918609:A:C	4.39598e-75	-8.17673e-10	-1.70382	9.56189e-36	-8.17673e-10	-1.34546	1.38403e-33	-8.17673e-10	-1.3743
183918624	chr3:183918624:T:G	4.29742e-75	-8.17673e-10	-1.72649	9.26989e-36	-8.17673e-10	-1.37648	1.34293e-33	-8.17673e-10	-1.40445
183918839	chr3:183918839:G:A	2.88915e-75	-8.17673e-10	-2.12355	4.45988e-36	-8.17673e-10	-2.10813	6.6178e-34	-8.17673e-10	-2.11212
183918868	chr3:183918868:C:G	4.28722e-75	-8.17673e-10	-1.72887	9.12751e-36	-8.17673e-10	-1.39195	1.3179e-33	-8.17673e-10	-1.42326
183919245	chr3:183919245:A:C	2.88674e-75	-8.17673e-10	-2.12438	4.63757e-36	-8.17673e-10	-2.06906	6.81529e-34	-8.17673e-10	-2.08272
183919448	chr3:183919448:C:T	4.57268e-76	-2.3907	-1.5763	9.63805e-37	-2.29402	-1.34609	1.07092e-34	-2.54621	-1.38716
183919463	chr3:183919463:C:T	1.83918e-73	2.73076	-0.700785	8.23236e-31	11.3356	-1.31787	6.3415e-33	1.80217	-1.65435
183919934	chr3:183919934:T:G	2.88666e-76	-2.35906	-2.06793	2.4107e-36	-0.610562	-2.11277	7.27447e-35	-2.2183	-2.1018
183920057	chr3:183920057:T:C	1.31765e-73	2.00134	-0.304827	1.24229e-32	7.11514	-1.29109	1.96301e-33	0.717482	-1.7423
183920196	chr3:183920196:G:C	5.347e-74	0.794613	-1.73e-09	1.55519e-35	-0.859063	-1.73e-09	1.68999e-32	1.12801	-1.73e-09
183920278	chr3:183920278:G:T	2.92209e-75	-8.17673e-10	-2.11221	4.37487e-36	-8.17673e-10	-2.12737	6.6681e-34	-8.17673e-10	-2.10455
183920718	chr3:183920718:C:T	9.54116e-74	1.25298	0.120707	4.58471e-32	6.06001	1.06981	9.22058e-32	0.813126	2.0116
183920719	chr3:183920719:G:A	2.97478e-75	-8.17673e-10	-2.09434	9.51006e-36	-8.17673e-10	-1.3509	4.23562e-33	-8.17673e-10	-0.255768
183921535	chr3:183921535:C:T	3.47326e-76	-2.26256	-1.97944	6.82695e-37	-2.12866	-1.85629	6.99624e-35	-2.54166	-1.81743
183921998	chr3:183921998:G:A	1.51344e-74	-0.467538	-1.73e-09	1.90958e-35	-0.65378	-1.73e-09	5.62887e-33	0.0286088	-1.73e-09
183922017	chr3:183922017:C:T	3.18982e-75	-8.17673e-10	-2.02455	4.78872e-36	-8.17673e-10	-2.03698	6.97591e-34	-8.17673e-10	-2.05942
183922018	chr3:183922018:G:A	3.49639e-75	-8.17673e-10	-1.93278	4.57143e-36	-8.17673e-10	-2.08342	6.90853e-34	-8.17673e-10	-2.06913
183922099	chr3:183922099:C:T	1.61461e-75	-0.805198	-1.90022	4.11446e-36	-0.403239	-1.7855	3.22642e-34	-1.1701	-1.66041
183922146	chr3:183922146:C:T	3.59164e-75	-8.17673e-10	-1.9059	6.06429e-36	-8.17673e-10	-1.80083	8.24097e-34	-8.17673e-10	-1.89277
183922230	chr3:183922230:G:T	4.87346e-76	-2.22449	-1.6788	3.88006e-36	-0.297389	-1.95001	9.30413e-35	-2.03032	-2.04369
183922303	chr3:183922303:C:T	2.89733e-75	-8.17673e-10	-2.12072	4.5606e-36	-8.17673e-10	-2.08579	6.77284e-34	-8.17673e-10	-2.08896
183922596	chr3:183922596:T:C	2.68205e-75	-2.19793	-1.73e-09	4.97775e-36	-1.99827	-1.73e-09	4.30608e-34	-2.54186	-1.73e-09
183922841	chr3:183922841:C:T	3.03973e-75	-8.17673e-10	-2.07274	4.84083e-36	-8.17673e-10	-2.02616	7.42428e-34	-8.17673e-10	-1.99713
183922990	chr3:183922990:C:T	3.16601e-75	-2.03204	-1.73e-09	4.71842e-35	0.250812	-1.73e-09	6.21779e-34	-2.17447	-1.73e-09
183923549	chr3:183923549:G:A	4.86643e-76	-2.2244	-1.68033	3.88534e-36	-0.295366	-1.95067	9.27112e-35	-2.03287	-2.0447
183923879	chr3:183923879:G:A	3.93101e-76	-2.19253	-1.92566	3.6939e-36	-0.214245	-2.08232	8.85561e-35	-2.00276	-2.12066
183924256	chr3:183924256:G:A	4.77163e-75	-1.62182	-1.73e-09	1.84085e-35	-0.690436	-1.73e-09	6.74303e-34	-2.09338	-1.73e-09
183924315	chr3:183924315:C:T	2.55266e-75	-2.24737	-1.73e-09	4.37604e-36	-2.1271	-1.73e-09	4.33633e-34	-2.53486	-1.73e-09
183924364	chr3:183924364:G:C	9.93034e-74	1.67659	-0.262916	8.38146e-33	6.65424	-1.22371	1.7995e-33	0.529337	-1.64113
183924515	chr3:183924515:G:A	3.66423e-76	-2.24421	-1.94426	3.233e-36	-0.353319	-2.07652	8.41386e-35	-2.05447	-2.12011
183924963	chr3:183924963:A:G	5.58661e-74	0.890862	-0.0524128	3.38226e-32	5.55818	1.26745	6.58424e-32	0.446174	2.04179
183925012	chr3:183925012:A:T	1.23111e-74	-0.674006	-1.73e-09	2.03982e-35	-0.587803	-1.73e-09	5.64851e-33	0.0320928	-1.73e-09
183925091	chr3:183925091:G:A	1.15726e-72	2.66677	1.20254	3.83688e-30	11.2853	0.271625	3.10528e-32	2.2073	-0.470915
183925467	chr3:183925467:C:T	4.23159e-75	-8.17673e-10	-1.74193	8.73805e-36	-8.17673e-10	-1.43556	1.20095e-33	-8.17673e-10	-1.51619
183925797	chr3:183925797:T:C	4.98024e-73	4.87783	-1.85169	5.55569e-31	11.1112	-1.48665	5.81162e-32	3.35771	-0.994566
183926375	chr3:183926375:A:C	1.04263e-72	2.22885	1.53614	2.22325e-30	10.4065	0.60472	2.8136e-32	1.81444	-0.176691
183926861	chr3:183926861:A:G	3.09245e-75	-8.17673e-10	-2.05554	5.10501e-36	-8.17673e-10	-1.97303	7.55582e-34	-8.17673e-10	-1.97957
183926913	chr3:183926913:C:T	3.11567e-76	-2.30575	-2.0449	2.62069e-36	-0.520876	-2.11893	7.68228e-35	-2.13901	-2.12654
183926935	chr3:183926935:C:T	2.87736e-75	-8.17673e-10	-2.12763	4.38758e-36	-8.17673e-10	-2.12447	6.61675e-34	-8.17673e-10	-2.11228
183927065	chr3:183927065:T:C	2.87736e-75	-8.17673e-10	-2.12763	4.40034e-36	-8.17673e-10	-2.12157	6.61161e-34	-8.17673e-10	-2.11306
183927874	chr3:183927874:C:T	5.59735e-74	0.90307	-0.0627005	3.41532e-32	5.57661	1.25876	6.55657e-32	0.454965	2.02879
183928135	chr3:183928135:A:T	5.72804e-74	0.922687	-0.0592377	3.275e-32	5.5871	1.20631	5.99907e-32	0.455964	1.93893
183928434	chr3:183928434:A:G	5.81041e-74	0.846748	0.0309801	3.37684e-32	5.48644	1.3376	6.54858e-32	0.391182	2.09135
183928489	chr3:183928489:C:T	4.18901e-75	-8.17673e-10	-1.75204	8.61982e-36	-8.17673e-10	-1.44918	1.18579e-33	-8.17673e-10	-1.52889
183929293	chr3:183929293:T:C	2.13555e-75	-2.02656	-0.399224	5.90714e-36	-2.2126	0.38551	1.02096e-33	-2.24925	0.570693
183929705	chr3:183929705:C:G	3.49804e-76	-2.21582	-2.01907	3.44416e-36	-0.255258	-2.11131	8.50081e-35	-2.03669	-2.12761
183929913	chr3:183929913:C:T	2.90877e-75	-8.17673e-10	-2.11678	4.4172e-36	-8.17673e-10	-2.11774	6.56348e-34	-8.17673e-10	-2.12036
183930297	chr3:183930297:C:T	1.90621e-75	-2.53939	-1.73e-09	5.69999e-36	-1.86278	-1.73e-09	8.97588e-34	-1.80734	-1.73e-09
183930465	chr3:183930465:A:C	2.8777e-75	-8.17673e-10	-2.12752	4.38262e-36	-8.17673e-10	-2.1256	6.60031e-34	-8.17673e-10	-2.11477
183930619	chr3:183930619:T:C	2.929e-75	-8.17673e-10	-2.10985	4.5735e-36	-8.17673e-10	-2.08297	6.94794e-34	-8.17673e-10	-2.06344
183931070	chr3:183931070:C:T	3.98846e-76	-2.2266	-1.87709	3.5874e-36	-0.283493	-2.04233	8.68242e-35	-2.0409	-2.10227
183932082	chr3:183932082:A:G	1.6715e-72	5.91162	-1.67465	2.76469e-29	15.6187	-2.08694	6.00826e-32	4.51821	-2.12179
183932542	chr3:183932542:T:C	1.99106e-72	2.7594	1.65252	8.84972e-30	11.54	0.85263	4.5517e-32	2.24929	-0.130504
183932599	chr3:183932599:G:T	4.67995e-73	4.80865	-1.8447	5.1318e-31	11.0186	-1.4735	5.53288e-32	3.29362	-0.979626
183933154	chr3:183933154:C:T	2.76311e-75	-2.16815	-1.73e-09	2.84381e-35	-0.255519	-1.73e-09	1.54179e-32	1.03623	-1.73e-09
183933562	chr3:183933562:G:A	7.99604e-75	-8.17673e-10	-1.10556	1.01988e-35	-8.17673e-10	-1.28098	1.46043e-33	-8.17673e-10	-1.32057
183933795	chr3:183933795:A:G	3.40329e-75	-8.17673e-10	-1.95977	5.53337e-36	-8.17673e-10	-1.89245	8.56254e-34	-8.17673e-10	-1.85449
183933951	chr3:183933951:C:T	2.89885e-75	-8.17673e-10	-2.12019	4.37671e-36	-8.17673e-10	-2.12695	6.52815e-34	-8.17673e-10	-2.12576
183934649	chr3:183934649:C:T	2.88171e-75	-8.17673e-10	-2.12613	4.43541e-36	-8.17673e-10	-2.11363	6.69038e-34	-8.17673e-10	-2.10121
183934650	chr3:183934650:G:A	3.59649e-75	-8.17673e-10	-1.90455	4.97775e-36	-8.17673e-10	-1.99827	7.39726e-34	-8.17673e-10	-2.00078
183934948	chr3:183934948:G:A	1.76534e-72	2.6369	1.65469	6.30341e-30	11.2896	0.763783	4.26206e-32	2.14614	-0.0930973
183935039	chr3:183935039:C:T	2.8875e-75	-8.17673e-10	-2.12412	4.66756e-36	-8.17673e-10	-2.06261	6.92684e-34	-8.17673e-10	-2.06648
183935144	chr3:183935144:G:C	5.51513e-73	4.82326	-1.6951	1.63086e-29	14.1525	-1.14857	2.09261e-31	4.42856	-0.784279
183935219	chr3:183935219:C:T	4.10871e-75	-8.17673e-10	-1.7714	6.69559e-36	-8.17673e-10	-1.7018	1.01933e-33	-8.17673e-10	-1.68015
183935253	chr3:183935253:A:T	2.06566e-75	-2.45906	-1.73e-09	2.9488e-36	-2.52185	-1.73e-09	6.14161e-34	-2.1868	-1.73e-09
183935263	chr3:183935263:C:T	8.26439e-75	-8.17673e-10	-1.07255	8.29737e-36	-8.17673e-10	-1.48731	1.32378e-33	-8.17673e-10	-1.41881
183935371	chr3:183935371:G:A	8.21381e-76	-1.37436	-2.00691	2.02698e-36	-0.82578	-2.07092	1.32827e-34	-1.59052	-2.12749
183935466	chr3:183935466:C:T	3.0352e-73	3.81439	-1.28345	1.9173e-31	9.31203	-0.751434	7.30585e-32	3.04954	-0.457582
183935590	chr3:183935590:G:A	3.15806e-75	-2.03455	-1.73e-09	3.8773e-36	-2.24811	-1.73e-09	4.90673e-34	-2.41128	-1.73e-09
183935930	chr3:183935930:A:G	1.69908e-72	5.9423	-1.68897	2.80251e-29	15.6407	-2.09529	6.06222e-32	4.5223	-2.11694
183936081	chr3:183936081:A:G	2.0492e-72	2.77623	1.66447	9.05746e-30	11.5573	0.858528	4.6155e-32	2.25978	-0.127074
183936267	chr3:183936267:G:A	3.76876e-75	-8.17673e-10	-1.85776	5.74853e-36	-8.17673e-10	-1.8543	7.91198e-34	-8.17673e-10	-1.93351
183937064	chr3:183937064:C:T	2.87863e-75	-8.17673e-10	-2.12719	4.41842e-36	-8.17673e-10	-2.11746	6.65234e-34	-8.17673e-10	-2.10692
183937638	chr3:183937638:G:A	2.69937e-75	-2.19149	-1.73e-09	5.01273e-36	-1.99127	-1.73e-09	4.30057e-34	-2.54314	-1.73e-09
183937642	chr3:183937642:C:G	3.05925e-75	-8.17673e-10	-2.06634	5.01967e-36	-8.17673e-10	-1.98988	7.42745e-34	-8.17673e-10	-1.9967
183938208	chr3:183938208:T:C	7.46372e-76	-1.35416	-2.12288	1.61895e-36	-1.47489	-1.64658	1.97489e-34	-2.44921	-0.87216
183938321	chr3:183938321:C:T	2.06188e-75	-1.95537	-0.505515	5.67175e-36	-2.15708	0.289335	9.90743e-34	-2.20068	0.492076
183938577	chr3:183938577:G:A	2.01344e-75	-1.9443	-0.540366	5.47124e-36	-2.15403	0.250288	9.58254e-34	-2.19366	0.451717
183938886	chr3:183938886:T:C	2.87868e-75	-8.17673e-10	-2.12718	4.41875e-36	-8.17673e-10	-2.11739	6.65316e-34	-8.17673e-10	-2.10679
183939531	chr3:183939531:T:C	2.87751e-75	-8.17673e-10	-2.12758	4.39755e-36	-8.17673e-10	-2.1222	6.60486e-34	-8.17673e-10	-2.11408
183939823	chr3:183939823:T:G	5.40518e-75	-8.17673e-10	-1.49715	7.55311e-36	-8.17673e-10	-1.58129	1.11453e-33	-8.17673e-10	-1.59087
183939849	chr3:183939849:C:T	2.90634e-76	-2.35989	-2.06031	8.76006e-37	-1.63145	-2.10418	6.03321e-35	-2.38407	-2.12312
183939982	chr3:183939982:C:T	3.10838e-75	-8.17673e-10	-2.05041	5.11079e-36	-8.17673e-10	-1.97189	7.54774e-34	-8.17673e-10	-1.98064
183940031	chr3:183940031:C:CTAAT	3.54453e-75	-8.17673e-10	-1.9191	5.8107e-36	-8.17673e-10	-1.84355	8.79794e-34	-8.17673e-10	-1.82737
183940075	chr3:183940075:C:T	2.93883e-75	-8.17673e-10	-2.1065	4.59529e-36	-8.17673e-10	-2.07821	6.99423e-34	-8.17673e-10	-2.0568
183941675	chr3:183941675:A:T	5.00063e-73	1.7047	1.32552	1.52759e-30	10.0446	0.591387	1.5163e-32	1.37792	-0.358355
183941703	chr3:183941703:G:A	2.89616e-75	-8.17673e-10	-2.12112	4.42818e-36	-8.17673e-10	-2.11526	6.57416e-34	-8.17673e-10	-2.11874
183941889	chr3:183941889:G:A	2.25205e-75	-1.79055	-0.58212	6.21379e-36	-1.99008	0.213606	1.03273e-33	-2.0923	0.425203
183942293	chr3:183942293:C:T	3.08182e-76	-2.24928	-2.1123	3.4617e-36	-0.313313	-2.04817	1.11362e-34	-1.92696	-1.96731
183942797	chr3:183942797:G:A	2.03096e-75	-1.83107	-0.644925	5.52292e-36	-2.02554	0.131201	9.15519e-34	-2.12478	0.337219
183943236	chr3:183943236:T:G	2.99847e-75	-8.17673e-10	-2.08641	8.96001e-36	-8.17673e-10	-1.41048	3.82491e-33	-8.17673e-10	-0.357764
183943546	chr3:183943546:C:T	3.65372e-76	-2.19934	-1.99201	3.79699e-36	-0.148306	-2.12073	9.80388e-35	-1.89786	-2.12383
183943790	chr3:183943790:T:C	3.6371e-76	-2.18699	-2.00891	3.91068e-36	-0.115481	-2.12405	9.94281e-35	-1.88154	-2.12608
183944133	chr3:183944133:C:T	2.90961e-75	-8.17673e-10	-2.11649	4.3826e-36	-8.17673e-10	-2.1256	6.52055e-34	-8.17673e-10	-2.12693
183944467	chr3:183944467:T:A	2.91814e-75	-8.17673e-10	-2.11356	4.37889e-36	-8.17673e-10	-2.12645	6.51746e-34	-8.17673e-10	-2.1274
183944507	chr3:183944507:T:C	3.73955e-76	-2.17624	-1.99189	4.05991e-36	-0.0813641	-2.12072	1.0144e-34	-1.86375	-2.12383
183944735	chr3:183944735:C:A	5.81459e-76	-2.361	-1.36572	1.94495e-36	-2.49641	-0.441599	3.40255e-34	-2.52953	-0.247834
183945579	chr3:183945579:A:G	4.10316e-75	-8.17673e-10	-1.77275	4.70889e-36	-8.17673e-10	-2.0538	1.12815e-33	-8.17673e-10	-1.57872
183945718	chr3:183945718:T:C	2.19165e-75	-1.78696	-0.612893	5.9419e-36	-1.98954	0.168322	9.82045e-34	-2.09276	0.375346
183945813	chr3:183945813:G:A	2.88481e-75	-8.17673e-10	-2.12505	4.43491e-36	-8.17673e-10	-2.11374	6.61998e-34	-8.17673e-10	-2.11179
183946251	chr3:183946251:T:C	9.92072e-75	-8.17673e-10	-0.889883	1.13928e-35	-8.17673e-10	-1.17026	1.90591e-33	-8.17673e-10	-1.05434
183946700	chr3:183946700:C:T	2.21495e-75	-1.77402	-0.615259	6.02008e-36	-1.97637	0.16822	9.94836e-34	-2.08132	0.37684
183946890	chr3:183946890:T:G	5.76435e-76	-2.36745	-1.36795	1.9468e-36	-2.49277	-0.444291	3.38356e-34	-2.53163	-0.25132
183946985	chr3:183946985:A:G	2.9155e-75	-8.17673e-10	-2.11447	5.05874e-36	-8.17673e-10	-1.98213	7.35353e-34	-8.17673e-10	-2.0067
183947085	chr3:183947085:C:T	1.43999e-75	-2.43683	-0.38304	1.22304e-35	-0.909832	-0.189487	9.94675e-35	-2.51539	-1.49183
183947199	chr3:183947199:C:T	3.4691e-75	-8.17673e-10	-1.94061	5.21575e-36	-8.17673e-10	-1.95156	7.35462e-34	-8.17673e-10	-2.00656
183947274	chr3:183947274:G:C	8.32138e-74	0.900681	0.336224	1.54002e-33	3.55053	0.185774	2.21872e-34	-1.95937	-1.24559
183947831	chr3:183947831:T:C	2.90661e-75	-8.17673e-10	-2.11752	4.41042e-36	-8.17673e-10	-2.11928	6.55251e-34	-8.17673e-10	-2.12204
183947954	chr3:183947954:A:G	3.13985e-76	-2.24401	-2.09891	3.60773e-36	-0.297319	-2.02285	1.16256e-34	-1.91679	-1.93448
183948061	chr3:183948061:A:C	2.87998e-75	-8.17673e-10	-2.12673	4.47666e-36	-8.17673e-10	-2.10437	6.6461e-34	-8.17673e-10	-2.10785
183948091	chr3:183948091:C:G	2.95538e-75	-8.17673e-10	-2.10088	4.57551e-36	-8.17673e-10	-2.08253	6.68866e-34	-8.17673e-10	-2.10147
183948310	chr3:183948310:C:T	2.8914e-75	-8.17673e-10	-2.12277	4.5073e-36	-8.17673e-10	-2.09755	6.69816e-34	-8.17673e-10	-2.10005
183948365	chr3:183948365:A:G	3.58948e-75	-8.17673e-10	-1.9065	6.43796e-36	-8.17673e-10	-1.74104	8.41545e-34	-8.17673e-10	-1.87181
183948901	chr3:183948901:AC:A	9.02454e-75	-8.17673e-10	-0.984561	9.91483e-36	-8.17673e-10	-1.30922	1.66775e-33	-8.17673e-10	-1.18782
183949074	chr3:183949074:G:A	3.29932e-74	2.20246	-1.89067	1.14768e-32	7.28793	-1.54309	1.24332e-32	1.79143	-0.970359
183950350	chr3:183950350:C:A	2.91168e-75	-8.17673e-10	-2.11578	4.38134e-36	-8.17673e-10	-2.12589	6.51947e-34	-8.17673e-10	-2.12709
183952207	chr3:183952207:C:T	2.87781e-75	-8.17673e-10	-2.12748	4.42184e-36	-8.17673e-10	-2.11669	6.57587e-34	-8.17673e-10	-2.11848
183952593	chr3:183952593:G:A	3.353e-75	-1.97465	-1.73e-09	7.56123e-35	0.722371	-1.73e-09	7.01084e-34	-2.05443	-1.73e-09
183952845	chr3:183952845:C:T	1.22355e-73	3.3537	-1.73129	9.67918e-32	9.16556	-1.28849	4.7898e-32	2.80207	-0.632293
183952884	chr3:183952884:C:A	1.47755e-73	3.86722	-2.05617	1.18958e-31	9.91271	-1.82943	1.8107e-32	2.88954	-1.69254
183953420	chr3:183953420:T:C	3.0055e-75	-8.17673e-10	-2.08406	4.37993e-36	-8.17673e-10	-2.12621	6.58662e-34	-8.17673e-10	-2.11684
183953514	chr3:183953514:C:A	5.98594e-75	-8.17673e-10	-1.39509	1.33273e-35	-8.17673e-10	-1.01343	1.7645e-33	-8.17673e-10	-1.13143
183953552	chr3:183953552:G:T	1.2738e-73	3.44655	-1.78388	1.00898e-31	9.28463	-1.36601	4.65298e-32	2.87659	-0.735795
183953814	chr3:183953814:C:T	2.91405e-75	-8.17673e-10	-2.11497	4.38021e-36	-8.17673e-10	-2.12615	6.51867e-34	-8.17673e-10	-2.12721
183953940	chr3:183953940:C:G	2.92053e-75	-8.17673e-10	-2.11274	4.3773e-36	-8.17673e-10	-2.12682	6.5166e-34	-8.17673e-10	-2.12753
183953960	chr3:183953960:T:G	2.88152e-75	-8.17673e-10	-2.12619	4.3904e-36	-8.17673e-10	-2.12383	6.55609e-34	-8.17673e-10	-2.12149
183953968	chr3:183953968:G:A	3.55849e-75	-8.17673e-10	-1.91517	5.82086e-36	-8.17673e-10	-1.8418	9.04593e-34	-8.17673e-10	-1.79957
183953979	chr3:183953979:G:C	2.92027e-75	-8.17673e-10	-2.11283	4.37739e-36	-8.17673e-10	-2.1268	6.51665e-34	-8.17673e-10	-2.12752
183954395	chr3:183954395:T:C	2.87926e-75	-8.17673e-10	-2.12697	4.37695e-36	-8.17673e-10	-2.1269	6.53696e-34	-8.17673e-10	-2.12441
183954483	chr3:183954483:C:T	3.95488e-75	-8.17673e-10	-1.80956	7.29934e-36	-8.17673e-10	-1.61546	9.34006e-34	-8.17673e-10	-1.76757
183954492	chr3:183954492:G:A	2.1293e-75	-1.83041	-0.59831	5.84623e-36	-2.02524	0.187789	9.73364e-34	-2.12605	0.39975
183954695	chr3:183954695:T:C	4.74151e-75	-1.62815	-1.73e-09	1.29234e-35	-1.04421	-1.73e-09	6.27206e-33	0.136806	-1.73e-09
183955300	chr3:183955300:T:C	3.13155e-75	-8.17673e-10	-2.04298	4.42837e-36	-8.17673e-10	-2.11522	6.75047e-34	-8.17673e-10	-2.09227
183958167	chr3:183958167:C:T	2.98172e-75	-8.17673e-10	-2.09201	4.45933e-36	-8.17673e-10	-2.10825	6.55468e-34	-8.17673e-10	-2.12171
183958605	chr3:183958605:A:C	5.57901e-75	-8.17673e-10	-1.4655	7.77573e-36	-8.17673e-10	-1.55224	1.15784e-33	-8.17673e-10	-1.55275
183959713	chr3:183959713:A:C	1.84527e-75	-0.735555	-1.83633	5.23258e-36	-0.250952	-1.69739	3.64544e-34	-1.16791	-1.5405
183960554	chr3:183960554:C:G	6.7325e-73	1.84512	1.48249	2.06721e-30	10.2519	0.686568	1.88635e-32	1.54174	-0.303807
183960607	chr3:183960607:C:G	4.11288e-76	-1.9466	-2.12637	8.12884e-36	0.605274	-2.1131	1.48412e-34	-1.52456	-2.0825
183960815	chr3:183960815:A:G	2.87815e-75	-8.17673e-10	-2.12736	4.37669e-36	-8.17673e-10	-2.12696	6.57127e-34	-8.17673e-10	-2.11918
183960981	chr3:183960981:TTCTC:T	6.53357e-74	0.99503	-1.73e-09	2.97545e-36	-2.51285	-1.73e-09	4.34758e-34	-2.53227	-1.73e-09
183961744	chr3:183961744:A:G	6.03997e-73	1.9714	1.24766	1.87655e-30	10.4594	0.382256	1.79663e-32	1.68466	-0.495461
183961849	chr3:183961849:G:A	2.88241e-75	-8.17673e-10	-2.12588	4.3747e-36	-8.17673e-10	-2.12741	6.53167e-34	-8.17673e-10	-2.12522
183961904	chr3:183961904:C:T	2.98174e-75	-1.63847	-0.453533	8.28843e-36	-1.85639	0.368002	1.37767e-33	-1.99356	0.614652
183961966	chr3:183961966:G:C	3.66973e-73	4.1997	-1.47892	1.27162e-31	10.2065	-2.05653	7.69838e-33	2.46479	-2.12308
183962138	chr3:183962138:C:T	7.45464e-75	-1.17567	-1.73e-09	3.66138e-35	-0.00282264	-1.73e-09	5.72124e-33	0.0448871	-1.73e-09
183962314	chr3:183962314:G:A	6.45611e-73	2.01536	1.27032	2.39568e-30	10.5516	0.534338	1.9909e-32	1.70158	-0.409707
183962321	chr3:183962321:C:T	4.31719e-75	-8.17673e-10	-1.7219	4.60206e-36	-8.17673e-10	-2.07674	1.05497e-33	-8.17673e-10	-1.64579
183962368	chr3:183962368:G:A	3.00609e-75	-8.17673e-10	-2.08387	4.48162e-36	-8.17673e-10	-2.10326	6.59304e-34	-8.17673e-10	-2.11587
183962539	chr3:183962539:T:C	2.88217e-75	-8.17673e-10	-2.12597	4.38213e-36	-8.17673e-10	-2.12571	6.52134e-34	-8.17673e-10	-2.1268
183962832	chr3:183962832:G:A	4.21729e-75	-8.17673e-10	-1.74532	4.64123e-36	-8.17673e-10	-2.06827	1.08374e-33	-8.17673e-10	-1.61888
183963316	chr3:183963316:A:G	2.87888e-75	-8.17673e-10	-2.12711	4.39358e-36	-8.17673e-10	-2.1231	6.63416e-34	-8.17673e-10	-2.10965
183963655	chr3:183963655:A:G	2.88011e-75	-8.17673e-10	-2.12668	4.3945e-36	-8.17673e-10	-2.12289	6.54909e-34	-8.17673e-10	-2.12256
183963697	chr3:183963697:AATTCCCCGCAGATGAACTGCCATGCTG:A	4.06837e-75	-8.17673e-10	-1.78127	4.6426e-36	-8.17673e-10	-2.06797	1.12518e-33	-8.17673e-10	-1.58135
183964180	chr3:183964180:C:T	2.8916e-75	-8.17673e-10	-2.1227	4.90373e-36	-8.17673e-10	-2.01325	7.15428e-34	-8.17673e-10	-2.03417
183964703	chr3:183964703:G:A	2.92973e-75	-8.17673e-10	-2.1096	4.37471e-36	-8.17673e-10	-2.12741	6.51597e-34	-8.17673e-10	-2.12763
183964737	chr3:183964737:C:A	2.88391e-75	-8.17673e-10	-2.12536	4.47836e-36	-8.17673e-10	-2.10399	6.65349e-34	-8.17673e-10	-2.10674
183964899	chr3:183964899:C:T	3.06765e-75	-8.17673e-10	-2.0636	4.87578e-36	-8.17673e-10	-2.01897	7.31793e-34	-8.17673e-10	-2.01156
183965109	chr3:183965109:G:A	2.55861e-75	-1.69204	-0.553	6.97465e-36	-1.91358	0.25262	1.17997e-33	-2.02909	0.49528
183965172	chr3:183965172:G:A	3.95328e-76	-2.01371	-2.09883	7.63763e-36	0.453999	-2.02416	1.59151e-34	-1.61586	-1.92134
183965581	chr3:183965581:T:C	3.61693e-75	-8.17673e-10	-1.89888	5.5749e-36	-8.17673e-10	-1.88497	7.72953e-34	-8.17673e-10	-1.95684
183965657	chr3:183965657:C:T	2.89377e-75	-8.17673e-10	-2.12195	4.93399e-36	-8.17673e-10	-2.0071	7.15838e-34	-8.17673e-10	-2.0336
183965660	chr3:183965660:A:G	3.34044e-75	-8.17673e-10	-1.97841	4.55765e-36	-8.17673e-10	-2.08644	6.97103e-34	-8.17673e-10	-2.06012
183966092	chr3:183966092:C:T	2.88027e-75	-8.17673e-10	-2.12663	4.45543e-36	-8.17673e-10	-2.10912	6.62462e-34	-8.17673e-10	-2.11109
183966591	chr3:183966591:C:T	4.1319e-75	-8.17673e-10	-1.76577	4.69162e-36	-8.17673e-10	-2.05747	1.11421e-33	-8.17673e-10	-1.59116
183966857	chr3:183966857:G:A	3.35239e-75	-8.17673e-10	-1.97484	4.56613e-36	-8.17673e-10	-2.08458	6.98759e-34	-8.17673e-10	-2.05775
183967040	chr3:183967040:T:C	2.87789e-75	-8.17673e-10	-2.12745	4.38768e-36	-8.17673e-10	-2.12445	6.61809e-34	-8.17673e-10	-2.11208
183967118	chr3:183967118:G:A	4.22186e-75	-8.17673e-10	-1.74423	4.6576e-36	-8.17673e-10	-2.06475	1.09531e-33	-8.17673e-10	-1.60826
183967264	chr3:183967264:G:T	4.26252e-75	-8.17673e-10	-1.73465	6.56331e-36	-8.17673e-10	-1.72175	8.89328e-34	-8.17673e-10	-1.81659
183967377	chr3:183967377:T:C	1.02277e-73	3.25949	-1.81632	7.26084e-32	9.01122	-1.42163	3.68335e-32	2.71924	-0.812131
183967461	chr3:183967461:T:C	6.56981e-73	1.95379	1.34936	2.30435e-30	10.4413	0.605728	2.03019e-32	1.66266	-0.351247
183967480	chr3:183967480:C:T	3.34298e-75	-8.17673e-10	-1.97765	4.55948e-36	-8.17673e-10	-2.08604	6.97467e-34	-8.17673e-10	-2.0596
183967502	chr3:183967502:C:G	5.83868e-75	-8.17673e-10	-1.42	6.01863e-36	-8.17673e-10	-1.80839	1.41855e-33	-8.17673e-10	-1.34966
183967746	chr3:183967746:A:G	6.57445e-73	2.04236	1.26149	2.17011e-30	10.5916	0.395482	1.95244e-32	1.7562	-0.483835
183967809	chr3:183967809:A:G	2.87765e-75	-8.17673e-10	-2.12754	4.38995e-36	-8.17673e-10	-2.12393	6.62513e-34	-8.17673e-10	-2.11101
183968105	chr3:183968105:T:C	6.36352e-73	2.02154	1.24971	2.04813e-30	10.5439	0.385316	1.88325e-32	1.72832	-0.492039
183968129	chr3:183968129:T:TATC	1.26768e-75	-2.54601	-0.401313	2.0074e-36	-2.47161	-0.434797	4.67864e-34	-2.51974	0.0608635
183968401	chr3:183968401:C:T	9.67504e-76	-2.5322	-0.68534	2.87731e-36	-2.5238	-0.0225874	4.42524e-34	-2.54665	0.0320884
183968414	chr3:183968414:A:G	1.99357e-75	-2.49458	-1.73e-09	2.90723e-36	-2.53605	-1.73e-09	4.39314e-34	-2.52184	-1.73e-09
183969641	chr3:183969641:G:A	1.83053e-75	-1.68567	-0.894231	4.49291e-36	-1.89963	-0.201114	6.94668e-34	-2.01622	-0.0473978
183970125	chr3:183970125:C:T	3.34044e-75	-8.17673e-10	-1.97841	4.55765e-36	-8.17673e-10	-2.08644	6.97103e-34	-8.17673e-10	-2.06012
183970839	chr3:183970839:C:T	1.82556e-75	-1.76728	-0.815341	5.38177e-36	-1.98976	0.0695309	8.67172e-34	-2.07597	0.234148
183970879	chr3:183970879:A:T	2.64055e-76	-2.545	-1.97111	4.07531e-37	-2.49451	-2.00638	7.22737e-35	-2.52779	-1.7988
183970954	chr3:183970954:G:A	2.82204e-75	-2.14705	-1.73e-09	8.10133e-36	-1.51122	-1.73e-09	4.32456e-34	-2.53757	-1.73e-09
183971544	chr3:183971544:C:G	3.3273e-75	-8.17673e-10	-1.98235	4.5536e-36	-8.17673e-10	-2.08733	6.97921e-34	-8.17673e-10	-2.05895
183972201	chr3:183972201:G:A	1.70656e-75	-0.730562	-1.91947	4.75486e-36	-0.243018	-1.80106	3.23981e-34	-1.1616	-1.66477
183972204	chr3:183972204:C:T	2.89294e-75	-8.17673e-10	-2.12224	4.76409e-36	-8.17673e-10	-2.04214	6.96959e-34	-8.17673e-10	-2.06033
183972455	chr3:183972455:G:A	4.5535e-76	-2.11971	-1.85149	8.59982e-36	0.205965	-1.65747	2.18805e-34	-1.76082	-1.45805
183972578	chr3:183972578:C:A	3.86024e-75	-8.17673e-10	-1.83378	4.87396e-36	-8.17673e-10	-2.01934	1.22626e-33	-8.17673e-10	-1.49533
183972653	chr3:183972653:T:G	2.88074e-75	-8.17673e-10	-2.12646	4.49147e-36	-8.17673e-10	-2.10107	6.64918e-34	-8.17673e-10	-2.10739
183973040	chr3:183973040:T:C	3.61401e-75	-8.17673e-10	-1.89969	4.75664e-36	-8.17673e-10	-2.04371	1.0031e-33	-8.17673e-10	-1.6962
183973124	chr3:183973124:G:A	2.9078e-75	-8.17673e-10	-2.11711	5.04748e-36	-8.17673e-10	-1.98436	7.29613e-34	-8.17673e-10	-2.01454
183973157	chr3:183973157:C:T	4.31713e-73	4.97952	-2.09626	1.63971e-29	14.8839	-1.87452	9.36763e-32	4.55595	-1.7154
183973455	chr3:183973455:A:G	1.72723e-75	-0.737448	-1.90054	4.83206e-36	-0.251593	-1.77638	3.31878e-34	-1.16785	-1.63443
183973663	chr3:183973663:A:G	2.94228e-75	-1.6772	-0.428126	8.25528e-36	-1.90056	0.408164	1.40416e-33	-2.01654	0.656678
183973937	chr3:183973937:T:C	3.87362e-76	-2.04738	-2.08552	7.12823e-36	0.361304	-2.00049	1.56761e-34	-1.66159	-1.89074
183974867	chr3:183974867:T:C	4.03591e-75	-8.17673e-10	-1.78928	4.75119e-36	-8.17673e-10	-2.04485	1.15198e-33	-8.17673e-10	-1.55782
183974978	chr3:183974978:G:A	3.39341e-74	0.339911	-1.73e-09	1.4075e-33	3.64632	-1.73e-09	6.3612e-32	2.4535	-1.73e-09
183975306	chr3:183975306:G:A	3.19921e-75	-2.0216	-1.73e-09	6.94008e-36	-1.66593	-1.73e-09	7.89462e-34	-1.9357	-1.73e-09
183975622	chr3:183975622:C:T	1.22666e-72	5.54506	-1.61752	2.52577e-29	15.5244	-2.08304	4.67227e-32	4.26454	-2.1196
183976300	chr3:183976300:G:C	2.94108e-75	-8.17673e-10	-2.10573	4.37374e-36	-8.17673e-10	-2.12763	6.51929e-34	-8.17673e-10	-2.12712
183976330	chr3:183976330:C:CT	4.03814e-75	-8.17673e-10	-1.78872	4.74975e-36	-8.17673e-10	-2.04516	1.1514e-33	-8.17673e-10	-1.55832
183976427	chr3:183976427:T:A	1.06887e-73	3.30351	-1.81625	8.16523e-32	9.12874	-1.42177	3.53688e-32	2.68322	-0.816687
183976631	chr3:183976631:T:C	2.88443e-75	-8.17673e-10	-2.12518	4.38652e-36	-8.17673e-10	-2.12471	6.54214e-34	-8.17673e-10	-2.12362
183976814	chr3:183976814:A:G	8.16629e-74	3.00825	-1.79016	5.53368e-32	8.69806	-1.38012	2.87187e-32	2.42123	-0.762982
183976891	chr3:183976891:C:T	3.49661e-75	-8.17673e-10	-1.93272	5.24467e-36	-8.17673e-10	-1.94603	8.25103e-34	-8.17673e-10	-1.89155
183977030	chr3:183977030:G:C	2.87963e-75	-8.17673e-10	-2.12685	4.37637e-36	-8.17673e-10	-2.12703	6.53504e-34	-8.17673e-10	-2.12471
183977491	chr3:183977491:C:T	4.38073e-75	-1.70729	-1.73e-09	4.95689e-36	-2.00247	-1.73e-09	1.47929e-33	-1.30773	-1.73e-09
183977720	chr3:183977720:G:A	2.77097e-75	-2.16531	-1.73e-09	7.87982e-36	-1.53894	-1.73e-09	4.33928e-34	-2.53418	-1.73e-09
183977779	chr3:183977779:G:A	2.88578e-75	-8.17673e-10	-2.12471	4.37372e-36	-8.17673e-10	-2.12763	6.52107e-34	-8.17673e-10	-2.12685
183978024	chr3:183978024:AT:A	3.63199e-75	-8.17673e-10	-1.89473	6.54517e-36	-8.17673e-10	-1.72452	8.53746e-34	-8.17673e-10	-1.85742
183978082	chr3:183978082:C:A	2.9467e-75	-1.7173	-0.38652	8.44673e-36	-1.92022	0.450755	1.39265e-33	-2.06546	0.697373
183978100	chr3:183978100:A:G	2.91262e-75	-8.17673e-10	-2.11545	4.42722e-36	-8.17673e-10	-2.11548	6.57487e-34	-8.17673e-10	-2.11863
183978214	chr3:183978214:T:A	4.0508e-75	-8.17673e-10	-1.78559	4.74354e-36	-8.17673e-10	-2.04646	1.1456e-33	-8.17673e-10	-1.56337
183978289	chr3:183978289:C:A	2.80445e-75	-1.76314	-0.39016	8.02384e-36	-1.96126	0.440427	1.32373e-33	-2.10201	0.683165
183978599	chr3:183978599:G:A	4.21193e-75	-8.17673e-10	-1.74659	4.66233e-36	-8.17673e-10	-2.06373	1.09246e-33	-8.17673e-10	-1.61087
183978614	chr3:183978614:A:G	4.3998e-73	1.66738	1.23484	8.48308e-31	9.8603	0.187453	1.25124e-32	1.40486	-0.577438
183979202	chr3:183979202:G:A	5.03179e-75	-1.96364	0.394905	2.24648e-35	-2.17786	1.68656	3.82468e-33	-2.23093	1.8731
183979523	chr3:183979523:C:T	6.97203e-75	-1.2426	-1.73e-09	3.3419e-35	-0.0941218	-1.73e-09	5.1697e-33	-0.0564837	-1.73e-09
183979840	chr3:183979840:G:A	8.48363e-74	3.07212	-1.81591	5.90425e-32	8.79679	-1.41402	2.93102e-32	2.48335	-0.804718
183979918	chr3:183979918:G:A	3.99999e-75	-8.17673e-10	-1.79822	7.42381e-36	-8.17673e-10	-1.59856	9.49337e-34	-8.17673e-10	-1.75129
183980065	chr3:183980065:G:A	2.96757e-75	-8.17673e-10	-2.09677	4.37751e-36	-8.17673e-10	-2.12677	6.53175e-34	-8.17673e-10	-2.12521
183980431	chr3:183980431:G:A	2.6773e-75	-1.73473	-0.464971	7.54319e-36	-1.93612	0.353521	1.2393e-33	-2.0783	0.593544
183980553	chr3:183980553:C:T	9.43815e-74	3.15705	-1.79421	6.92958e-32	8.92258	-1.37969	3.25204e-32	2.54492	-0.762355
183980720	chr3:183980720:T:G	3.9419e-75	-1.71255	-0.100299	1.16194e-35	-1.92014	0.769566	1.95879e-33	-2.06224	1.03527
183980804	chr3:183980804:T:C	2.56888e-73	1.31046	1.05368	3.8329e-31	9.20999	0.0433072	7.74807e-33	1.04529	-0.697148
183980838	chr3:183980838:G:A	9.17398e-74	3.16617	-1.83172	6.47338e-32	8.91174	-1.43694	3.05926e-32	2.55618	-0.834724
183980997	chr3:183980997:G:A	2.98408e-75	-8.17673e-10	-2.09122	5.33888e-36	-8.17673e-10	-1.92823	7.1259e-34	-8.17673e-10	-2.03815
183981097	chr3:183981097:C:G	2.94409e-75	-8.17673e-10	-2.10471	4.57397e-36	-8.17673e-10	-2.08287	6.84662e-34	-8.17673e-10	-2.07813
183981155	chr3:183981155:A:C	5.60546e-73	1.7067	1.4377	1.55249e-30	10.0112	0.640929	1.55265e-32	1.38598	-0.342732
183981633	chr3:183981633:C:T	8.93228e-76	-2.53174	-0.76568	2.62298e-36	-2.52466	-0.114278	4.01692e-34	-2.54662	-0.0647442
183981728	chr3:183981728:T:C	3.98902e-73	4.91914	-2.11493	1.49133e-29	14.8498	-1.93528	7.41677e-32	4.40729	-1.80027
183981993	chr3:183981993:A:C	9.6955e-74	3.18616	-1.79642	7.21136e-32	8.96857	-1.38582	3.33555e-32	2.57567	-0.767744
183982008	chr3:183982008:G:A	2.99462e-75	-8.17673e-10	-2.08769	4.37903e-36	-8.17673e-10	-2.12642	6.66888e-34	-8.17673e-10	-2.10443
183982102	chr3:183982102:T:A	2.89109e-75	-8.17673e-10	-2.12288	4.44456e-36	-8.17673e-10	-2.11157	6.59444e-34	-8.17673e-10	-2.11566
183982423	chr3:183982423:C:T	1.18905e-72	5.5543	-1.6579	2.67223e-29	15.5932	-2.09547	4.47292e-32	4.21324	-2.11191
183982764	chr3:183982764:C:T	3.71558e-75	-8.17673e-10	-1.87197	5.80457e-36	-8.17673e-10	-1.8446	8.81126e-34	-8.17673e-10	-1.82585
183983140	chr3:183983140:A:G	6.39533e-73	2.01422	1.26201	2.0278e-30	10.5289	0.390281	1.82951e-32	1.69745	-0.490115
183983359	chr3:183983359:G:C	5.79906e-73	1.90397	1.27439	1.97855e-30	10.3618	0.532866	1.77507e-32	1.58941	-0.412285
183983561	chr3:183983561:C:A	2.94184e-75	-8.17673e-10	-2.10547	4.82863e-36	-8.17673e-10	-2.02868	8.38803e-34	-8.17673e-10	-1.87508
183984047	chr3:183984047:C:T	2.18508e-74	-8.17673e-10	-0.10027	5.99658e-36	-8.17673e-10	-1.81206	2.85535e-33	-8.17673e-10	-0.650105
183984487	chr3:183984487:A:G	4.9405e-73	1.70537	1.31276	1.32338e-30	10.2422	0.250299	1.73936e-32	1.67678	-0.519971
183985541	chr3:183985541:G:A	3.18341e-75	-2.02656	-1.73e-09	6.65083e-35	0.594079	-1.73e-09	6.69739e-34	-2.10017	-1.73e-09
183986280	chr3:183986280:G:A	6.33008e-73	1.95714	1.30883	3.03976e-30	10.7595	0.564531	2.47571e-32	1.8915	-0.381684
183987050	chr3:183987050:C:T	3.71254e-75	-8.17673e-10	-1.87279	5.00435e-36	-8.17673e-10	-1.99294	1.30736e-33	-8.17673e-10	-1.43129
183987396	chr3:183987396:G:A	4.01128e-73	4.87918	-2.06941	1.61839e-29	14.8065	-1.81021	8.513e-32	4.38171	-1.63683
183987452	chr3:183987452:C:G	2.91941e-75	-8.17673e-10	-2.11313	4.3777e-36	-8.17673e-10	-2.12672	6.51682e-34	-8.17673e-10	-2.1275
183988842	chr3:183988842:A:C	6.15247e-73	1.749	1.48852	1.2274e-30	10.0268	0.390338	1.63945e-32	1.49747	-0.399821
183988893	chr3:183988893:C:T	3.69393e-75	-8.17673e-10	-1.87782	6.67728e-36	-8.17673e-10	-1.70454	8.68069e-34	-8.17673e-10	-1.84078
183989569	chr3:183989569:A:G	3.41191e-75	-8.17673e-10	-1.95724	5.419e-36	-8.17673e-10	-1.91334	1.55426e-33	-8.17673e-10	-1.2583
183990096	chr3:183990096:C:G	2.93218e-75	-2.10876	-1.73e-09	5.50485e-36	-1.89762	-1.73e-09	1.3605e-33	-1.39145	-1.73e-09
183990617	chr3:183990617:A:G	1.10054e-72	5.669	-1.84995	3.18619e-29	15.8005	-2.1268	5.37073e-32	4.33798	-2.05373
183990651	chr3:183990651:T:C	5.78481e-73	1.88857	1.28733	1.41777e-30	10.308	0.253333	1.65088e-32	1.61976	-0.515171
183990780	chr3:183990780:ACAAAAGTGCATG:A	3.88718e-75	-8.17673e-10	-1.82683	4.85297e-36	-8.17673e-10	-2.02366	1.21842e-33	-8.17673e-10	-1.50174
183991054	chr3:183991054:T:G	3.77248e-75	-8.17673e-10	-1.85678	6.20354e-36	-8.17673e-10	-1.77813	9.45458e-34	-8.17673e-10	-1.75538
183991158	chr3:183991158:A:G	2.88002e-75	-8.17673e-10	-2.12671	4.45425e-36	-8.17673e-10	-2.10939	6.67104e-34	-8.17673e-10	-2.10411
183991493	chr3:183991493:A:G	2.87973e-75	-8.17673e-10	-2.12681	4.39731e-36	-8.17673e-10	-2.12226	6.64265e-34	-8.17673e-10	-2.10837
183991779	chr3:183991779:T:G	2.87779e-75	-8.17673e-10	-2.12749	4.38138e-36	-8.17673e-10	-2.12588	6.55028e-34	-8.17673e-10	-2.12238
183991870	chr3:183991870:T:C	2.89133e-75	-8.17673e-10	-2.12279	4.3778e-36	-8.17673e-10	-2.1267	6.59368e-34	-8.17673e-10	-2.11577
183992125	chr3:183992125:T:G	4.06844e-75	-8.17673e-10	-1.78125	4.65567e-36	-8.17673e-10	-2.06516	7.63514e-34	-8.17673e-10	-1.96912
183992265	chr3:183992265:A:T	5.41086e-73	1.86336	1.24571	1.27654e-30	10.2432	0.213191	1.54814e-32	1.59023	-0.549889
183992600	chr3:183992600:A:G	2.94529e-75	-8.17673e-10	-2.1043	4.76148e-36	-8.17673e-10	-2.04269	7.03264e-34	-8.17673e-10	-2.05132
183992692	chr3:183992692:A:G	4.82615e-73	1.91381	1.0809	1.20427e-30	10.293	0.105135	1.41867e-32	1.58305	-0.630043
183992996	chr3:183992996:T:C	4.93163e-76	-1.96201	-1.92942	8.39137e-36	0.577865	-2.05391	1.42507e-34	-1.55502	-2.09265
183993362	chr3:183993362:T:C	9.39254e-74	3.22151	-1.86352	6.74014e-32	9.00597	-1.49079	2.96426e-32	2.6011	-0.911191
183993840	chr3:183993840:C:T	1.02204e-73	3.30528	-1.86281	7.62293e-32	9.13071	-1.49245	3.21503e-32	2.68187	-0.910745
183993892	chr3:183993892:A:G	5.78208e-76	-2.53641	-1.19592	1.35383e-36	-2.51938	-0.78093	2.44315e-34	-2.54536	-0.563233
183993923	chr3:183993923:T:C	2.98579e-75	-8.17673e-10	-2.09065	4.37502e-36	-8.17673e-10	-2.12734	6.51613e-34	-8.17673e-10	-2.1276
183994299	chr3:183994299:A:C	2.92007e-75	-8.17673e-10	-2.1129	4.37748e-36	-8.17673e-10	-2.12678	6.51669e-34	-8.17673e-10	-2.12752
183994331	chr3:183994331:G:C	2.9016e-75	-8.17673e-10	-2.11924	4.37375e-36	-8.17673e-10	-2.12763	6.64009e-34	-8.17673e-10	-2.10876
183994405	chr3:183994405:T:C	2.91839e-75	-8.17673e-10	-2.11348	4.37812e-36	-8.17673e-10	-2.12663	6.5171e-34	-8.17673e-10	-2.12745
183994414	chr3:183994414:C:T	2.87849e-75	-8.17673e-10	-2.12724	4.39977e-36	-8.17673e-10	-2.1217	6.54053e-34	-8.17673e-10	-2.12387
183994471	chr3:183994471:G:A	5.11677e-75	-8.17673e-10	-1.55199	7.20023e-36	-8.17673e-10	-1.62914	1.07358e-33	-8.17673e-10	-1.6283
183995754	chr3:183995754:C:T	3.11096e-75	-8.17673e-10	-2.04958	4.9161e-36	-8.17673e-10	-2.01073	7.34516e-34	-8.17673e-10	-2.00784
183995802	chr3:183995802:G:C	8.62564e-75	-8.17673e-10	-1.02977	8.78022e-36	-8.17673e-10	-1.43075	9.72942e-34	-8.17673e-10	-1.72673
183995895	chr3:183995895:C:T	6.21946e-76	-2.54282	-1.11659	1.51167e-36	-2.50532	-0.684708	2.71701e-34	-2.54028	-0.462068
183995939	chr3:183995939:C:A	3.7481e-75	-8.17673e-10	-1.86326	4.9474e-36	-8.17673e-10	-2.00439	1.26391e-33	-8.17673e-10	-1.46509
183996275	chr3:183996275:C:T	6.07108e-76	-2.53916	-1.1444	1.43319e-36	-2.51486	-0.728488	2.57747e-34	-2.54419	-0.510885
183996679	chr3:183996679:G:A	3.80771e-76	-2.0248	-2.12526	6.91207e-36	0.446133	-2.11611	1.29865e-34	-1.65189	-2.08867
183998620	chr3:183998620:A:T	6.84256e-74	3.01078	-1.96954	1.94682e-35	1.41048	-2.04494	3.87609e-34	-0.521626	-2.12543
183998821	chr3:183998821:G:T	4.74695e-72	4.91484	0.365905	1.33724e-28	15.7516	-0.643525	8.44702e-32	4.04393	-1.30683
183999415	chr3:183999415:T:C	6.30243e-75	-1.34357	-1.73e-09	9.99865e-36	-1.3008	-1.73e-09	4.2817e-33	-0.24495	-1.73e-09
183999998	chr3:183999998:A:C	2.0816e-75	-0.646348	-1.80502	6.55855e-36	-0.0584268	-1.66405	3.98506e-34	-1.11524	-1.50409
184000087	chr3:184000087:G:A	2.87739e-75	-8.17673e-10	-2.12762	4.53974e-36	-8.17673e-10	-2.09038	6.7149e-34	-8.17673e-10	-2.09756
184000097	chr3:184000097:A:T	2.67516e-76	-2.54586	-1.95722	4.2844e-37	-2.45758	-1.99327	7.57045e-35	-2.5024	-1.77782
184000187	chr3:184000187:C:T	2.90149e-75	-8.17673e-10	-2.11928	4.945e-36	-8.17673e-10	-2.00487	7.18063e-34	-8.17673e-10	-2.0305
184000188	chr3:184000188:G:A	2.91957e-75	-8.17673e-10	-2.11307	4.37767e-36	-8.17673e-10	-2.12673	6.51682e-34	-8.17673e-10	-2.1275
184000546	chr3:184000546:G:A	2.90632e-75	-8.17673e-10	-2.11762	1.07891e-35	-8.17673e-10	-1.22471	5.00969e-33	-8.17673e-10	-0.0879247
184000591	chr3:184000591:A:G	3.04844e-75	0.0502413	-2.12012	8.70236e-36	0.627789	-2.06744	4.16018e-34	-0.6948	-1.88153
184001076	chr3:184001076:A:G	5.98971e-73	1.70442	1.50628	1.07944e-30	9.89077	0.397938	1.45645e-32	1.38	-0.400715
184001164	chr3:184001164:G:C	2.87906e-75	-8.17673e-10	-2.12704	4.50028e-36	-8.17673e-10	-2.09911	6.66059e-34	-8.17673e-10	-2.10568
184001299	chr3:184001299:T:C	3.9271e-75	-8.17673e-10	-1.81661	7.23975e-36	-8.17673e-10	-1.62366	9.28196e-34	-8.17673e-10	-1.77381
184001387	chr3:184001387:C:T	8.39224e-76	-2.5395	-0.820289	2.47286e-36	-2.51121	-0.186667	3.72903e-34	-2.54534	-0.140396
184001544	chr3:184001544:G:A	2.87968e-75	-8.17673e-10	-2.12683	4.50512e-36	-8.17673e-10	-2.09803	6.66872e-34	-8.17673e-10	-2.10446
184002312	chr3:184002312:T:C	2.87982e-75	-8.17673e-10	-2.12678	4.45278e-36	-8.17673e-10	-2.10972	6.66841e-34	-8.17673e-10	-2.1045
184002547	chr3:184002547:C:A	4.27031e-75	-1.73282	-1.73e-09	3.87492e-35	0.053862	-1.73e-09	5.60642e-34	-2.27797	-1.73e-09
184002797	chr3:184002797:A:G	2.91941e-75	-8.17673e-10	-2.11313	4.3777e-36	-8.17673e-10	-2.12672	6.51682e-34	-8.17673e-10	-2.1275
184002957	chr3:184002957:C:T	8.82139e-76	-2.54056	-0.769355	1.5929e-36	-2.44102	-0.696674	3.60278e-34	-2.49871	-0.22147
184003016	chr3:184003016:T:G	8.46599e-76	-1.55849	-1.79254	1.84701e-36	-1.09243	-1.89725	1.21048e-34	-1.74649	-2.06438
184003161	chr3:184003161:G:A	1.79593e-75	-0.628727	-1.97026	5.40123e-36	-0.0628682	-1.85375	3.30242e-34	-1.07868	-1.72854
184003181	chr3:184003181:G:A	1.99198e-75	-0.595028	-1.90035	6.20369e-36	0.00209494	-1.7802	3.63502e-34	-1.0688	-1.64247
184003303	chr3:184003303:C:T	1.9631e-75	-2.50998	-1.73e-09	7.15931e-36	-1.63483	-1.73e-09	5.31574e-34	-2.33121	-1.73e-09
184004187	chr3:184004187:C:A	7.34978e-75	-8.17673e-10	-1.18984	6.7917e-36	-8.17673e-10	-1.68755	1.34957e-33	-8.17673e-10	-1.39951
184004576	chr3:184004576:T:A	5.37534e-74	2.6724	-1.8725	3.10936e-32	8.24233	-1.50082	1.7885e-32	2.09997	-0.915313
184004629	chr3:184004629:T:C	4.59153e-73	3.852	-0.907124	8.67879e-31	10.0381	0.0324494	2.62102e-31	3.20206	0.667376
184004991	chr3:184004991:G:A	6.63091e-76	-1.86137	-1.73398	1.76257e-35	0.835922	-1.56981	2.90042e-34	-1.42683	-1.5102
184005136	chr3:184005136:T:C	4.32624e-75	-8.17673e-10	-1.71981	5.648e-36	-8.17673e-10	-1.87195	7.91348e-34	-8.17673e-10	-1.93332
184005233	chr3:184005233:C:T	3.17762e-76	-2.2514	-2.07956	6.26841e-37	-2.03016	-2.04015	6.51832e-35	-2.39764	-2.03221
184005287	chr3:184005287:A:G	1.36737e-74	0.116724	-0.685761	1.7664e-32	7.34237	-1.16633	1.00673e-33	-0.113718	-1.57887
184005673	chr3:184005673:C:A	2.88137e-75	-8.17673e-10	-2.12624	1.47913e-35	-8.17673e-10	-0.909209	8.18765e-33	-8.17673e-10	0.403328
184006428	chr3:184006428:C:T	3.71363e-75	-8.17673e-10	-1.8725	6.98185e-36	-8.17673e-10	-1.65993	9.94091e-34	-8.17673e-10	-1.70523
184007113	chr3:184007113:C:T	2.93659e-75	-8.17673e-10	-2.10726	4.42867e-36	-8.17673e-10	-2.11515	6.51709e-34	-8.17673e-10	-2.12746
184007186	chr3:184007186:A:C	2.37761e-73	4.1091	-1.82234	3.29637e-31	10.5089	-1.40644	8.36446e-32	3.53115	-0.803874
184007319	chr3:184007319:C:T	3.79666e-75	-8.17673e-10	-1.85039	6.98646e-36	-8.17673e-10	-1.65927	8.59799e-34	-8.17673e-10	-1.85036
184007756	chr3:184007756:G:A	2.89314e-75	-8.17673e-10	-2.12217	4.37371e-36	-8.17673e-10	-2.12764	6.52222e-34	-8.17673e-10	-2.12667
184007901	chr3:184007901:A:T	2.91218e-75	-8.17673e-10	-2.11561	4.49381e-36	-8.17673e-10	-2.10055	6.62446e-34	-8.17673e-10	-2.11112
184007944	chr3:184007944:C:T	1.37538e-74	-8.17673e-10	-0.563193	1.48836e-35	-8.17673e-10	-0.902988	2.37546e-33	-8.17673e-10	-0.834108
184008121	chr3:184008121:G:GT	9.69659e-73	2.84766	0.844773	7.08353e-30	11.9677	0.202308	2.86815e-32	2.2936	-0.636646
184008211	chr3:184008211:T:C	3.54947e-73	3.13067	-0.443213	2.73351e-30	12.4263	-1.20843	1.74206e-32	2.73478	-1.57642
184008430	chr3:184008430:C:T	1.36166e-75	-0.750336	-2.12546	3.83115e-36	-0.153451	-2.10663	2.28255e-34	-1.19608	-1.98051
184008591	chr3:184008591:A:G	2.83785e-73	3.04039	-0.576683	2.32589e-30	12.3053	-1.24892	1.57091e-32	2.64789	-1.59295
184008628	chr3:184008628:A:G	1.37149e-74	-8.17673e-10	-0.566024	1.48511e-35	-8.17673e-10	-0.905174	2.3702e-33	-8.17673e-10	-0.836324
184008856	chr3:184008856:T:C	1.7342e-73	3.01834	-1.04714	1.3282e-30	12.2097	-1.71362	1.23758e-32	2.70066	-1.88422
184009057	chr3:184009057:G:T	2.93466e-75	-8.17673e-10	-2.10792	5.003e-36	-8.17673e-10	-1.99321	7.61783e-34	-8.17673e-10	-1.97139
184009235	chr3:184009235:A:G	3.78672e-75	-8.17673e-10	-1.85301	6.96163e-36	-8.17673e-10	-1.66283	8.57395e-34	-8.17673e-10	-1.85316
184009456	chr3:184009456:A:G	4.25602e-75	-8.17673e-10	-1.73617	8.09552e-36	-8.17673e-10	-1.51194	9.71737e-34	-8.17673e-10	-1.72797
184009639	chr3:184009639:A:G	2.9818e-75	-8.17673e-10	-2.09198	4.37864e-36	-8.17673e-10	-2.12651	6.51885e-34	-8.17673e-10	-2.12719
184010082	chr3:184010082:G:A	2.89617e-75	-8.17673e-10	-2.12112	4.6117e-36	-8.17673e-10	-2.07465	6.84771e-34	-8.17673e-10	-2.07797
184010483	chr3:184010483:T:C	3.86225e-75	-8.17673e-10	-1.83326	7.14485e-36	-8.17673e-10	-1.63686	8.74969e-34	-8.17673e-10	-1.83287
184010860	chr3:184010860:C:T	2.98781e-75	-8.17673e-10	-2.08997	4.38036e-36	-8.17673e-10	-2.12612	6.51763e-34	-8.17673e-10	-2.12737
184011323	chr3:184011323:G:A	4.12374e-72	6.68833	-1.54832	9.97023e-28	17.9639	-0.846871	1.5635e-30	6.13964	-0.484255
184011500	chr3:184011500:C:CA	2.9841e-73	3.0709	-0.556936	2.33182e-30	12.3497	-1.29079	1.5351e-32	2.6747	-1.64281
184011698	chr3:184011698:A:G	6.10767e-75	-8.17673e-10	-1.37496	6.82673e-36	-8.17673e-10	-1.6824	1.02043e-33	-8.17673e-10	-1.67908
184012303	chr3:184012303:T:C	3.30345e-75	-1.98954	-1.73e-09	6.75678e-35	0.609883	-1.73e-09	1.103e-33	-1.60126	-1.73e-09
184012313	chr3:184012313:T:C	1.08278e-74	-8.17673e-10	-0.802393	1.53598e-35	-8.17673e-10	-0.871492	1.8364e-33	-8.17673e-10	-1.09149
184012328	chr3:184012328:G:A	2.92606e-75	-8.17673e-10	-2.11085	2.05691e-35	-8.17673e-10	-0.579456	1.31871e-32	-8.17673e-10	0.879941
184012507	chr3:184012507:C:T	3.56468e-72	6.58333	-1.58901	7.86805e-28	17.7853	-0.905047	1.33603e-30	6.04449	-0.546324
184013107	chr3:184013107:C:T	8.40954e-75	-8.17673e-10	-1.05514	1.09494e-35	-8.17673e-10	-1.20996	1.42218e-33	-8.17673e-10	-1.34711
184013412	chr3:184013412:C:T	1.35495e-75	-0.753166	-2.12757	3.7876e-36	-0.155116	-2.1164	2.21592e-34	-1.19701	-2.0092
184013538	chr3:184013538:G:C	4.1865e-75	-8.17673e-10	-1.75264	7.85409e-36	-8.17673e-10	-1.54221	9.36148e-34	-8.17673e-10	-1.76528
184013574	chr3:184013574:C:G	3.0029e-73	2.95783	-0.437585	2.42209e-30	12.2066	-1.10967	1.56196e-32	2.55382	-1.50459
184013606	chr3:184013606:G:A	2.91099e-75	-8.17673e-10	-2.11601	4.75541e-36	-8.17673e-10	-2.04396	8.38325e-34	-8.17673e-10	-1.87565
184013682	chr3:184013682:G:A	5.67045e-76	-1.9211	-1.83073	1.44638e-35	0.777211	-1.70881	2.37993e-34	-1.52096	-1.61385
184013959	chr3:184013959:G:A	3.10206e-75	-8.17673e-10	-2.05244	4.51722e-36	-8.17673e-10	-2.09535	6.6997e-34	-8.17673e-10	-2.09982
184014018	chr3:184014018:G:A	8.41079e-75	-8.17673e-10	-1.05499	1.09519e-35	-8.17673e-10	-1.20973	1.42271e-33	-8.17673e-10	-1.34674
184014421	chr3:184014421:C:T	8.18653e-75	-8.17673e-10	-1.08202	1.09906e-35	-8.17673e-10	-1.20621	1.43422e-33	-8.17673e-10	-1.33868
184014665	chr3:184014665:C:T	2.98001e-75	-8.17673e-10	-2.09258	4.37811e-36	-8.17673e-10	-2.12663	6.5194e-34	-8.17673e-10	-2.1271
184014697	chr3:184014697:A:G	1.36847e-74	-8.17673e-10	-0.56823	1.48145e-35	-8.17673e-10	-0.907643	2.36405e-33	-8.17673e-10	-0.838922
184014946	chr3:184014946:T:G	3.60266e-75	-1.90284	-1.73e-09	8.46249e-35	0.834981	-1.73e-09	1.2279e-33	-1.49399	-1.73e-09
184015253	chr3:184015253:C:T	4.20284e-75	-8.17673e-10	-1.74875	7.87635e-36	-8.17673e-10	-1.53938	9.45405e-34	-8.17673e-10	-1.75544
184015346	chr3:184015346:C:T	2.91857e-75	-8.17673e-10	-2.11341	4.37965e-36	-8.17673e-10	-2.12628	6.56883e-34	-8.17673e-10	-2.11955
184016993	chr3:184016993:G:C	5.85574e-75	-8.17673e-10	-1.41709	7.84992e-36	-8.17673e-10	-1.54274	1.06013e-33	-8.17673e-10	-1.6409
184017035	chr3:184017035:T:G	3.14232e-75	-8.17673e-10	-2.03955	5.51727e-36	-8.17673e-10	-1.89536	7.62987e-34	-8.17673e-10	-1.96981
184017498	chr3:184017498:C:G	3.585e-72	2.64116	2.35885	1.95749e-29	11.7823	1.40422	8.20467e-32	2.28751	0.420484
184018063	chr3:184018063:C:G	2.14959e-74	-8.17673e-10	-0.116645	2.18094e-35	-8.17673e-10	-0.520906	3.44504e-33	-8.17673e-10	-0.462365
184018433	chr3:184018433:C:T	5.01087e-75	-8.17673e-10	-1.5729	6.8832e-36	-8.17673e-10	-1.67416	9.34863e-34	-8.17673e-10	-1.76665
184018682	chr3:184018682:G:T	3.00223e-76	-2.5299	-1.85784	5.78038e-37	-2.39569	-1.75567	1.05576e-34	-2.47469	-1.47293
184019094	chr3:184019094:G:A	3.09267e-71	5.28075	1.87412	2.05587e-27	16.9509	0.88977	4.23385e-31	4.52848	-0.179497
184019162	chr3:184019162:T:C	3.70809e-75	-8.17673e-10	-1.87399	5.62556e-36	-8.17673e-10	-1.87593	7.66819e-34	-8.17673e-10	-1.9648
184019568	chr3:184019568:A:T	3.48623e-76	-2.48491	-1.75336	4.36334e-37	-2.3319	-2.10069	7.02962e-35	-2.52043	-1.83391
184019708	chr3:184019708:T:C	2.65782e-74	-8.17673e-10	0.095584	2.58116e-35	-8.17673e-10	-0.352424	4.14128e-33	-8.17673e-10	-0.278295
184019710	chr3:184019710:A:G	1.90652e-73	4.00121	-1.93527	2.86611e-31	10.5543	-1.59168	7.33022e-32	3.62686	-1.03156
184019879	chr3:184019879:C:T	1.15143e-73	3.50119	-1.93953	1.36396e-31	9.81043	-1.59036	4.5409e-32	3.145	-1.02858
184020456	chr3:184020456:G:A	3.98389e-75	-8.17673e-10	-1.80225	7.1904e-36	-8.17673e-10	-1.6305	8.68959e-34	-8.17673e-10	-1.83976
184020688	chr3:184020688:C:T	5.57607e-76	-2.43011	-1.3385	4.70611e-37	-2.23433	-2.12264	5.97047e-35	-2.47626	-2.04138
184020791	chr3:184020791:G:A	1.14612e-73	3.48252	-1.92548	1.3637e-31	9.80457	-1.58469	4.16482e-32	3.09884	-1.06888
184020838	chr3:184020838:T:A	3.21166e-72	2.4278	2.46224	1.89606e-29	11.6461	1.50856	8.57137e-32	2.20223	0.549481
184021712	chr3:184021712:A:G	5.09314e-75	-8.17673e-10	-1.55661	6.94123e-36	-8.17673e-10	-1.66577	9.41124e-34	-8.17673e-10	-1.75998
184021771	chr3:184021771:A:G	5.74742e-76	-2.43303	-1.30531	4.68238e-37	-2.27127	-2.09075	5.61866e-35	-2.51069	-2.06769
184022135	chr3:184022135:A:C	7.12189e-75	-1.22134	-1.73e-09	1.1708e-35	-1.14298	-1.73e-09	3.04014e-33	-0.587397	-1.73e-09
184022337	chr3:184022337:A:T	4.48798e-75	-1.68311	-1.73e-09	6.20046e-36	-1.77862	-1.73e-09	7.244e-34	-2.02171	-1.73e-09
184022435	chr3:184022435:A:C	3.35369e-75	-2.49857	0.524118	1.23916e-35	-2.31059	1.22436	2.53737e-33	-2.43952	1.67134
184022562	chr3:184022562:G:A	4.48294e-71	5.37479	2.15132	3.05228e-27	17.0879	1.14804	5.16817e-31	4.53634	0.0120467
184022851	chr3:184022851:C:T	3.2708e-75	-8.17673e-10	-1.99948	4.46217e-36	-8.17673e-10	-2.10761	7.09063e-34	-8.17673e-10	-2.04311
184022884	chr3:184022884:A:G	2.01258e-74	-0.511377	0.328873	9.76323e-34	2.86247	0.418077	1.47018e-34	-2.52347	-1.09303
184023453	chr3:184023453:T:C	2.70531e-74	-8.17673e-10	0.113293	2.62099e-35	-8.17673e-10	-0.337109	4.18657e-33	-8.17673e-10	-0.267416
184023950	chr3:184023950:C:A	5.60993e-76	-2.40491	-1.35765	4.90856e-37	-2.19081	-2.12404	6.12157e-35	-2.45789	-2.03476
184024247	chr3:184024247:G:GA	3.18855e-74	-8.17673e-10	0.277643	3.10361e-35	-8.17673e-10	-0.168096	4.97181e-33	-8.17673e-10	-0.0955144
184024551	chr3:184024551:A:T	2.59633e-74	-8.17673e-10	0.0721766	2.52679e-35	-8.17673e-10	-0.373714	4.03363e-33	-8.17673e-10	-0.304632
184024644	chr3:184024644:T:G	3.00587e-75	-8.17673e-10	-2.08394	4.37384e-36	-8.17673e-10	-2.12761	6.59139e-34	-8.17673e-10	-2.11612
184024817	chr3:184024817:C:T	2.39743e-74	-8.17673e-10	-0.00752778	2.53204e-35	-8.17673e-10	-0.371636	4.38269e-33	-8.17673e-10	-0.221636
184025206	chr3:184025206:A:G	3.34654e-75	-8.17673e-10	-1.97658	5.07767e-36	-8.17673e-10	-1.97839	7.08303e-34	-8.17673e-10	-2.04418
184025390	chr3:184025390:G:A	4.32016e-76	-2.49908	-1.52472	9.27051e-37	-2.31079	-1.3682	1.96031e-34	-2.41235	-0.916428
184025567	chr3:184025567:C:T	4.50533e-75	-2.43589	0.756646	1.8472e-35	-2.17798	1.49099	3.72076e-33	-2.34652	1.96115
184025859	chr3:184025859:A:G	8.15185e-71	5.52546	2.59861	6.09549e-27	17.4305	1.49709	9.27892e-31	4.85121	0.282405
184025990	chr3:184025990:G:A	1.43923e-73	3.77686	-1.99209	1.88549e-31	10.2228	-1.67895	5.63756e-32	3.4897	-1.15697
184026346	chr3:184026346:G:C	1.86955e-75	-0.473979	-2.08483	1.41745e-35	1.02509	-1.9769	1.87619e-33	0.515146	-1.5852
184026893	chr3:184026893:C:G	2.15498e-75	-2.41673	-1.73e-09	2.11907e-35	-0.549683	-1.73e-09	5.23185e-34	-2.34712	-1.73e-09
184027145	chr3:184027145:T:G	2.87749e-75	-8.17673e-10	-2.12759	4.37917e-36	-8.17673e-10	-2.12639	6.54197e-34	-8.17673e-10	-2.12365
184027348	chr3:184027348:A:G	8.52962e-75	0.323548	-1.36451	6.1153e-36	-0.20195	-1.5905	1.32799e-34	-2.17089	-1.54734
184027849	chr3:184027849:C:A	7.4683e-76	-2.4681	-1.00833	4.76754e-37	-2.29744	-2.04656	5.45058e-35	-2.51568	-2.09307
184028256	chr3:184028256:A:G	6.12289e-71	5.56076	2.27711	4.9349e-27	17.4773	1.23901	7.8059e-31	4.87911	0.0816444
184028283	chr3:184028283:A:G	3.80928e-75	-8.17673e-10	-1.84707	5.74408e-36	-8.17673e-10	-1.85508	7.79975e-34	-8.17673e-10	-1.94779
184028450	chr3:184028450:C:T	2.88055e-75	-8.17673e-10	-2.12653	4.63137e-36	-8.17673e-10	-2.0704	6.78544e-34	-8.17673e-10	-2.08711
184028574	chr3:184028574:T:C	6.64906e-76	-2.37512	-1.21749	5.26173e-37	-2.17187	-2.07351	5.70284e-35	-2.4716	-2.09191
184028867	chr3:184028867:C:G	2.87791e-75	-8.17673e-10	-2.12744	4.38749e-36	-8.17673e-10	-2.12449	6.56195e-34	-8.17673e-10	-2.1206
184028974	chr3:184028974:C:T	4.69574e-75	-8.17673e-10	-1.63785	6.71526e-36	-8.17673e-10	-1.69887	9.32708e-34	-8.17673e-10	-1.76896
184029007	chr3:184029007:A:G	4.76415e-75	-8.17673e-10	-1.62339	7.08219e-36	-8.17673e-10	-1.64566	9.59315e-34	-8.17673e-10	-1.74083
184029193	chr3:184029193:G:A	8.56941e-76	-2.41294	-0.925955	5.34199e-37	-2.18785	-2.04238	5.65573e-35	-2.46092	-2.11088
184029212	chr3:184029212:T:C	9.04491e-76	-2.3887	-0.896191	5.97437e-37	-2.1798	-1.93856	5.46146e-35	-2.48101	-2.12574
184029246	chr3:184029246:G:A	6.47259e-75	-8.17673e-10	-1.31693	9.82437e-36	-8.17673e-10	-1.31838	1.21537e-33	-8.17673e-10	-1.50425
184029478	chr3:184029478:G:A	2.83144e-75	-1.54204	-0.601685	3.83367e-35	0.617941	-0.574781	7.50338e-35	-2.48447	-1.80465
184029582	chr3:184029582:A:T	5.98493e-75	-8.17673e-10	-1.39526	1.2944e-35	-8.17673e-10	-1.04261	2.06976e-33	-8.17673e-10	-0.971864
184030145	chr3:184030145:C:T	2.55776e-74	-8.17673e-10	0.0572097	8.40623e-35	-8.17673e-10	0.828311	1.24432e-32	-8.17673e-10	0.821874
184030283	chr3:184030283:A:T	3.30234e-75	-8.17673e-10	-1.98988	5.82435e-36	-8.17673e-10	-1.8412	1.01473e-33	-8.17673e-10	-1.68468
184030599	chr3:184030599:T:G	3.77019e-75	-8.17673e-10	-1.85738	6.80408e-36	-8.17673e-10	-1.68572	8.41764e-34	-8.17673e-10	-1.87155
184030903	chr3:184030903:A:G	2.202e-72	5.42466	-0.912047	2.15848e-30	10.4859	0.495745	5.78929e-32	1.20174	1.15756
184031125	chr3:184031125:T:C	1.38344e-71	5.10876	1.24164	9.15547e-31	9.77119	0.352838	4.14701e-33	0.365741	-0.642653
184031813	chr3:184031813:T:A	3.2291e-75	-8.17673e-10	-2.01231	5.14119e-36	-8.17673e-10	-1.96596	7.39056e-34	-8.17673e-10	-2.00168
184031943	chr3:184031943:T:C	4.98983e-73	4.07895	-1.05088	1.42872e-31	10.0983	-1.83185	8.81156e-33	2.58549	-2.10873
184032149	chr3:184032149:G:A	2.86397e-73	3.58179	-1.10892	7.7114e-32	9.49202	-1.84222	5.72971e-33	2.16034	-2.11397
184032217	chr3:184032217:T:C	3.94937e-73	3.87596	-1.08175	1.16273e-31	9.87697	-1.81652	7.13361e-33	2.37197	-2.10645
184032817	chr3:184032817:CCT:C	2.88149e-75	-8.17673e-10	-2.1262	4.37386e-36	-8.17673e-10	-2.1276	6.51829e-34	-8.17673e-10	-2.12727
184033535	chr3:184033535:G:A	3.21978e-75	-8.17673e-10	-2.0152	5.22579e-36	-8.17673e-10	-1.94964	7.33342e-34	-8.17673e-10	-2.00944
184034239	chr3:184034239:T:C	9.04164e-74	2.29439	-0.974471	4.15673e-32	5.9294	1.10242	1.74753e-32	-0.827046	1.98853
184034260	chr3:184034260:T:C	9.40592e-75	-0.943169	-1.73e-09	7.14744e-36	-1.63649	-1.73e-09	2.97823e-33	-0.60797	-1.73e-09
184034471	chr3:184034471:G:T	1.90086e-75	-2.5422	-1.73e-09	4.6504e-36	-2.06629	-1.73e-09	4.43978e-34	-2.51128	-1.73e-09
184034513	chr3:184034513:C:A	1.73632e-73	3.90169	-1.92926	1.81729e-33	5.3443	-1.44245	1.9996e-33	-0.022576	-0.983778
184034547	chr3:184034547:T:A	1.24281e-72	4.08013	-0.139511	2.8988e-33	5.40944	-1.04064	7.8709e-34	-0.449394	-1.48932
184034565	chr3:184034565:G:A	1.21022e-72	4.19802	-0.283969	2.89768e-33	5.52039	-1.15197	7.79525e-34	-0.370824	-1.57755
184034806	chr3:184034806:C:T	4.73152e-75	-8.17673e-10	-1.63026	8.88425e-36	-8.17673e-10	-1.41897	1.41861e-33	-8.17673e-10	-1.34962
184034985	chr3:184034985:G:A	4.34891e-76	-2.53783	-1.47934	1.21411e-35	0.509319	-1.61597	2.62425e-33	0.903768	-1.63827
184035394	chr3:184035394:G:C	2.30326e-75	-2.35018	-1.73e-09	5.64473e-36	-1.87253	-1.73e-09	5.38735e-34	-2.31783	-1.73e-09
184035549	chr3:184035549:C:T	3.38749e-73	2.13588	0.504866	1.32635e-32	5.6484	0.24112	5.89821e-34	-1.26693	-0.960306
184035565	chr3:184035565:A:G	5.6856e-73	2.50309	0.655509	2.62776e-32	6.17673	0.396497	7.33628e-34	-1.06707	-0.941982
184035698	chr3:184035698:T:C	3.10621e-75	-8.17673e-10	-2.0511	4.90705e-36	-8.17673e-10	-2.01258	7.32763e-34	-8.17673e-10	-2.01023
184035858	chr3:184035858:A:C	2.57297e-75	-2.23945	-1.73e-09	8.23723e-36	-1.49458	-1.73e-09	4.30624e-34	-2.54182	-1.73e-09
184036045	chr3:184036045:A:G	2.92408e-75	-8.17673e-10	-2.11153	4.39877e-36	-8.17673e-10	-2.12192	6.55495e-34	-8.17673e-10	-2.12166
184036241	chr3:184036241:T:C	4.95029e-74	2.75734	-2.03981	1.15633e-33	5.57166	-2.1219	2.06708e-34	-1.31606	-1.95968
184036257	chr3:184036257:C:A	5.01898e-74	2.75588	-2.02458	1.17394e-33	5.58218	-2.1173	2.03116e-34	-1.31248	-1.9808
184036318	chr3:184036318:G:A	3.14989e-75	-8.17673e-10	-2.03714	4.99017e-36	-8.17673e-10	-1.99578	7.4392e-34	-8.17673e-10	-1.99512
184036490	chr3:184036490:C:G	3.52525e-76	-2.52235	-1.70479	1.34904e-35	0.783564	-1.78484	2.94494e-33	1.18711	-1.80632
184036512	chr3:184036512:G:A	7.02851e-75	-8.17673e-10	-1.23453	8.2264e-36	-8.17673e-10	-1.4959	1.78964e-33	-8.17673e-10	-1.11729
184036980	chr3:184036980:G:A	2.36125e-74	-0.0227326	-1.73e-09	6.09069e-35	0.506099	-1.73e-09	2.80554e-33	-0.667704	-1.73e-09
184037070	chr3:184037070:G:A	3.09074e-75	-8.17673e-10	-2.0561	4.93376e-36	-8.17673e-10	-2.00715	7.36153e-34	-8.17673e-10	-2.00562
184038176	chr3:184038176:C:T	2.4052e-75	-2.30687	-1.73e-09	2.87676e-36	-2.54658	-1.73e-09	5.05061e-34	-2.38237	-1.73e-09
184038412	chr3:184038412:T:C	3.00366e-75	-8.17673e-10	-2.08468	4.55682e-36	-8.17673e-10	-2.08662	6.67977e-34	-8.17673e-10	-2.1028
184038603	chr3:184038603:C:G	7.63309e-76	-1.35054	-2.10406	2.91509e-36	-0.40661	-2.12674	7.78939e-35	-2.12451	-2.1272
184038638	chr3:184038638:T:C	1.16883e-74	-0.483618	-0.242305	1.22178e-34	1.92311	-0.720878	1.59358e-34	-2.02509	-1.51081
184038653	chr3:184038653:C:T	8.19511e-76	-1.31419	-2.06936	3.08429e-36	-0.365064	-2.11186	8.01567e-35	-2.10921	-2.11386
184038849	chr3:184038849:C:T	7.28823e-76	-1.39202	-2.10882	2.74214e-36	-0.467261	-2.12725	7.58976e-35	-2.15008	-2.12759
184038904	chr3:184038904:C:A	5.6985e-75	-8.17673e-10	-1.44431	9.41444e-36	-8.17673e-10	-1.361	1.46264e-33	-8.17673e-10	-1.31906
184038914	chr3:184038914:G:A	7.59803e-75	-0.531038	-0.625582	8.45965e-35	1.84054	-1.00589	1.23365e-34	-2.05124	-1.74066
184038954	chr3:184038954:C:T	7.25398e-75	0.359166	-1.56212	6.74237e-35	2.66297	-2.05522	1.38118e-34	-1.57382	-2.10513
184038992	chr3:184038992:A:C	2.7983e-73	1.61319	0.836485	2.14396e-32	5.90939	0.460359	5.36919e-34	-1.45849	-0.862716
184039020	chr3:184039020:G:A	6.0494e-75	-1.93903	0.554479	3.24159e-34	1.30203	0.875962	1.68886e-34	-2.47589	-1.00194
184039025	chr3:184039025:C:T	7.31701e-75	-2.41925	1.22494	2.03912e-36	-2.51133	-0.379403	1.31375e-34	-2.35189	-1.37711
184039073	chr3:184039073:G:A	4.31208e-75	-8.17673e-10	-1.72309	5.78485e-36	-8.17673e-10	-1.84801	8.6562e-34	-8.17673e-10	-1.84361
184039109	chr3:184039109:A:G	2.51349e-74	1.90849	-1.86874	8.8573e-32	9.90938	-2.12105	1.42894e-32	3.08783	-2.12761
184039487	chr3:184039487:C:T	3.70698e-76	-2.47659	-1.70029	6.72258e-37	-2.31105	-1.68931	5.97489e-35	-2.45654	-2.06036
184039634	chr3:184039634:T:G	2.36441e-75	-2.42037	0.0963892	9.24434e-37	-2.49834	-1.18348	7.41725e-35	-2.41781	-1.88285
184039838	chr3:184039838:G:A	9.47009e-76	-1.24454	-1.99442	4.1268e-36	-0.265703	-1.92004	1.11641e-34	-2.05323	-1.83854
184040038	chr3:184040038:A:C	1.89285e-75	-2.54642	-1.73e-09	3.84865e-36	-2.25553	-1.73e-09	4.29018e-34	-2.54556	-1.73e-09
184040089	chr3:184040089:C:G	2.98309e-75	-8.17673e-10	-2.09155	4.52717e-36	-8.17673e-10	-2.09315	6.64441e-34	-8.17673e-10	-2.10811
184040314	chr3:184040314:C:T	1.40512e-74	-8.17673e-10	-0.541797	1.92133e-35	-8.17673e-10	-0.647645	3.13992e-33	-8.17673e-10	-0.555101
184040360	chr3:184040360:G:A	5.97563e-75	-8.17673e-10	-1.39682	9.8954e-36	-8.17673e-10	-1.31118	1.53406e-33	-8.17673e-10	-1.27138
184040459	chr3:184040459:C:T	3.21861e-75	-8.17673e-10	-2.01556	4.49716e-36	-8.17673e-10	-2.0998	7.59562e-34	-8.17673e-10	-1.97431
184040773	chr3:184040773:C:T	4.75001e-74	-8.17673e-10	0.676224	7.08731e-35	-8.17673e-10	0.657644	1.21002e-32	-8.17673e-10	0.793925
184040830	chr3:184040830:C:T	2.93134e-75	-8.17673e-10	-2.10905	4.40348e-36	-8.17673e-10	-2.12085	6.63433e-34	-8.17673e-10	-2.10963
184040867	chr3:184040867:A:C	2.6059e-76	-2.54267	-1.98665	5.92292e-37	-2.21017	-1.91683	7.20552e-35	-2.54565	-1.78397
184040897	chr3:184040897:A:G	1.9754e-75	-2.50374	-1.73e-09	3.23865e-36	-2.42809	-1.73e-09	4.29541e-34	-2.54434	-1.73e-09
184041162	chr3:184041162:T:A	3.01347e-73	1.74051	0.783241	2.70637e-31	8.21274	0.692544	4.96146e-34	-1.52425	-0.875937
184041778	chr3:184041778:T:C	2.66809e-76	-2.48581	-2.01992	4.72785e-37	-2.45501	-1.89736	8.51433e-35	-2.27937	-1.88335
184042103	chr3:184042103:A:G	3.23664e-74	2.33463	-2.04202	1.65501e-34	3.63337	-2.12763	1.21786e-34	-1.69312	-2.11167
184042813	chr3:184042813:T:G	5.94434e-76	-2.4492	-1.25545	1.34012e-36	-2.49763	-0.812852	2.67304e-34	-2.52856	-0.490106
184042886	chr3:184042886:G:T	7.80119e-75	-8.17673e-10	-1.13023	7.81756e-36	-8.17673e-10	-1.54688	9.92509e-34	-8.17673e-10	-1.70682
184043006	chr3:184043006:C:T	3.53664e-74	-8.17673e-10	0.381253	5.29862e-35	-8.17673e-10	0.366784	8.64344e-33	-8.17673e-10	0.457501
184043037	chr3:184043037:C:T	4.89121e-74	2.76312	-2.05761	2.81923e-34	4.16544	-2.12705	1.40769e-34	-1.55449	-2.10544
184043337	chr3:184043337:C:T	4.60758e-76	-2.29629	-1.6631	8.73651e-37	-2.3843	-1.35402	1.37253e-34	-2.54074	-1.14449
184043354	chr3:184043354:T:C	5.1164e-76	-2.45956	-1.39508	1.64543e-36	-1.49279	-1.61246	7.02944e-34	-0.366997	-1.68478
184043427	chr3:184043427:G:A	1.79432e-74	1.56977	-1.86707	5.02904e-34	4.09833	-1.48118	1.92254e-34	-2.14668	-1.20155
184043565	chr3:184043565:G:A	8.1754e-75	-8.17673e-10	-1.08338	2.06286e-35	-8.17673e-10	-0.576567	2.89384e-33	-8.17673e-10	-0.636716
184043876	chr3:184043876:G:C	7.03396e-75	-0.0838833	-1.14988	2.53436e-34	2.17182	-0.239954	8.909e-34	-2.20919	0.394368
184044337	chr3:184044337:T:C	1.51238e-75	-2.22065	-0.550167	3.09358e-36	-2.51434	0.0404181	8.01955e-34	-2.41062	0.490617
184044606	chr3:184044606:G:T	5.42683e-74	2.87067	-2.06124	3.53118e-34	4.3906	-2.12704	1.49454e-34	-1.49203	-2.10804
184044668	chr3:184044668:C:T	2.38552e-75	-2.44873	0.133642	4.15676e-36	-2.50436	0.325844	1.18359e-33	-2.15892	0.628172
184044699	chr3:184044699:G:A	2.91499e-75	-2.44622	0.331578	5.18741e-36	-2.50572	0.548712	1.50864e-33	-2.15769	0.869605
184044717	chr3:184044717:C:A	3.23773e-76	-2.244	-2.06822	6.61639e-37	-2.11753	-1.89876	1.13801e-33	-0.558066	-1.01196
184044789	chr3:184044789:T:C	9.94086e-75	-0.214175	-0.67368	7.27602e-35	1.93044	-1.24652	6.89326e-35	-2.43515	-1.93877
184044856	chr3:184044856:G:A	3.36081e-75	-1.97233	-1.73e-09	1.16499e-35	-1.14795	-1.73e-09	4.28682e-34	-2.54634	-1.73e-09
184045067	chr3:184045067:G:A	3.93543e-75	-8.17673e-10	-1.81449	5.06719e-36	-8.17673e-10	-1.98046	1.5327e-33	-8.17673e-10	-1.27227
184045882	chr3:184045882:G:A	4.57232e-75	0.285579	-1.95007	3.80819e-35	1.53984	-1.50335	2.74194e-34	-1.81095	-1.18226
184046392	chr3:184046392:G:A	4.73859e-76	-2.50598	-1.42538	1.86142e-36	-1.34858	-1.63333	8.78989e-34	-0.131473	-1.69681
184046876	chr3:184046876:G:A	3.73809e-75	0.097847	-1.96378	3.22607e-35	1.41577	-1.54516	2.35543e-34	-1.91685	-1.22831
184046899	chr3:184046899:A:G	2.70979e-74	-8.17673e-10	0.114949	3.56867e-35	-8.17673e-10	-0.0284698	5.57369e-33	-8.17673e-10	0.0187577
184047091	chr3:184047091:C:T	2.9051e-75	-8.17673e-10	-2.11804	4.68076e-36	-8.17673e-10	-2.05979	6.55363e-34	-8.17673e-10	-2.12187
184047278	chr3:184047278:T:C	1.42786e-74	0.789119	-1.31486	1.57505e-34	3.19472	-1.73851	5.44089e-35	-2.48922	-2.12131
184047738	chr3:184047738:TGAGCTCAG:T	2.30851e-76	-2.54372	-2.10677	5.98544e-37	-2.06844	-2.04807	8.43792e-34	0.114733	-1.98388
184047764	chr3:184047764:G:A	3.18925e-73	2.58045	-1.73e-09	8.60162e-35	0.851289	-1.73e-09	2.2702e-33	-0.879433	-1.73e-09
184047807	chr3:184047807:T:C	3.91116e-76	-2.52269	-1.60057	6.94965e-37	-1.94195	-2.02519	2.54609e-33	1.30105	-2.06579
184048186	chr3:184048186:C:T	4.35571e-74	-8.17673e-10	0.589564	6.51885e-35	-8.17673e-10	0.574036	1.06438e-32	-8.17673e-10	0.66568
184048279	chr3:184048279:T:A	1.0491e-74	-8.17673e-10	-0.833994	2.73362e-35	-8.17673e-10	-0.295035	3.95632e-33	-8.17673e-10	-0.323985
184048443	chr3:184048443:A:C	3.24813e-76	-2.5252	-1.78381	6.4e-37	-1.96579	-2.08375	2.60281e-33	1.24625	-1.98896
184048913	chr3:184048913:T:C	7.09388e-76	-2.30188	-1.22598	6.0272e-37	-2.31511	-1.79444	2.07989e-34	-1.14667	-2.1229
184049175	chr3:184049175:A:G	3.28565e-76	-2.52063	-1.7769	6.5895e-37	-1.93714	-2.08322	2.77214e-33	1.31228	-1.99196
184050091	chr3:184050091:T:C	1.24489e-73	2.99226	-1.35255	9.1839e-31	10.895	-0.76789	2.97143e-32	2.12469	-0.432359
184050150	chr3:184050150:A:G	3.57386e-76	-2.40847	-1.80498	5.48727e-37	-2.51037	-1.69303	1.35336e-34	-2.14761	-1.55169
184050352	chr3:184050352:T:C	5.49995e-75	-8.17673e-10	-1.47977	5.8064e-36	-8.17673e-10	-1.84429	7.58279e-34	-8.17673e-10	-1.976
184050547	chr3:184050547:G:C	3.29058e-76	-2.33279	-1.96324	4.43027e-37	-2.53583	-1.88154	1.21288e-34	-2.03234	-1.77655
184050764	chr3:184050764:C:T	3.17937e-75	-8.17673e-10	-2.02782	4.93669e-36	-8.17673e-10	-2.00655	7.88516e-34	-8.17673e-10	-1.9369
184051094	chr3:184051094:G:A	4.36941e-75	-8.17673e-10	-1.70988	5.03293e-36	-8.17673e-10	-1.98725	6.9004e-34	-8.17673e-10	-2.0703
184051130	chr3:184051130:C:A	4.43381e-75	-8.17673e-10	-1.69525	5.07313e-36	-8.17673e-10	-1.97929	6.91154e-34	-8.17673e-10	-2.06869
184051136	chr3:184051136:A:G	3.61446e-75	0.0278997	-1.92746	3.48909e-35	2.07286	-2.12388	6.29405e-35	-2.54504	-1.91983
184051245	chr3:184051245:G:A	4.76698e-75	-8.17673e-10	-1.6228	5.25769e-36	-8.17673e-10	-1.94356	7.11853e-34	-8.17673e-10	-2.03918
184051278	chr3:184051278:T:C	3.32685e-75	-8.17673e-10	-1.98248	5.78948e-36	-8.17673e-10	-1.8472	9.69768e-34	-8.17673e-10	-1.73
184051322	chr3:184051322:A:AG	6.11456e-76	-2.15406	-1.52236	5.53775e-37	-2.54135	-1.6529	1.86835e-34	-1.73529	-1.64154
184051334	chr3:184051334:A:G	2.92898e-75	-8.17673e-10	-2.10986	4.66822e-36	-8.17673e-10	-2.06247	6.90691e-34	-8.17673e-10	-2.06936
184051824	chr3:184051824:C:T	3.07597e-75	-8.17673e-10	-2.06089	6.03277e-36	-8.17673e-10	-1.80604	7.97333e-34	-8.17673e-10	-1.92578
184051895	chr3:184051895:T:C	2.67842e-76	-2.48101	-2.02086	3.61517e-37	-2.54097	-2.07972	1.75487e-34	-1.4834	-1.95609
184052218	chr3:184052218:G:C	3.78572e-76	-2.07556	-2.0803	4.9814e-37	-2.54357	-1.75655	2.52146e-34	-1.52188	-1.55516
184052454	chr3:184052454:A:G	4.83455e-76	-2.54109	-1.37022	1.15447e-36	-2.536	-0.923608	9.43393e-34	-1.92806	0.170489
184053598	chr3:184053598:T:C	2.9405e-75	-8.17673e-10	-2.10593	5.37746e-36	-8.17673e-10	-1.92103	7.38287e-34	-8.17673e-10	-2.00272
184053720	chr3:184053720:A:G	5.54127e-75	-8.17673e-10	-1.47229	4.78025e-36	-8.17673e-10	-2.03875	7.22993e-34	-8.17673e-10	-2.02365
184054198	chr3:184054198:C:T	1.01398e-75	-1.83357	-1.33705	1.71687e-36	-2.20903	-0.853713	5.66317e-34	-2.50337	0.235472
184054540	chr3:184054540:C:T	3.62702e-75	-8.17673e-10	-1.8961	4.64217e-36	-8.17673e-10	-2.06806	6.51634e-34	-8.17673e-10	-2.12757
184054726	chr3:184054726:G:A	5.81121e-75	-8.17673e-10	-1.42472	4.86339e-36	-8.17673e-10	-2.02151	7.36894e-34	-8.17673e-10	-2.00461
184055010	chr3:184055010:CA:C	4.77244e-76	-2.02155	-1.90268	1.25195e-36	-2.205	-1.17355	4.20479e-34	-2.39674	-0.168919
184055033	chr3:184055033:G:A	6.35164e-76	-2.40039	-1.23799	1.77244e-36	-2.34197	-0.688919	8.36796e-34	-2.36401	0.486532
184055408	chr3:184055408:G:A	2.89602e-75	-8.17673e-10	-2.12117	4.81627e-36	-8.17673e-10	-2.03125	8.20403e-34	-8.17673e-10	-1.89726
184055462	chr3:184055462:C:T	3.16281e-76	-2.54662	-1.78901	4.48354e-37	-2.50514	-1.90028	7.29204e-35	-2.37529	-1.9424
184055588	chr3:184055588:C:T	4.64779e-76	-1.83616	-2.11454	3.67339e-37	-2.49771	-2.107	1.89548e-34	-1.27947	-2.08294
184055606	chr3:184055606:C:T	3.1325e-75	-8.17673e-10	-2.04268	5.44902e-36	-8.17673e-10	-1.90781	9.79426e-34	-8.17673e-10	-1.72009
184055607	chr3:184055607:G:A	6.62353e-75	-8.17673e-10	-1.29388	1.70962e-35	-8.17673e-10	-0.764388	3.05503e-33	-8.17673e-10	-0.58251
184055701	chr3:184055701:C:T	3.6102e-75	-1.90074	-1.73e-09	2.95645e-36	-2.51926	-1.73e-09	1.54239e-33	-1.26597	-1.73e-09
184055983	chr3:184055983:C:T	4.18181e-76	-1.94021	-2.11614	1.16126e-36	-2.17315	-1.28059	2.96103e-34	-2.3465	-0.569843
184056485	chr3:184056485:G:A	1.76461e-75	-0.497731	-2.11885	1.16562e-35	0.979932	-2.12734	5.4527e-35	-2.48637	-2.12198
184056554	chr3:184056554:C:T	5.27375e-76	-1.70487	-2.11949	3.79011e-37	-2.45934	-2.11409	2.2171e-34	-1.11213	-2.09356
184056965	chr3:184056965:C:T	2.38301e-75	-2.31615	-1.73e-09	3.14754e-36	-2.45663	-1.73e-09	4.34588e-34	-2.53266	-1.73e-09
184057084	chr3:184057084:G:GA	2.55211e-76	-2.43967	-2.1105	3.94926e-37	-2.40468	-2.12763	7.45941e-35	-2.46418	-1.83081
184057500	chr3:184057500:C:T	4.38607e-75	-8.17673e-10	-1.70608	4.51004e-36	-8.17673e-10	-2.09694	6.82026e-34	-8.17673e-10	-2.08199
184057517	chr3:184057517:G:A	5.26498e-75	-8.17673e-10	-1.52343	5.63648e-36	-8.17673e-10	-1.87399	7.46699e-34	-8.17673e-10	-1.99139
184057562	chr3:184057562:A:G	2.88267e-75	-8.17673e-10	-2.12579	4.39903e-36	-8.17673e-10	-2.12186	6.51631e-34	-8.17673e-10	-2.12758
184058045	chr3:184058045:A:G	8.1933e-75	-0.860808	-0.220384	3.96155e-37	-2.45152	-2.07767	1.46952e-34	-2.24457	-1.37238
184058202	chr3:184058202:A:G	2.00628e-75	-2.48823	-1.73e-09	6.17401e-36	-1.7829	-1.73e-09	5.30128e-34	-2.33394	-1.73e-09
184058234	chr3:184058234:A:G	4.62893e-75	-8.17673e-10	-1.65218	4.58557e-36	-8.17673e-10	-2.08033	6.95536e-34	-8.17673e-10	-2.06237
184058257	chr3:184058257:C:A	3.92761e-75	-8.17673e-10	-1.81648	9.60998e-36	-8.17673e-10	-1.34045	1.20242e-33	-8.17673e-10	-1.51496
184058310	chr3:184058310:T:C	2.7171e-76	-2.42512	-2.06241	4.18058e-37	-2.3707	-2.10469	6.74477e-35	-2.46486	-1.93084
184058681	chr3:184058681:C:T	2.91325e-76	-2.41531	-2.00251	5.75237e-37	-2.35137	-1.80485	1.99966e-34	-2.46382	-0.845086
184058800	chr3:184058800:T:C	4.40844e-75	-8.17673e-10	-1.70099	4.51566e-36	-8.17673e-10	-2.0957	6.83096e-34	-8.17673e-10	-2.08042
184058802	chr3:184058802:T:A	3.20134e-76	-2.4047	-1.91883	6.57004e-37	-2.33735	-1.68596	2.49087e-34	-2.47214	-0.617108
184058973	chr3:184058973:A:C	2.78194e-76	-2.38787	-2.07608	4.19986e-37	-2.39034	-2.08044	5.7118e-35	-2.47847	-2.08347
184059103	chr3:184059103:A:G	2.50044e-76	-2.47338	-2.09724	3.66886e-37	-2.48173	-2.12423	6.8588e-35	-2.48859	-1.89035
184059422	chr3:184059422:C:T	2.76024e-76	-2.38727	-2.0845	4.22417e-37	-2.38778	-2.07723	5.69412e-35	-2.48313	-2.0819
184059921	chr3:184059921:C:T	9.83567e-75	-8.17673e-10	-0.898493	2.66966e-35	-8.17673e-10	-0.31871	5.09548e-33	-8.17673e-10	-0.0709448
184059998	chr3:184059998:CA:C	2.00522e-74	-8.17673e-10	-0.186168	2.331e-35	-8.17673e-10	-0.454366	3.46372e-33	-8.17673e-10	-0.456956
184060131	chr3:184060131:G:A	1.12349e-75	-2.53995	-0.528122	4.24157e-37	-2.43275	-2.02815	5.13548e-35	-2.54585	-2.12244
184060162	chr3:184060162:C:T	2.04718e-75	-2.46804	-1.73e-09	3.30137e-36	-2.40891	-1.73e-09	4.35798e-34	-2.52988	-1.73e-09
184060216	chr3:184060216:G:T	9.83567e-75	-8.17673e-10	-0.898493	2.66966e-35	-8.17673e-10	-0.31871	5.09548e-33	-8.17673e-10	-0.0709448
184060329	chr3:184060329:G:A	4.37836e-75	-8.17673e-10	-1.70783	5.80712e-36	-8.17673e-10	-1.84416	8.84976e-34	-8.17673e-10	-1.82149
184060510	chr3:184060510:G:A	5.04938e-76	-2.40271	-1.46512	3.56956e-37	-2.51441	-2.11898	5.74576e-35	-2.53183	-2.02418
184060523	chr3:184060523:A:G	4.08394e-75	-8.17673e-10	-1.77745	5.48006e-36	-8.17673e-10	-1.90213	8.31912e-34	-8.17673e-10	-1.88333
184060702	chr3:184060702:T:C	4.29837e-76	-1.90126	-2.12759	3.60869e-37	-2.51141	-2.11108	1.67282e-34	-1.37842	-2.10896
184060945	chr3:184060945:G:A	3.4397e-75	-8.17673e-10	-1.94912	4.68949e-36	-8.17673e-10	-2.05792	7.12951e-34	-8.17673e-10	-2.03764
184061341	chr3:184061341:C:T	6.93719e-75	-8.17673e-10	-1.24761	1.77734e-35	-8.17673e-10	-0.725543	3.07654e-33	-8.17673e-10	-0.575494
184061449	chr3:184061449:A:G	4.01768e-75	-8.17673e-10	-1.7938	9.9716e-36	-8.17673e-10	-1.30351	1.24149e-33	-8.17673e-10	-1.48298
184061454	chr3:184061454:G:A	6.01432e-76	-2.35149	-1.34146	3.60573e-37	-2.496	-2.1273	5.45581e-35	-2.54107	-2.06672
184061485	chr3:184061485:C:G	2.89672e-75	-8.17673e-10	-2.12093	4.82411e-36	-8.17673e-10	-2.02962	8.37084e-34	-8.17673e-10	-1.87713
184061864	chr3:184061864:C:T	3.67733e-75	-8.17673e-10	-1.88232	6.4063e-36	-8.17673e-10	-1.74597	1.0164e-33	-8.17673e-10	-1.68304
184061902	chr3:184061902:T:C	3.81711e-75	-8.17673e-10	-1.84502	5.02051e-36	-8.17673e-10	-1.98972	7.70698e-34	-8.17673e-10	-1.95976
184062277	chr3:184062277:G:A	2.30728e-76	-2.54205	-2.10897	4.7231e-37	-2.39531	-1.95806	5.7314e-35	-2.53191	-2.0266
184062345	chr3:184062345:G:GTACA	5.70942e-75	-8.17673e-10	-1.44239	4.91875e-36	-8.17673e-10	-2.01019	7.52444e-34	-8.17673e-10	-1.98373
184062934	chr3:184062934:G:A	3.8058e-75	-8.17673e-10	-1.84798	6.08417e-36	-8.17673e-10	-1.79756	9.098e-34	-8.17673e-10	-1.79383
184062938	chr3:184062938:A:G	4.94373e-75	-8.17673e-10	-1.58639	4.3973e-36	-8.17673e-10	-2.12226	6.5271e-34	-8.17673e-10	-2.12592
184063085	chr3:184063085:G:A	1.95587e-75	-2.51367	-1.73e-09	4.53705e-36	-2.09097	-1.73e-09	5.31945e-34	-2.33051	-1.73e-09
184063202	chr3:184063202:A:T	3.85712e-75	-8.17673e-10	-1.83459	5.11011e-36	-8.17673e-10	-1.97203	7.80516e-34	-8.17673e-10	-1.9471
184063782	chr3:184063782:G:A	1.74011e-74	-8.17673e-10	-0.327976	2.04911e-35	-8.17673e-10	-0.583257	3.03929e-33	-8.17673e-10	-0.587676
184064235	chr3:184064235:C:CAAA	2.08387e-75	-2.45028	-1.73e-09	3.65974e-36	-2.30585	-1.73e-09	8.13374e-34	-1.90586	-1.73e-09
184064309	chr3:184064309:A:G	2.92269e-75	-8.17673e-10	-2.112	4.616e-36	-8.17673e-10	-2.07372	7.55825e-34	-8.17673e-10	-1.97924
184064857	chr3:184064857:C:T	2.1374e-73	2.18025	-1.73e-09	3.09665e-36	-2.47293	-1.73e-09	7.11109e-34	-2.04023	-1.73e-09
184065065	chr3:184065065:C:T	2.99827e-76	-2.37088	-2.01818	4.14843e-37	-2.40372	-2.07939	5.70188e-35	-2.53495	-2.02872
184065131	chr3:184065131:C:T	4.75845e-75	-8.17673e-10	-1.62459	4.38427e-36	-8.17673e-10	-2.12522	6.51756e-34	-8.17673e-10	-2.12738
184065180	chr3:184065180:T:A	5.45083e-76	-2.28121	-1.51012	4.08328e-37	-2.37728	-2.12165	5.43368e-35	-2.54573	-2.06612
184065233	chr3:184065233:A:C	3.84314e-75	-8.17673e-10	-1.83822	5.04014e-36	-8.17673e-10	-1.98581	7.74554e-34	-8.17673e-10	-1.95477
184065565	chr3:184065565:A:G	3.42548e-76	-2.3063	-1.94955	4.58869e-37	-2.34926	-2.03298	5.37621e-35	-2.54517	-2.07731
184065578	chr3:184065578:G:A	2.05927e-75	-2.46216	-1.73e-09	3.23804e-36	-2.42828	-1.73e-09	4.82896e-34	-2.42725	-1.73e-09
184065728	chr3:184065728:A:C	2.98029e-76	-2.37748	-2.01759	4.1397e-37	-2.40514	-2.08007	5.70976e-35	-2.53397	-2.02832
184065785	chr3:184065785:T:C	6.37801e-75	-8.17673e-10	-1.33165	1.00636e-35	-8.17673e-10	-1.29432	1.50061e-33	-8.17673e-10	-1.29343
184066160	chr3:184066160:A:T	2.96086e-75	-8.17673e-10	-2.09903	4.41587e-36	-8.17673e-10	-2.11804	6.73442e-34	-8.17673e-10	-2.09465
184066355	chr3:184066355:A:G	2.21994e-73	2.21814	-1.73e-09	3.03848e-36	-2.49189	-1.73e-09	5.26685e-34	-2.34045	-1.73e-09
184066691	chr3:184066691:G:T	4.09849e-75	-8.17673e-10	-1.77389	5.82446e-36	-8.17673e-10	-1.84118	7.7614e-34	-8.17673e-10	-1.95272
184066866	chr3:184066866:G:A	5.83037e-76	-2.34164	-1.38237	3.94109e-37	-2.42019	-2.11418	5.31454e-35	-2.54645	-2.08757
184066955	chr3:184066955:T:C	1.09112e-75	-2.52771	-0.569592	4.46228e-37	-2.40475	-2.00542	5.16e-35	-2.54665	-2.11688
184067665	chr3:184067665:C:T	2.76645e-75	-2.16695	-1.73e-09	9.14628e-36	-1.3899	-1.73e-09	2.41754e-33	-0.81655	-1.73e-09
184067748	chr3:184067748:C:G	4.31264e-75	-8.17673e-10	-1.72296	5.00456e-36	-8.17673e-10	-1.9929	6.8359e-34	-8.17673e-10	-2.0797
184067839	chr3:184067839:G:A	3.95791e-75	-8.17673e-10	-1.80879	4.39481e-36	-8.17673e-10	-2.12282	6.6558e-34	-8.17673e-10	-2.1064
184067863	chr3:184067863:C:T	5.02831e-75	-8.17673e-10	-1.56942	6.57097e-36	-8.17673e-10	-1.72059	1.01798e-33	-8.17673e-10	-1.68148
184068317	chr3:184068317:T:C	3.55699e-76	-2.45524	-1.76294	5.50101e-37	-2.43886	-1.76204	7.46065e-35	-2.45075	-1.84408
184068641	chr3:184068641:G:C	2.88323e-76	-2.38511	-2.04307	4.42799e-37	-2.32405	-2.09384	5.79084e-35	-2.54328	-2.00491
184068749	chr3:184068749:C:T	9.7645e-76	-1.77015	-1.43819	6.26633e-37	-1.95255	-2.1181	6.32073e-35	-2.48864	-1.972
184069091	chr3:184069091:T:A	5.41441e-75	-8.17673e-10	-1.49544	7.01316e-36	-8.17673e-10	-1.65546	1.10199e-33	-8.17673e-10	-1.60218
184069509	chr3:184069509:AC:A	2.79976e-76	-2.33796	-2.1196	3.53465e-37	-2.53927	-2.10395	5.2658e-35	-2.53813	-2.10511
184069588	chr3:184069588:A:G	2.85561e-76	-2.38935	-2.04846	4.3951e-37	-2.32847	-2.09687	5.83442e-35	-2.54247	-1.99823
184069747	chr3:184069747:C:G	8.6295e-75	-8.17673e-10	-1.02932	2.55796e-35	-8.17673e-10	-0.361451	5.00085e-33	-8.17673e-10	-0.0896907
184069842	chr3:184069842:G:A	3.7693e-75	-8.17673e-10	-1.85762	7.3934e-36	-8.17673e-10	-1.60266	9.99091e-34	-8.17673e-10	-1.70021
184070000	chr3:184070000:T:C	3.02306e-75	-8.17673e-10	-2.07824	5.69299e-36	-8.17673e-10	-1.86401	7.97852e-34	-8.17673e-10	-1.92513
184070003	chr3:184070003:C:T	2.80983e-76	-2.33375	-2.12022	3.53046e-37	-2.53821	-2.10619	5.2699e-35	-2.5373	-2.10516
184070130	chr3:184070130:T:C	3.43605e-76	-2.14891	-2.10386	3.71607e-37	-2.47645	-2.11672	5.4857e-35	-2.4852	-2.11713
184070338	chr3:184070338:A:G	3.8864e-75	-8.17673e-10	-1.82703	4.40913e-36	-8.17673e-10	-2.11957	6.71067e-34	-8.17673e-10	-2.09819
184070378	chr3:184070378:T:C	3.01868e-75	-8.17673e-10	-2.07969	4.42613e-36	-8.17673e-10	-2.11572	6.54879e-34	-8.17673e-10	-2.1226
184070419	chr3:184070419:T:C	3.24717e-76	-2.20552	-2.10379	3.75336e-37	-2.49355	-2.08963	5.50375e-35	-2.49946	-2.09958
184070834	chr3:184070834:G:A	2.97816e-76	-2.29476	-2.10103	3.51537e-37	-2.52958	-2.11911	5.23896e-35	-2.52843	-2.11992
184071067	chr3:184071067:A:G	2.70465e-76	-2.41369	-2.07844	4.20055e-37	-2.35928	-2.11133	6.00851e-35	-2.5386	-1.97269
184071114	chr3:184071114:A:G	5.71395e-76	-2.30623	-1.43795	4.52969e-37	-2.28836	-2.10681	5.34629e-35	-2.53649	-2.09158
184071185	chr3:184071185:A:T	2.27984e-73	2.24477	-1.73e-09	2.99726e-36	-2.50555	-1.73e-09	7.66714e-34	-1.96494	-1.73e-09
184071620	chr3:184071620:T:C	2.89381e-76	-2.42136	-2.00316	4.39772e-37	-2.36772	-2.05703	5.51102e-35	-2.53595	-2.06177
184072574	chr3:184072574:A:G	4.17434e-75	-8.17673e-10	-1.75555	4.92699e-36	-8.17673e-10	-2.00852	6.78743e-34	-8.17673e-10	-2.08681
184072629	chr3:184072629:C:T	2.76455e-76	-2.35087	-2.11935	4.13372e-37	-2.52346	-1.96319	5.69604e-35	-2.53204	-2.03266
184072726	chr3:184072726:G:A	2.89172e-76	-2.41632	-2.00892	4.39654e-37	-2.36339	-2.06163	5.5334e-35	-2.53745	-2.05622
184073168	chr3:184073168:T:C	4.51516e-75	-8.17673e-10	-1.67707	5.61815e-36	-8.17673e-10	-1.87724	8.72566e-34	-8.17673e-10	-1.83562
184073289	chr3:184073289:C:T	2.73112e-76	-2.46132	-2.02106	4.1341e-37	-2.41563	-2.07093	5.6947e-35	-2.51944	-2.0455
184073818	chr3:184073818:G:A	4.58562e-75	-8.17673e-10	-1.66158	5.66333e-36	-8.17673e-10	-1.86924	8.79086e-34	-8.17673e-10	-1.82817
184074015	chr3:184074015:G:A	4.8299e-75	-8.17673e-10	-1.60968	6.05048e-36	-8.17673e-10	-1.80311	9.36199e-34	-8.17673e-10	-1.76523
184074102	chr3:184074102:A:G	3.38784e-75	-8.17673e-10	-1.96432	4.84264e-36	-8.17673e-10	-2.02579	7.60066e-34	-8.17673e-10	-1.97365
184074214	chr3:184074214:C:T	9.14454e-75	-8.17673e-10	-0.971351	2.54755e-35	-8.17673e-10	-0.365531	4.73688e-33	-8.17673e-10	-0.143921
184074245	chr3:184074245:T:G	8.08578e-75	-8.17673e-10	-1.0944	6.25118e-36	-8.17673e-10	-1.77048	9.36127e-34	-8.17673e-10	-1.7653
184074801	chr3:184074801:A:G	2.92838e-75	-8.17673e-10	-2.11006	5.32915e-36	-8.17673e-10	-1.93006	8.15808e-34	-8.17673e-10	-1.90288
184074928	chr3:184074928:G:A	2.65134e-76	-2.38569	-2.12634	3.57971e-37	-2.51017	-2.12038	5.44827e-35	-2.54155	-2.06763
184075118	chr3:184075118:T:C	8.713e-76	-2.47388	-0.848398	4.06513e-37	-2.54657	-1.95682	5.38751e-35	-2.54245	-2.07794
184075186	chr3:184075186:C:T	2.90536e-75	-8.17673e-10	-2.11795	4.70578e-36	-8.17673e-10	-2.05446	7.62299e-34	-8.17673e-10	-1.97071
184075220	chr3:184075220:T:C	2.30486e-75	-2.34949	-1.73e-09	1.26072e-35	-1.06898	-1.73e-09	4.28907e-34	-2.54581	-1.73e-09
184075666	chr3:184075666:T:A	2.46473e-76	-2.47998	-2.10503	4.00679e-37	-2.43055	-2.08729	5.93636e-35	-2.52963	-1.99374
184075688	chr3:184075688:C:A	5.67913e-75	-8.17673e-10	-1.44771	7.20205e-36	-8.17673e-10	-1.62888	1.10903e-33	-8.17673e-10	-1.59581
184075711	chr3:184075711:C:T	2.66066e-76	-2.38091	-2.12761	3.55422e-37	-2.51233	-2.12537	5.35269e-35	-2.54271	-2.08416
184075771	chr3:184075771:T:C	2.91678e-75	-8.17673e-10	-2.11403	5.47608e-36	-8.17673e-10	-1.90286	6.86557e-34	-8.17673e-10	-2.07536
184076135	chr3:184076135:C:T	4.98725e-75	-8.17673e-10	-1.57762	5.50483e-36	-8.17673e-10	-1.89762	7.2888e-34	-8.17673e-10	-2.01555
184076213	chr3:184076213:A:T	2.73348e-75	-2.17893	-1.73e-09	9.23723e-36	-1.38001	-1.73e-09	4.51697e-34	-2.49404	-1.73e-09
184076318	chr3:184076318:A:G	6.1682e-75	-8.17673e-10	-1.3651	7.71799e-36	-8.17673e-10	-1.55969	1.19123e-33	-8.17673e-10	-1.52432
184076347	chr3:184076347:G:A	1.40564e-74	-8.17673e-10	-0.54143	7.7903e-36	-8.17673e-10	-1.55037	1.04964e-33	-8.17673e-10	-1.65085
184076355	chr3:184076355:A:G	3.61842e-75	-8.17673e-10	-1.89847	5.16299e-36	-8.17673e-10	-1.96173	9.51374e-34	-8.17673e-10	-1.74915
184076456	chr3:184076456:C:T	3.73431e-75	-8.17673e-10	-1.86694	7.30399e-36	-8.17673e-10	-1.61483	9.89078e-34	-8.17673e-10	-1.71028
184076638	chr3:184076638:C:T	5.44428e-75	-8.17673e-10	-1.48994	7.32218e-36	-8.17673e-10	-1.61234	9.24613e-34	-8.17673e-10	-1.77768
184076648	chr3:184076648:A:G	2.39487e-76	-2.4914	-2.12236	4.62031e-37	-2.29164	-2.08373	5.90153e-35	-2.54383	-1.98543
184076687	chr3:184076687:A:G	6.18266e-75	-8.17673e-10	-1.36276	7.69969e-36	-8.17673e-10	-1.56207	1.18582e-33	-8.17673e-10	-1.52886
184076745	chr3:184076745:G:A	1.0552e-75	-2.32331	-0.807459	4.31303e-37	-2.38958	-2.05461	5.10881e-35	-2.54658	-2.12693
184076815	chr3:184076815:G:A	3.29646e-75	-8.17673e-10	-1.99166	4.45375e-36	-8.17673e-10	-2.1095	6.54301e-34	-8.17673e-10	-2.12349
184077346	chr3:184077346:C:T	1.89571e-75	-2.54491	-1.73e-09	3.08911e-36	-2.47536	-1.73e-09	5.61474e-34	-2.27649	-1.73e-09
184077994	chr3:184077994:C:T	9.69966e-75	-8.17673e-10	-0.912418	5.79564e-36	-8.17673e-10	-1.84614	8.23283e-34	-8.17673e-10	-1.89375
184078293	chr3:184078293:G:A	9.07625e-76	-2.40924	-0.872198	4.8961e-37	-2.52562	-1.79177	6.55835e-35	-2.51975	-1.90398
184078524	chr3:184078524:G:A	3.03656e-75	-8.17673e-10	-2.07378	5.055e-36	-8.17673e-10	-1.98287	7.97806e-34	-8.17673e-10	-1.92519
184078600	chr3:184078600:A:G	2.6521e-76	-2.38641	-2.12533	3.55596e-37	-2.54379	-2.09342	5.90157e-35	-2.52499	-2.00426
184078683	chr3:184078683:T:C	4.86627e-75	-8.17673e-10	-1.60218	5.41261e-36	-8.17673e-10	-1.91452	7.20387e-34	-8.17673e-10	-2.02727
184079199	chr3:184079199:C:T	4.5677e-75	-1.6655	-1.73e-09	3.8394e-36	-2.25793	-1.73e-09	6.43637e-34	-2.13992	-1.73e-09
184079238	chr3:184079238:AC:A	2.97752e-75	-8.17673e-10	-2.09342	4.4401e-36	-8.17673e-10	-2.11257	7.27417e-34	-8.17673e-10	-2.01755
184079267	chr3:184079267:G:A	1.46755e-75	-2.32232	-0.478599	6.05557e-37	-2.51297	-1.59189	7.35969e-35	-2.52608	-1.78237
184079275	chr3:184079275:G:C	2.7695e-76	-2.34164	-2.12679	3.50615e-37	-2.5248	-2.12651	5.31158e-35	-2.5462	-2.08838
184079286	chr3:184079286:C:T	5.75176e-75	-8.17673e-10	-1.435	7.7875e-36	-8.17673e-10	-1.55073	1.12356e-33	-8.17673e-10	-1.5828
184079598	chr3:184079598:G:A	9.67088e-75	-0.915389	-1.73e-09	4.63596e-35	0.233181	-1.73e-09	7.8799e-34	-1.93757	-1.73e-09
184079667	chr3:184079667:A:G	2.94342e-76	-2.29259	-2.11493	3.44768e-37	-2.54271	-2.12542	5.55657e-35	-2.54663	-2.04286
184079738	chr3:184079738:AGG:A	3.10671e-75	-8.17673e-10	-2.05094	4.97766e-36	-8.17673e-10	-1.99829	7.273e-34	-8.17673e-10	-2.01772
184079903	chr3:184079903:T:A	7.91264e-75	-8.17673e-10	-1.11605	2.32857e-35	-8.17673e-10	-0.455408	4.60822e-33	-8.17673e-10	-0.171458
184079976	chr3:184079976:G:A	2.89109e-75	-8.17673e-10	-2.12288	4.48509e-36	-8.17673e-10	-2.10249	7.52158e-34	-8.17673e-10	-1.98411
184080716	chr3:184080716:G:A	3.27859e-75	-8.17673e-10	-1.99709	4.47408e-36	-8.17673e-10	-2.10495	6.52407e-34	-8.17673e-10	-2.12639
184080844	chr3:184080844:A:G	3.13086e-74	0.259383	-1.73e-09	3.46343e-35	-0.0584035	-1.73e-09	8.01454e-34	-1.92063	-1.73e-09
184081019	chr3:184081019:A:G	5.37695e-76	-2.51935	-1.28562	4.80945e-37	-2.27499	-2.06026	5.6773e-35	-2.44302	-2.12498
184081238	chr3:184081238:A:C	5.97769e-75	-8.17673e-10	-1.39648	1.61036e-35	-8.17673e-10	-0.824207	3.08036e-33	-8.17673e-10	-0.574253
184081504	chr3:184081504:G:A	4.97e-75	-8.17673e-10	-1.58109	5.45037e-36	-8.17673e-10	-1.90756	7.19269e-34	-8.17673e-10	-2.02882
184081584	chr3:184081584:C:T	4.60206e-75	-8.17673e-10	-1.658	5.32611e-36	-8.17673e-10	-1.93063	1.10999e-33	-8.17673e-10	-1.59495
184081683	chr3:184081683:C:T	3.05174e-75	-8.17673e-10	-2.0688	5.0689e-36	-8.17673e-10	-1.98012	7.47758e-34	-8.17673e-10	-1.98997
184081779	chr3:184081779:G:A	5.80657e-75	-8.17673e-10	-1.42552	5.30487e-36	-8.17673e-10	-1.93462	8.00884e-34	-8.17673e-10	-1.92134
184082573	chr3:184082573:C:T	6.06132e-75	-8.17673e-10	-1.38258	6.26028e-36	-8.17673e-10	-1.76902	7.96635e-34	-8.17673e-10	-1.92666
184082675	chr3:184082675:G:A	6.39086e-76	-1.56487	-2.06735	5.00844e-37	-2.47524	-1.81946	1.66635e-34	-2.38318	-1.10807
184082763	chr3:184082763:A:C	6.61155e-76	-1.4873	-2.11097	3.86167e-37	-2.48383	-2.0709	1.06159e-34	-2.31554	-1.62658
184082772	chr3:184082772:A:G	8.46974e-76	-1.60997	-1.74062	4.51627e-37	-2.27842	-2.11972	8.27927e-35	-2.43925	-1.75147
184082853	chr3:184082853:C:T	3.72748e-75	-8.17673e-10	-1.86878	8.1758e-36	-8.17673e-10	-1.50207	1.47127e-33	-8.17673e-10	-1.31318
184082965	chr3:184082965:C:A	7.77319e-75	-8.17673e-10	-1.13383	1.85582e-35	-8.17673e-10	-0.682335	2.47753e-33	-8.17673e-10	-0.792036
184083000	chr3:184083000:G:A	2.88121e-75	-8.17673e-10	-2.1263	4.68701e-36	-8.17673e-10	-2.05845	7.43052e-34	-8.17673e-10	-1.99629
184083007	chr3:184083007:G:A	5.0942e-75	-8.17673e-10	-1.55641	7.74793e-36	-8.17673e-10	-1.55582	1.14084e-33	-8.17673e-10	-1.56753
184083080	chr3:184083080:C:T	7.28014e-76	-2.54044	-0.9615	8.01784e-37	-2.05594	-1.76823	7.06922e-35	-2.37183	-1.97689
184083137	chr3:184083137:A:G	5.44388e-76	-1.67668	-2.11592	3.87081e-37	-2.4258	-2.12657	7.57628e-35	-2.39767	-1.88178
184083151	chr3:184083151:C:T	4.38852e-75	-8.17673e-10	-1.70552	9.88334e-36	-8.17673e-10	-1.3124	1.76768e-33	-8.17673e-10	-1.12963
184083382	chr3:184083382:T:G	2.98111e-73	2.51296	-1.73e-09	2.88726e-36	-2.54294	-1.73e-09	6.06131e-34	-2.19996	-1.73e-09
184083460	chr3:184083460:A:G	1.06074e-75	-1.84591	-1.27963	8.59527e-37	-1.90824	-1.84638	5.13004e-35	-2.54452	-2.12484
184083485	chr3:184083485:G:A	2.89646e-75	-8.17673e-10	-2.12102	4.49624e-36	-8.17673e-10	-2.10001	6.61449e-34	-8.17673e-10	-2.11262
184083545	chr3:184083545:G:A	2.88583e-75	-8.17673e-10	-2.1247	4.65826e-36	-8.17673e-10	-2.06461	6.53407e-34	-8.17673e-10	-2.12485
184083769	chr3:184083769:T:C	5.20886e-76	-1.73498	-2.10175	6.51527e-37	-2.03434	-1.99734	8.71541e-35	-2.52598	-1.6134
184083921	chr3:184083921:C:T	2.28854e-76	-2.53319	-2.12599	7.14847e-37	-1.81701	-2.12193	6.28042e-35	-2.33946	-2.12758
184084195	chr3:184084195:G:A	1.90351e-74	-8.17673e-10	-0.238226	2.35972e-35	-8.17673e-10	-0.442121	3.81607e-33	-8.17673e-10	-0.360077
184084212	chr3:184084212:T:C	6.36111e-75	-8.17673e-10	-1.33431	7.3765e-36	-8.17673e-10	-1.60495	1.22255e-33	-8.17673e-10	-1.49836
184084281	chr3:184084281:C:T	4.19592e-75	-8.17673e-10	-1.7504	4.49652e-36	-8.17673e-10	-2.09994	7.07827e-34	-8.17673e-10	-2.04486
184084309	chr3:184084309:T:C	6.43999e-76	-1.62043	-2.00414	5.77815e-37	-2.05735	-2.0944	5.90637e-35	-2.46468	-2.06376
184084390	chr3:184084390:T:C	6.52566e-75	-8.17673e-10	-1.30877	5.47708e-36	-8.17673e-10	-1.90268	7.29539e-34	-8.17673e-10	-2.01464
184084653	chr3:184084653:G:A	7.10579e-75	-8.17673e-10	-1.2236	6.6187e-36	-8.17673e-10	-1.71335	1.97743e-33	-8.17673e-10	-1.0175
184084809	chr3:184084809:G:A	8.18703e-76	-1.8582	-1.52634	9.1732e-37	-1.85487	-1.83468	5.38642e-35	-2.5451	-2.07548
184085109	chr3:184085109:T:C	2.9699e-75	-8.17673e-10	-2.09598	4.71821e-36	-8.17673e-10	-2.05182	6.8692e-34	-8.17673e-10	-2.07484
184085317	chr3:184085317:C:T	3.00879e-75	-8.17673e-10	-2.08297	4.64925e-36	-8.17673e-10	-2.06654	6.77343e-34	-8.17673e-10	-2.08888
184085510	chr3:184085510:T:C	1.03227e-75	-1.68488	-1.46787	7.00021e-37	-1.98952	-1.97037	5.2171e-35	-2.52735	-2.12518
184086030	chr3:184086030:G:A	4.8227e-75	-8.17673e-10	-1.61117	4.96926e-36	-8.17673e-10	-1.99998	6.99836e-34	-8.17673e-10	-2.05621
184086327	chr3:184086327:T:G	7.4087e-75	-8.17673e-10	-1.18185	6.44196e-36	-8.17673e-10	-1.74041	9.12481e-34	-8.17673e-10	-1.79089
184086461	chr3:184086461:T:C	3.24682e-75	-8.17673e-10	-2.00683	5.32023e-36	-8.17673e-10	-1.93173	7.30825e-34	-8.17673e-10	-2.01288
184086470	chr3:184086470:C:T	3.59657e-75	-8.17673e-10	-1.90453	4.41958e-36	-8.17673e-10	-2.1172	6.86104e-34	-8.17673e-10	-2.07603
184086511	chr3:184086511:A:G	5.46992e-76	-1.7658	-2.02203	7.79525e-37	-1.86528	-1.98704	5.2386e-35	-2.52132	-2.12709
184086800	chr3:184086800:G:A	2.4715e-75	-2.27969	-1.73e-09	6.05637e-36	-1.80214	-1.73e-09	4.82056e-34	-2.42899	-1.73e-09
184087010	chr3:184087010:A:G	2.87796e-75	-8.17673e-10	-2.12743	5.48104e-36	-8.17673e-10	-1.90195	7.70913e-34	-8.17673e-10	-1.95948
184087089	chr3:184087089:T:C	3.3815e-75	-8.17673e-10	-1.96619	4.37696e-36	-8.17673e-10	-2.12689	6.69497e-34	-8.17673e-10	-2.10053
184087099	chr3:184087099:T:C	6.63932e-75	-8.17673e-10	-1.2915	7.41424e-36	-8.17673e-10	-1.59984	1.17023e-33	-8.17673e-10	-1.5421
184087130	chr3:184087130:C:G	7.04481e-75	-8.17673e-10	-1.23222	6.20037e-36	-8.17673e-10	-1.77864	8.77734e-34	-8.17673e-10	-1.82971
184087412	chr3:184087412:T:G	3.06808e-75	-8.17673e-10	-2.06346	4.39562e-36	-8.17673e-10	-2.12264	6.79269e-34	-8.17673e-10	-2.08604
184087535	chr3:184087535:G:T	7.08078e-75	-8.17673e-10	-1.22712	7.78542e-36	-8.17673e-10	-1.55099	1.22824e-33	-8.17673e-10	-1.49371
184088267	chr3:184088267:T:C	3.4762e-75	-8.17673e-10	-1.93857	4.38325e-36	-8.17673e-10	-2.12546	6.74541e-34	-8.17673e-10	-2.09302
184088903	chr3:184088903:T:C	7.77464e-75	-8.17673e-10	-1.13364	6.56248e-36	-8.17673e-10	-1.72188	9.26882e-34	-8.17673e-10	-1.77523
184088968	chr3:184088968:A:C	2.94228e-75	-8.17673e-10	-2.10532	5.02333e-36	-8.17673e-10	-1.98916	9.12607e-34	-8.17673e-10	-1.79075
184089110	chr3:184089110:CTTTTGGGCTGGGCGCAG:C	3.95091e-75	-8.17673e-10	-1.81056	6.91485e-36	-8.17673e-10	-1.66958	1.24163e-33	-8.17673e-10	-1.48288
184089404	chr3:184089404:A:C	5.80255e-75	-8.17673e-10	-1.42621	8.58332e-36	-8.17673e-10	-1.45343	1.49017e-33	-8.17673e-10	-1.30041
184089587	chr3:184089587:A:G	2.92566e-75	-8.17673e-10	-2.11099	4.90196e-36	-8.17673e-10	-2.01361	7.03221e-34	-8.17673e-10	-2.05138
184089847	chr3:184089847:TA:T	2.29368e-76	-2.53163	-2.12531	7.5568e-37	-1.75636	-2.12703	5.99449e-35	-2.39074	-2.12289
184090272	chr3:184090272:A:G	5.23878e-76	-1.78959	-2.04141	7.85118e-37	-1.84392	-2.00125	5.216e-35	-2.52701	-2.12573
184090558	chr3:184090558:C:T	1.98456e-75	-2.49911	-1.73e-09	2.88348e-36	-2.54425	-1.73e-09	4.39056e-34	-2.52243	-1.73e-09
184091098	chr3:184091098:C:T	2.9275e-75	-8.17673e-10	-2.11036	4.3761e-36	-8.17673e-10	-2.12709	6.62026e-34	-8.17673e-10	-2.11175
184091330	chr3:184091330:A:C	2.96222e-75	-8.17673e-10	-2.09857	4.44367e-36	-8.17673e-10	-2.11177	7.23752e-34	-8.17673e-10	-2.02261
184091632	chr3:184091632:A:T	5.38415e-74	0.801536	-1.73e-09	1.1688e-33	3.46049	-1.73e-09	1.04291e-33	-1.65728	-1.73e-09
184091778	chr3:184091778:C:A	4.75458e-74	0.677184	-1.73e-09	7.54827e-34	3.02324	-1.73e-09	1.11138e-33	-1.59369	-1.73e-09
184092198	chr3:184092198:C:T	5.31163e-76	-1.76065	-2.05654	6.96952e-37	-1.9441	-2.02019	5.39294e-35	-2.49705	-2.12233
184092975	chr3:184092975:A:T	4.82795e-75	-8.17673e-10	-1.61009	5.21005e-36	-8.17673e-10	-1.95266	1.28238e-33	-8.17673e-10	-1.45058
184093144	chr3:184093144:C:T	6.35298e-75	-8.17673e-10	-1.33559	5.88811e-36	-8.17673e-10	-1.83031	7.86036e-34	-8.17673e-10	-1.94005
184093420	chr3:184093420:A:G	6.15443e-75	-8.17673e-10	-1.36734	4.69554e-36	-8.17673e-10	-2.05663	6.87862e-34	-8.17673e-10	-2.07347
184093440	chr3:184093440:C:CA	5.40953e-76	-1.79499	-2.00394	8.26183e-37	-1.83492	-1.95927	5.2106e-35	-2.52641	-2.12736
184093602	chr3:184093602:T:C	6.11044e-75	-8.17673e-10	-1.37451	5.76539e-36	-8.17673e-10	-1.85137	7.74001e-34	-8.17673e-10	-1.95548
184093800	chr3:184093800:C:T	3.27536e-75	-8.17673e-10	-1.99808	5.02709e-36	-8.17673e-10	-1.98841	7.25547e-34	-8.17673e-10	-2.02013
184093826	chr3:184093826:G:A	8.5511e-76	-1.84104	-1.49999	1.0529e-36	-1.82482	-1.72688	5.40866e-35	-2.53322	-2.08324
184094007	chr3:184094007:G:A	4.07118e-75	-1.78058	-1.73e-09	2.90054e-35	-0.235764	-1.73e-09	4.59559e-34	-2.47679	-1.73e-09
184094124	chr3:184094124:G:A	3.56969e-75	-8.17673e-10	-1.91203	4.39866e-36	-8.17673e-10	-2.12195	6.82282e-34	-8.17673e-10	-2.08161
184094144	chr3:184094144:A:G	1.03281e-75	-1.82312	-1.3291	8.52617e-37	-1.87164	-1.89105	5.21105e-35	-2.5433	-2.11039
184094228	chr3:184094228:T:G	5.41193e-76	-1.72763	-2.07086	7.21103e-37	-1.8915	-2.03872	5.31733e-35	-2.51553	-2.11797
184094330	chr3:184094330:T:C	2.15626e-75	-1.54119	-0.874948	1.35789e-36	-2.44292	-0.854389	8.8958e-35	-2.40382	-1.71507
184094445	chr3:184094445:G:A	2.17563e-75	-2.40719	-1.73e-09	2.95625e-36	-2.51933	-1.73e-09	8.13912e-34	-1.9052	-1.73e-09
184094549	chr3:184094549:G:A	1.20814e-75	-1.49071	-1.50472	8.06149e-37	-2.45654	-1.36219	6.57693e-35	-2.3789	-2.042
184094706	chr3:184094706:C:A	2.31085e-76	-2.52345	-2.12603	7.9429e-37	-1.70676	-2.12679	6.13028e-35	-2.3677	-2.12353
184094791	chr3:184094791:T:C	5.60289e-76	-1.84863	-1.91518	8.67101e-37	-1.79295	-1.9529	5.21098e-35	-2.53847	-2.11523
184094977	chr3:184094977:A:G	2.97989e-75	-8.17673e-10	-2.09262	4.42935e-36	-8.17673e-10	-2.11499	7.15695e-34	-8.17673e-10	-2.0338
184095276	chr3:184095276:G:T	7.73621e-75	-8.17673e-10	-1.1386	6.98708e-36	-8.17673e-10	-1.65918	2.15428e-33	-8.17673e-10	-0.931841
184095715	chr3:184095715:T:G	2.54958e-75	-2.24858	-1.73e-09	9.97235e-36	-1.30343	-1.73e-09	4.46918e-34	-2.50468	-1.73e-09
184095778	chr3:184095778:C:T	2.9493e-75	-8.17673e-10	-2.10294	4.37775e-36	-8.17673e-10	-2.12671	6.56759e-34	-8.17673e-10	-2.11974
184095843	chr3:184095843:G:A	3.4997e-75	-8.17673e-10	-1.93183	5.89749e-36	-8.17673e-10	-1.82872	7.95952e-34	-8.17673e-10	-1.92752
184095910	chr3:184095910:A:G	4.34054e-75	-2.09102	0.374509	2.07316e-36	-1.60211	-1.27206	7.75075e-35	-2.52063	-1.73605
184096056	chr3:184096056:T:C	4.87774e-76	-1.85107	-2.05134	8.2239e-37	-1.78483	-2.01396	5.18092e-35	-2.53559	-2.12389
184096410	chr3:184096410:T:C	3.41216e-75	-8.17673e-10	-1.95716	4.86602e-36	-8.17673e-10	-2.02097	7.3279e-34	-8.17673e-10	-2.01019
184096841	chr3:184096841:G:A	2.94812e-75	-8.17673e-10	-2.10334	4.37812e-36	-8.17673e-10	-2.12663	6.56645e-34	-8.17673e-10	-2.11991
184097063	chr3:184097063:A:G	3.06003e-75	-1.98747	-0.0786124	1.28926e-36	-1.73256	-1.61662	6.0296e-35	-2.53732	-1.97047
184097546	chr3:184097546:T:C	1.65211e-74	-8.17673e-10	-0.37987	2.05968e-35	-8.17673e-10	-0.578109	3.33716e-33	-8.17673e-10	-0.494179
184097651	chr3:184097651:A:G	4.36002e-75	-2.09624	0.384208	2.13403e-36	-1.59038	-1.25486	7.87195e-35	-2.51943	-1.72173
184097760	chr3:184097760:T:C	5.46608e-76	-1.95778	-1.83076	8.70526e-37	-1.70366	-2.03825	5.14779e-35	-2.54474	-2.12116
184097784	chr3:184097784:G:A	4.17495e-75	-8.17673e-10	-1.75541	5.20802e-36	-8.17673e-10	-1.95305	7.86666e-34	-8.17673e-10	-1.93925
184097902	chr3:184097902:G:A	2.89993e-75	-8.17673e-10	-2.11982	4.37525e-36	-8.17673e-10	-2.12728	6.51941e-34	-8.17673e-10	-2.1271
184098418	chr3:184098418:A:C	4.30036e-75	-8.17673e-10	-1.72581	9.99436e-36	-8.17673e-10	-1.30123	1.98683e-33	-8.17673e-10	-1.01276
184098887	chr3:184098887:T:C	1.01791e-74	-8.17673e-10	-0.864167	1.04373e-35	-8.17673e-10	-1.25786	1.66757e-33	-8.17673e-10	-1.18793
184099243	chr3:184099243:A:T	4.18402e-75	-8.17673e-10	-1.75324	4.61547e-36	-8.17673e-10	-2.07383	6.79171e-34	-8.17673e-10	-2.08618
184099587	chr3:184099587:G:A	9.49032e-75	-8.17673e-10	-0.934236	1.18983e-35	-8.17673e-10	-1.12685	1.96265e-33	-8.17673e-10	-1.025
184099766	chr3:184099766:T:C	3.31084e-73	-1.93925	4.55712	1.31783e-36	-1.67927	-1.648	5.12145e-35	-2.5434	-2.12763
184099901	chr3:184099901:G:C	7.47423e-75	-1.89791	0.724861	1.66948e-36	-2.29939	-0.791345	9.57302e-35	-2.38811	-1.65741
184099911	chr3:184099911:C:T	7.81327e-75	-8.17673e-10	-1.12868	7.10535e-36	-8.17673e-10	-1.6424	2.28761e-33	-8.17673e-10	-0.87179
184099939	chr3:184099939:A:T	8.04218e-76	-1.57052	-1.83187	7.29825e-36	-0.26332	-1.35229	1.07462e-34	-2.30549	-1.62443
184100184	chr3:184100184:A:G	2.46453e-73	4.33803	-2.01537	1.81155e-36	-1.05487	-1.9542	8.11592e-35	-2.53921	-1.67143
184100433	chr3:184100433:AG:A	1.44515e-75	-0.935072	-1.88122	2.20274e-35	1.51236	-2.02332	7.56713e-35	-2.2572	-2.02345
184100628	chr3:184100628:G:A	5.12825e-76	-2.2658	-1.58653	1.83793e-36	-1.35119	-1.64342	7.18922e-35	-2.24818	-2.0837
184100662	chr3:184100662:A:G	3.13418e-75	-8.17673e-10	-2.04214	4.38498e-36	-8.17673e-10	-2.12506	6.57701e-34	-8.17673e-10	-2.1183
184100723	chr3:184100723:A:G	1.07599e-75	-1.27864	-1.83263	7.70097e-36	0.125137	-1.68704	6.19178e-34	-0.738814	-1.43985
184100766	chr3:184100766:G:T	4.46676e-75	-8.17673e-10	-1.68785	6.03149e-36	-8.17673e-10	-1.80625	8.73296e-34	-8.17673e-10	-1.83478
184100824	chr3:184100824:A:G	3.77093e-75	-8.17673e-10	-1.85719	4.59583e-36	-8.17673e-10	-2.0781	9.46099e-34	-8.17673e-10	-1.75471
184100969	chr3:184100969:A:G	2.5596e-76	-2.41961	-2.12763	4.2208e-37	-2.46427	-2.00153	5.41239e-35	-2.48815	-2.12763
184101069	chr3:184101069:A:G	3.0861e-76	-2.30866	-2.05153	1.65778e-36	-1.11045	-1.98731	1.34219e-34	-1.89096	-1.81662
184101134	chr3:184101134:G:A	3.02392e-75	-8.17673e-10	-2.07795	6.53464e-36	-8.17673e-10	-1.72613	1.57884e-33	-8.17673e-10	-1.24261
184101367	chr3:184101367:T:C	1.72339e-73	3.78742	-1.82247	1.57337e-35	1.28014	-2.12758	7.44683e-35	-2.19226	-2.10442
184101687	chr3:184101687:T:A	2.64e-75	-1.03541	-1.17832	1.78361e-36	-1.49884	-1.52577	2.97201e-34	-1.53976	-1.37288
184101934	chr3:184101934:G:A	8.48771e-76	-1.45544	-1.89303	8.14797e-37	-1.82942	-1.97864	1.34407e-34	-1.77439	-1.93179
184102178	chr3:184102178:G:C	1.02569e-72	5.87581	-2.1272	6.70639e-35	2.57385	-1.97145	1.71397e-34	-1.64221	-1.82086
184102254	chr3:184102254:G:A	4.8957e-75	-8.17673e-10	-1.59615	8.10264e-36	-8.17673e-10	-1.51106	1.41665e-33	-8.17673e-10	-1.351
184102907	chr3:184102907:A:G	7.6287e-73	5.55796	-2.10538	2.39208e-35	1.65063	-2.07913	9.02771e-35	-1.97657	-2.1276
184103358	chr3:184103358:G:A	2.63699e-73	2.3903	-1.73e-09	3.33116e-36	-2.39993	-1.73e-09	7.05334e-34	-2.04838	-1.73e-09
184103368	chr3:184103368:G:A	1.00542e-75	-1.24938	-1.92972	8.65331e-37	-1.73738	-2.01051	1.43309e-34	-1.67478	-1.96728
184103723	chr3:184103723:A:G	9.67427e-74	3.31624	-1.92869	1.09603e-35	0.907362	-2.11633	6.66645e-35	-2.33981	-2.06757
184103754	chr3:184103754:G:A	3.49027e-73	4.79617	-2.12553	1.459e-35	1.12282	-2.04573	9.54235e-35	-2.23843	-1.8103
184103906	chr3:184103906:C:T	6.96615e-73	5.48067	-2.11895	2.14838e-35	1.56324	-2.09919	8.00988e-35	-2.09952	-2.12427
184104021	chr3:184104021:T:C	2.94782e-75	-8.17673e-10	-2.10344	5.4775e-36	-8.17673e-10	-1.9026	8.39174e-34	-8.17673e-10	-1.87464
184104064	chr3:184104064:A:G	2.92552e-75	-8.17673e-10	-2.11104	5.08372e-36	-8.17673e-10	-1.9772	9.69269e-34	-8.17673e-10	-1.73051
184104357	chr3:184104357:C:T	4.59078e-75	-8.17673e-10	-1.66046	5.30754e-36	-8.17673e-10	-1.93412	8.59454e-34	-8.17673e-10	-1.85076
184104379	chr3:184104379:C:T	4.21889e-75	-8.17673e-10	-1.74494	8.55232e-36	-8.17673e-10	-1.45704	1.37203e-33	-8.17673e-10	-1.38301
184104578	chr3:184104578:T:G	3.05081e-73	4.66301	-2.12694	1.23974e-35	1.04163	-2.12739	7.0862e-35	-2.27177	-2.07455
184104910	chr3:184104910:C:T	3.66112e-75	-8.17673e-10	-1.88674	4.65186e-36	-8.17673e-10	-2.06598	9.39535e-34	-8.17673e-10	-1.76167
184105271	chr3:184105271:C:G	6.43717e-75	-8.17673e-10	-1.32242	6.17316e-36	-8.17673e-10	-1.78304	1.83633e-33	-8.17673e-10	-1.09153
184105587	chr3:184105587:C:G	5.03361e-75	-1.56837	-1.73e-09	5.72895e-36	-1.85772	-1.73e-09	4.29522e-34	-2.54438	-1.73e-09
184105896	chr3:184105896:G:A	6.68765e-75	-8.17673e-10	-1.28425	6.35396e-36	-8.17673e-10	-1.75417	1.73099e-33	-8.17673e-10	-1.15061
184106595	chr3:184106595:T:G	1.25866e-74	-8.17673e-10	-0.651874	1.56917e-35	-8.17673e-10	-0.850117	2.57937e-33	-8.17673e-10	-0.751755
184106610	chr3:184106610:G:A	2.87898e-75	-8.17673e-10	-2.12707	5.00431e-36	-8.17673e-10	-1.99295	7.54418e-34	-8.17673e-10	-1.98111
184106769	chr3:184106769:G:A	3.13409e-75	-2.04217	-1.73e-09	1.32025e-35	-1.02284	-1.73e-09	4.31529e-34	-2.53972	-1.73e-09
184107391	chr3:184107391:C:T	1.89488e-75	-2.54535	-1.73e-09	2.87985e-36	-2.54551	-1.73e-09	5.94471e-34	-2.21938	-1.73e-09
184108507	chr3:184108507:G:A	3.06885e-75	-8.17673e-10	-2.0632	6.68109e-36	-8.17673e-10	-1.70397	1.0571e-33	-8.17673e-10	-1.64377
184108852	chr3:184108852:C:T	1.90904e-75	-2.53791	-1.73e-09	3.33538e-36	-2.39866	-1.73e-09	9.34462e-34	-1.76708	-1.73e-09
184109099	chr3:184109099:G:T	9.00392e-73	5.74441	-2.12609	2.16697e-35	1.59873	-2.12606	8.42856e-35	-2.07672	-2.09612
184109405	chr3:184109405:A:G	2.97103e-75	-8.17673e-10	-2.0956	5.60979e-36	-8.17673e-10	-1.87873	8.59609e-34	-8.17673e-10	-1.85058
184109430	chr3:184109430:T:TTCTG	7.06467e-73	5.32574	-1.94997	1.79386e-35	1.37599	-2.09228	7.55712e-35	-2.20068	-2.08129
184109441	chr3:184109441:A:T	6.67427e-75	-8.17673e-10	-1.28625	6.24934e-36	-8.17673e-10	-1.77077	1.69233e-33	-8.17673e-10	-1.17319
184109553	chr3:184109553:A:G	6.79312e-73	5.29675	-1.96018	1.75394e-35	1.35722	-2.09602	7.42476e-35	-2.21458	-2.08507
184109628	chr3:184109628:A:G	2.99196e-75	-8.17673e-10	-2.08858	5.71057e-36	-8.17673e-10	-1.86093	8.76946e-34	-8.17673e-10	-1.83061
184109837	chr3:184109837:A:G	7.80537e-75	-8.17673e-10	-1.1297	6.88645e-36	-8.17673e-10	-1.67369	1.97029e-33	-8.17673e-10	-1.02112
184109864	chr3:184109864:G:A	2.87781e-75	-8.17673e-10	-2.12748	4.4198e-36	-8.17673e-10	-2.11715	6.64323e-34	-8.17673e-10	-2.10829
184109871	chr3:184109871:G:A	2.98902e-75	-8.17673e-10	-2.08956	5.18963e-36	-8.17673e-10	-1.95658	9.80784e-34	-8.17673e-10	-1.7187
184110394	chr3:184110394:T:G	3.00806e-75	-8.17673e-10	-2.08321	5.34558e-36	-8.17673e-10	-1.92698	8.5897e-34	-8.17673e-10	-1.85132
184111134	chr3:184111134:C:T	1.45756e-75	-1.62544	-1.18231	6.57183e-36	-1.50283	-0.217629	4.56262e-33	-0.694094	0.51269
184111268	chr3:184111268:T:G	4.45028e-73	-8.17673e-10	2.91363	6.60068e-36	-8.17673e-10	-1.71607	6.56726e-34	-8.17673e-10	-2.11979
184111405	chr3:184111405:T:A	2.87767e-75	-8.17673e-10	-2.12753	4.3906e-36	-8.17673e-10	-2.12378	6.52403e-34	-8.17673e-10	-2.12639
184111683	chr3:184111683:C:T	2.87768e-75	-8.17673e-10	-2.12753	4.39772e-36	-8.17673e-10	-2.12216	6.52587e-34	-8.17673e-10	-2.12611
184111945	chr3:184111945:C:A	3.2237e-73	4.6748	-2.08361	1.18065e-36	-1.33224	-2.10495	6.05648e-35	-2.43212	-2.07122
184112270	chr3:184112270:T:C	3.01861e-75	-8.17673e-10	-2.07971	4.38021e-36	-8.17673e-10	-2.12615	6.51686e-34	-8.17673e-10	-2.12749
184112455	chr3:184112455:C:T	1.55131e-71	4.75962	1.70531	3.08233e-35	0.611644	-0.78662	1.61138e-34	-2.09101	-1.43378
184112535	chr3:184112535:G:A	2.90811e-75	-8.17673e-10	-2.11701	4.46972e-36	-8.17673e-10	-2.10592	6.65499e-34	-8.17673e-10	-2.10652
184112594	chr3:184112594:G:A	2.87976e-75	-8.17673e-10	-2.1268	4.40985e-36	-8.17673e-10	-2.11941	6.51963e-34	-8.17673e-10	-2.12707
184112605	chr3:184112605:G:A	3.09513e-73	4.50644	-1.95595	2.11503e-36	-0.864454	-1.98973	6.78824e-35	-2.4146	-1.97468
184112686	chr3:184112686:G:A	3.05455e-75	-8.17673e-10	-2.06788	4.37455e-36	-8.17673e-10	-2.12744	6.51681e-34	-8.17673e-10	-2.1275
184112746	chr3:184112746:A:T	3.06967e-75	-8.17673e-10	-2.06294	4.37379e-36	-8.17673e-10	-2.12762	6.51919e-34	-8.17673e-10	-2.12713
184113249	chr3:184113249:G:A	1.99332e-73	4.16342	-2.05296	1.69873e-36	-0.983998	-2.08937	6.94939e-35	-2.32297	-2.04285
184113330	chr3:184113330:C:G	3.00614e-75	-8.17673e-10	-2.08385	4.38142e-36	-8.17673e-10	-2.12588	6.52348e-34	-8.17673e-10	-2.12648
184113342	chr3:184113342:C:T	2.23777e-73	4.27162	-2.04548	1.78898e-36	-0.937558	-2.08404	6.88516e-35	-2.34009	-2.03501
184113618	chr3:184113618:G:A	4.6964e-74	-1.88633	2.5512	4.76833e-36	-1.78476	-0.25649	5.63306e-34	-1.33984	-0.933396
184113758	chr3:184113758:A:G	3.04258e-75	-8.17673e-10	-2.0718	4.3759e-36	-8.17673e-10	-2.12713	6.51604e-34	-8.17673e-10	-2.12762
184114259	chr3:184114259:C:T	8.32221e-75	-2.29311	1.22753	4.16935e-35	-2.05834	2.18543	9.80005e-32	-0.227576	3.11325
184114300	chr3:184114300:A:C	2.98875e-75	-8.17673e-10	-2.08965	4.388e-36	-8.17673e-10	-2.12437	6.53044e-34	-8.17673e-10	-2.12541
184114399	chr3:184114399:C:T	1.59943e-75	-1.73714	-0.977718	9.02748e-36	-1.49359	0.0906119	7.41041e-33	-0.580279	0.883866
184114521	chr3:184114521:G:T	2.95318e-75	-8.17673e-10	-2.10163	4.49799e-36	-8.17673e-10	-2.09962	6.89807e-34	-8.17673e-10	-2.07064
184115115	chr3:184115115:T:C	3.14373e-75	-8.17673e-10	-2.0391	5.55782e-36	-8.17673e-10	-1.88804	8.80466e-34	-8.17673e-10	-1.8266
184115196	chr3:184115196:T:C	9.02308e-76	-1.16883	-2.11848	5.3231e-35	2.48936	-2.11797	5.77123e-35	-2.42994	-2.12164
184115381	chr3:184115381:A:G	5.6508e-73	5.1884	-2.03594	3.09224e-36	-0.519038	-1.95531	6.68485e-35	-2.45534	-1.94929
184115520	chr3:184115520:T:C	3.68221e-76	-2.05601	-2.12757	4.41963e-37	-2.32121	-2.09857	6.60074e-35	-2.30813	-2.10916
184115703	chr3:184115703:G:A	6.10205e-75	-1.37588	-1.73e-09	4.41449e-36	-2.11835	-1.73e-09	4.8881e-34	-2.41508	-1.73e-09
184115957	chr3:184115957:C:A	2.06206e-73	4.16142	-2.01705	1.74086e-36	-0.98705	-2.06182	7.21766e-35	-2.32318	-2.00475
184116010	chr3:184116010:G:A	2.88173e-75	-8.17673e-10	-2.12612	4.42461e-36	-8.17673e-10	-2.11607	6.516e-34	-8.17673e-10	-2.12762
184116037	chr3:184116037:G:A	5.58887e-75	-1.46373	-1.73e-09	4.21995e-35	0.139162	-1.73e-09	4.28597e-34	-2.54654	-1.73e-09
184116473	chr3:184116473:T:G	8.73024e-75	-8.17673e-10	-1.01772	2.37952e-35	-8.17673e-10	-0.433765	4.70069e-33	-8.17673e-10	-0.151589
184116702	chr3:184116702:C:T	2.72316e-73	4.50361	-2.08116	2.10883e-36	-0.787328	-2.06979	6.99256e-35	-2.34967	-2.00995
184117034	chr3:184117034:T:C	5.72307e-76	-1.70158	-2.04101	6.45942e-37	-1.91458	-2.12572	5.11618e-35	-2.54642	-2.12564
184117056	chr3:184117056:C:T	8.07976e-76	-1.79709	-1.60064	3.73922e-36	-1.55446	-0.729909	2.49451e-33	-0.67555	-0.109657
184117782	chr3:184117782:G:A	3.3504e-73	4.73388	-2.10413	1.19918e-36	-1.33457	-2.08703	6.30499e-35	-2.41586	-2.04727
184118050	chr3:184118050:G:GA	3.19289e-75	-8.17673e-10	-2.02358	5.67593e-36	-8.17673e-10	-1.86701	9.007e-34	-8.17673e-10	-1.80388
184118147	chr3:184118147:G:A	2.9139e-75	-8.17673e-10	-2.11502	4.52965e-36	-8.17673e-10	-2.0926	6.56728e-34	-8.17673e-10	-2.11978
184118195	chr3:184118195:C:CA	3.16993e-73	-8.17673e-10	2.57437	5.8599e-36	-8.17673e-10	-1.83511	6.51998e-34	-8.17673e-10	-2.12701
184118608	chr3:184118608:C:T	3.23137e-73	4.68208	-2.08852	2.16534e-36	-0.756052	-2.07462	6.69245e-35	-2.37898	-2.02451
184118902	chr3:184118902:T:C	2.90728e-75	-8.17673e-10	-2.11729	4.47169e-36	-8.17673e-10	-2.10548	6.65756e-34	-8.17673e-10	-2.10613
184119702	chr3:184119702:T:C	4.54725e-76	-2.01862	-1.95395	4.65788e-37	-2.29161	-2.07567	7.1357e-35	-2.27459	-2.06477
184120136	chr3:184120136:G:A	8.88987e-76	-2.33481	-0.967368	1.91334e-36	-2.12764	-0.826757	3.27946e-33	-0.349281	-0.162338
184120305	chr3:184120305:G:T	3.09527e-75	-8.17673e-10	-2.05463	4.73808e-36	-8.17673e-10	-2.04762	8.2469e-34	-8.17673e-10	-1.89205
184120662	chr3:184120662:G:T	3.69227e-72	3.61814	1.41135	1.35087e-35	-0.0527019	-0.947211	1.31606e-34	-2.19643	-1.53081
184121126	chr3:184121126:A:G	2.02936e-73	4.23999	-2.11161	1.9228e-36	-0.838763	-2.1107	6.26981e-35	-2.34864	-2.12008
184121239	chr3:184121239:T:G	1.86189e-73	4.16149	-2.11924	1.85803e-36	-0.883894	-2.09983	6.41445e-35	-2.33381	-2.11211
184121313	chr3:184121313:G:A	3.18246e-75	-8.17673e-10	-2.02685	4.38563e-36	-8.17673e-10	-2.12492	6.55864e-34	-8.17673e-10	-2.1211
184121617	chr3:184121617:G:C	3.19134e-75	-8.17673e-10	-2.02407	5.71777e-36	-8.17673e-10	-1.85967	8.85579e-34	-8.17673e-10	-1.82081
184122059	chr3:184122059:C:A	4.26862e-72	3.54759	1.62695	1.47353e-35	-0.0900644	-0.822934	1.42435e-34	-2.21044	-1.43772
184122096	chr3:184122096:T:C	2.96635e-75	-8.17673e-10	-2.09718	4.76094e-36	-8.17673e-10	-2.0428	6.70192e-34	-8.17673e-10	-2.09949
184122841	chr3:184122841:A:G	4.05246e-73	4.93364	-2.11365	2.73965e-36	-0.467822	-2.1276	5.63219e-35	-2.45279	-2.12318
184122878	chr3:184122878:C:G	4.91577e-73	5.13183	-2.11872	2.76723e-36	-0.458652	-2.12675	5.63463e-35	-2.456	-2.11954
184123008	chr3:184123008:G:A	5.84677e-75	-8.17673e-10	-1.41862	6.10592e-36	-8.17673e-10	-1.79399	8.05818e-34	-8.17673e-10	-1.9152
184123504	chr3:184123504:C:A	2.93703e-75	-8.17673e-10	-2.10711	4.42791e-36	-8.17673e-10	-2.11532	6.59048e-34	-8.17673e-10	-2.11626
184123972	chr3:184123972:G:C	7.58849e-75	0.864797	-2.02267	6.49606e-36	0.238172	-1.97022	8.4159e-35	-2.29658	-1.87777
184123985	chr3:184123985:T:C	1.62397e-75	-0.627708	-2.07192	1.57588e-36	-1.02926	-2.11917	9.97214e-35	-1.88344	-2.12124
184124282	chr3:184124282:G:GGC	4.14998e-73	-8.17673e-10	2.84377	4.75069e-36	-8.17673e-10	-2.04496	7.25942e-34	-8.17673e-10	-2.01958
184125003	chr3:184125003:T:G	7.1473e-75	-8.17673e-10	-1.21777	1.56207e-35	-8.17673e-10	-0.854652	1.72658e-33	-8.17673e-10	-1.15316
184125071	chr3:184125071:G:A	4.57241e-75	-8.17673e-10	-1.66447	1.06336e-35	-8.17673e-10	-1.23923	7.95022e-34	-8.17673e-10	-1.92868
184125347	chr3:184125347:A:G	1.17243e-71	4.98451	1.2004	6.23566e-34	3.31836	-0.486157	1.48198e-34	-2.44669	-1.16182
184125813	chr3:184125813:GTTTA:G	2.92079e-75	-8.17673e-10	-2.11265	4.97223e-36	-8.17673e-10	-1.99938	7.33478e-34	-8.17673e-10	-2.00926
184125856	chr3:184125856:C:T	3.03991e-75	-8.17673e-10	-2.07268	5.31917e-36	-8.17673e-10	-1.93193	8.25302e-34	-8.17673e-10	-1.89131
184126062	chr3:184126062:C:T	3.46407e-74	-2.54458	2.9051	1.2886e-36	-2.54584	-0.803849	2.3563e-34	-1.74241	-1.40239
184126524	chr3:184126524:T:C	2.26845e-74	-2.37112	2.30829	1.90939e-36	-2.39203	-0.564435	2.59149e-34	-1.76839	-1.28126
184126772	chr3:184126772:G:A	4.02225e-75	-8.17673e-10	-1.79267	9.35285e-36	-8.17673e-10	-1.36757	1.30271e-33	-8.17673e-10	-1.43485
184126774	chr3:184126774:C:A	2.17598e-74	-0.104445	-1.73e-09	1.22219e-33	3.50515	-1.73e-09	6.48724e-32	2.47312	-1.73e-09
184126798	chr3:184126798:A:T	5.93629e-74	0.89916	-1.73e-09	6.26515e-33	5.13951	-1.73e-09	2.67331e-31	3.88919	-1.73e-09
184126816	chr3:184126816:C:T	7.22647e-75	-1.20676	-1.73e-09	4.77669e-35	0.263086	-1.73e-09	6.86485e-34	-2.07547	-1.73e-09
184126839	chr3:184126839:G:A	3.9361e-74	0.488267	-1.73e-09	2.76967e-35	-0.281933	-1.73e-09	1.16173e-33	-1.54938	-1.73e-09
184126990	chr3:184126990:G:T	3.03705e-75	-8.17673e-10	-2.07362	5.30917e-36	-8.17673e-10	-1.93381	8.2361e-34	-8.17673e-10	-1.89336
184127420	chr3:184127420:G:A	1.04253e-75	-1.37553	-1.76732	9.30166e-37	-1.68823	-1.98741	5.93241e-35	-2.53688	-1.98716
184127711	chr3:184127711:T:C	4.57173e-75	-8.17673e-10	-1.66462	1.13023e-35	-8.17673e-10	-1.17824	1.57649e-33	-8.17673e-10	-1.2441
184128349	chr3:184128349:T:C	4.67995e-75	-8.17673e-10	-1.64122	1.16895e-35	-8.17673e-10	-1.14455	1.62627e-33	-8.17673e-10	-1.21301
184128385	chr3:184128385:T:C	2.88143e-75	-8.17673e-10	-2.12622	4.51492e-36	-8.17673e-10	-2.09586	6.71972e-34	-8.17673e-10	-2.09684
184129166	chr3:184129166:T:C	4.53972e-75	-8.17673e-10	-1.67164	1.11977e-35	-8.17673e-10	-1.18754	1.55492e-33	-8.17673e-10	-1.25788
184129211	chr3:184129211:T:C	4.52628e-75	-8.17673e-10	-1.67461	1.11505e-35	-8.17673e-10	-1.19176	1.5485e-33	-8.17673e-10	-1.26201
184130726	chr3:184130726:T:C	2.95894e-74	0.202907	-1.73e-09	3.78028e-36	-2.27345	-1.73e-09	4.521e-34	-2.49315	-1.73e-09
184131441	chr3:184131441:G:A	3.72941e-73	-1.98409	4.721	1.43429e-36	-2.11677	-1.12581	8.65882e-34	-0.148777	-1.69453
184131489	chr3:184131489:G:A	2.8848e-75	-8.17673e-10	-2.12505	4.71687e-36	-8.17673e-10	-2.0521	7.5131e-34	-8.17673e-10	-1.98524
184132221	chr3:184132221:C:T	2.91976e-75	-8.17673e-10	-2.11301	4.84877e-36	-8.17673e-10	-2.02452	7.5688e-34	-8.17673e-10	-1.97785
184132925	chr3:184132925:C:T	3.51308e-74	-2.29369	2.66826	2.44367e-36	-2.40652	-0.303232	3.3952e-34	-1.71933	-1.06019
184133315	chr3:184133315:G:A	3.13779e-74	-2.33278	2.59438	2.10814e-36	-2.43873	-0.418713	3.07826e-34	-1.78265	-1.09487
184133335	chr3:184133335:A:G	4.74911e-75	-8.17673e-10	-1.62655	1.18895e-35	-8.17673e-10	-1.12759	1.65504e-33	-8.17673e-10	-1.19547
184133614	chr3:184133614:AGT:A	1.59256e-75	-0.648698	-2.07047	7.76967e-37	-1.728	-2.1276	5.1185e-35	-2.54489	-2.12672
184133952	chr3:184133952:T:C	2.80863e-74	-2.28464	2.43542	2.055e-36	-2.40151	-0.48146	3.19678e-34	-1.69585	-1.14389
184134220	chr3:184134220:G:A	3.02951e-75	-8.17673e-10	-2.07611	5.24845e-36	-8.17673e-10	-1.94532	8.30063e-34	-8.17673e-10	-1.88555
184134711	chr3:184134711:C:A	4.37644e-75	-8.17673e-10	-1.70827	1.10142e-35	-8.17673e-10	-1.20407	2.05696e-33	-8.17673e-10	-0.978071
184134778	chr3:184134778:T:C	2.9461e-75	-8.17673e-10	-2.10403	4.54027e-36	-8.17673e-10	-2.09026	6.53188e-34	-8.17673e-10	-2.12519
184135073	chr3:184135073:A:G	2.81425e-74	-2.17578	2.32855	2.24591e-36	-2.275	-0.519139	5.04331e-34	-1.24005	-1.14377
184135085	chr3:184135085:G:T	3.95313e-75	-8.17673e-10	-1.81	8.72157e-36	-8.17673e-10	-1.43745	1.79538e-33	-8.17673e-10	-1.11408
184135283	chr3:184135283:C:G	1.04741e-74	-0.835604	-1.73e-09	5.54039e-36	-1.89118	-1.73e-09	4.28548e-34	-2.54665	-1.73e-09
184136421	chr3:184136421:A:T	4.56856e-74	0.637275	-1.73e-09	3.20998e-35	-0.134399	-1.73e-09	1.3048e-33	-1.43325	-1.73e-09
184138698	chr3:184138698:C:T	4.47669e-75	-8.17673e-10	-1.68563	1.10167e-35	-8.17673e-10	-1.20384	2.60982e-33	-8.17673e-10	-0.74002
184138761	chr3:184138761:A:G	2.20086e-71	2.93748	3.8772	3.7173e-35	-0.773751	0.786085	5.34336e-34	-2.28641	-0.0396223
184138962	chr3:184138962:G:T	4.17793e-75	-8.17673e-10	-1.75469	6.04065e-36	-8.17673e-10	-1.80474	1.60938e-33	-8.17673e-10	-1.22345
184138983	chr3:184138983:G:C	3.59701e-75	-8.17673e-10	-1.90441	8.58849e-36	-8.17673e-10	-1.45282	1.69016e-33	-8.17673e-10	-1.17447
184139217	chr3:184139217:C:T	5.53022e-75	-8.17673e-10	-1.47428	1.01375e-35	-8.17673e-10	-1.28701	1.79343e-33	-8.17673e-10	-1.11517
184139845	chr3:184139845:A:G	6.07756e-70	-8.17673e-10	10.133	4.61215e-36	-8.17673e-10	-2.07455	8.60428e-34	-8.17673e-10	-1.84962
184140217	chr3:184140217:T:C	3.07848e-75	-8.17673e-10	-2.06007	4.45572e-36	-8.17673e-10	-2.10906	8.13181e-34	-8.17673e-10	-1.9061
184140243	chr3:184140243:A:G	2.90567e-75	-8.17673e-10	-2.11785	4.43823e-36	-8.17673e-10	-2.11299	6.61885e-34	-8.17673e-10	-2.11196
184140927	chr3:184140927:T:C	1.05911e-74	-0.824496	-1.73e-09	1.36943e-34	1.31632	-1.73e-09	4.55491e-34	-2.48568	-1.73e-09
184141040	chr3:184141040:A:T	2.38152e-75	-0.251574	-2.0652	1.06095e-36	-1.72426	-1.81982	7.08905e-35	-2.5418	-1.80411
184141151	chr3:184141151:A:C	7.90762e-76	-1.46009	-1.95918	5.849e-37	-2.09945	-2.04011	8.91502e-35	-2.26365	-1.85309
184141330	chr3:184141330:A:G	3.29113e-75	-8.17673e-10	-1.99328	4.66076e-36	-8.17673e-10	-2.06407	9.96896e-34	-8.17673e-10	-1.70241
184141500	chr3:184141500:C:T	2.90901e-75	-8.17673e-10	-2.1167	4.38825e-36	-8.17673e-10	-2.12432	6.51792e-34	-8.17673e-10	-2.12733
184141624	chr3:184141624:T:G	2.41185e-75	-0.197467	-2.10665	8.7463e-37	-1.73801	-1.99919	6.08482e-35	-2.54162	-1.95705
184142433	chr3:184142433:A:G	2.94262e-75	-8.17673e-10	-2.10521	4.39524e-36	-8.17673e-10	-2.12273	6.58218e-34	-8.17673e-10	-2.11752
184143276	chr3:184143276:A:G	4.68586e-76	-2.37486	-1.56768	1.03276e-36	-1.47682	-2.09419	6.10745e-35	-2.37011	-2.12485
184143299	chr3:184143299:C:T	2.4055e-75	-0.288095	-2.01866	1.14531e-36	-1.75248	-1.71509	7.81997e-35	-2.54003	-1.70776
184143455	chr3:184143455:A:G	8.16083e-76	-2.04488	-1.34286	7.15434e-35	2.61647	-1.94941	5.20421e-35	-2.53477	-2.12023
184145071	chr3:184145071:T:C	2.98678e-75	0.00833392	-2.09865	9.93871e-37	-1.62625	-1.98314	6.16459e-35	-2.5466	-1.93904
184145296	chr3:184145296:AAG:A	4.4872e-76	-2.38006	-1.60581	1.08968e-36	-1.41541	-2.10195	6.26068e-35	-2.34827	-2.12191
184145411	chr3:184145411:G:A	2.41556e-75	-2.30258	-1.73e-09	7.55189e-35	0.721136	-1.73e-09	5.16356e-34	-2.36026	-1.73e-09
184145500	chr3:184145500:C:T	2.07127e-75	-2.45635	-1.73e-09	3.13061e-36	-2.46202	-1.73e-09	7.50591e-34	-1.98619	-1.73e-09
184145869	chr3:184145869:G:A	4.99084e-76	-1.87936	-2.00013	1.15599e-36	-1.89318	-1.56511	1.12071e-34	-2.53112	-1.3568
184146025	chr3:184146025:A:T	1.32342e-75	-2.014	-0.890292	1.30482e-34	2.81937	-1.55138	6.21639e-35	-2.53832	-1.93896
184146176	chr3:184146176:C:T	3.46977e-75	-8.17673e-10	-1.94042	8.32883e-36	-8.17673e-10	-1.48353	1.47054e-33	-8.17673e-10	-1.31367
184146241	chr3:184146241:C:T	3.57441e-76	-2.38694	-1.82635	1.0738e-36	-1.40523	-2.12682	6.69174e-35	-2.34076	-2.06284
184147010	chr3:184147010:T:C	3.48216e-75	-8.17673e-10	-1.93686	5.98812e-36	-8.17673e-10	-1.81347	8.40197e-34	-8.17673e-10	-1.87342
184147075	chr3:184147075:G:A	4.65165e-76	-2.43347	-1.5164	1.44606e-36	-1.15592	-2.07849	6.65414e-35	-2.28184	-2.12739
184147827	chr3:184147827:G:A	3.21806e-75	-8.17673e-10	-2.01573	4.37654e-36	-8.17673e-10	-2.12699	7.57241e-34	-8.17673e-10	-1.97737
184148012	chr3:184148012:T:A	4.98057e-76	-2.40105	-1.4805	1.24563e-36	-1.30096	-2.08264	6.29324e-35	-2.33906	-2.12593
184148796	chr3:184148796:T:C	2.56362e-75	-0.121528	-2.12156	7.61779e-37	-1.76386	-2.11149	5.22641e-35	-2.54155	-2.10919
184150150	chr3:184150150:C:T	2.95429e-75	-0.0834146	-2.01783	8.4593e-37	-1.6441	-2.12646	5.19029e-35	-2.54486	-2.11282
184152085	chr3:184152085:C:T	3.68353e-76	-2.40275	-1.78047	5.08539e-35	2.45325	-2.12754	5.56907e-35	-2.54552	-2.04172
184152365	chr3:184152365:G:A	3.15139e-75	-8.17673e-10	-2.03666	4.37382e-36	-8.17673e-10	-2.12761	7.40035e-34	-8.17673e-10	-2.00036
184153136	chr3:184153136:T:G	2.28871e-75	-0.376007	-1.98051	5.66698e-37	-2.22531	-1.94586	8.4683e-35	-2.50408	-1.66406
184153137	chr3:184153137:T:C	3.08735e-75	0.0399428	-2.09714	5.69906e-37	-2.38364	-1.78189	1.00619e-34	-2.54365	-1.45206
184154312	chr3:184154312:T:A	2.07289e-75	-2.45557	-1.73e-09	9.94786e-36	-1.30589	-1.73e-09	4.35215e-34	-2.53121	-1.73e-09
184155963	chr3:184155963:C:T	4.85248e-75	-8.17673e-10	-1.60502	6.40672e-36	-8.17673e-10	-1.7459	1.1431e-33	-8.17673e-10	-1.56555
184156442	chr3:184156442:A:T	8.1269e-74	1.21326	-1.73e-09	1.14112e-32	5.7391	-1.73e-09	3.67261e-33	-0.398397	-1.73e-09
184156654	chr3:184156654:A:G	7.48162e-74	1.13053	-1.73e-09	1.00879e-32	5.61585	-1.73e-09	3.44347e-33	-0.462818	-1.73e-09
184158034	chr3:184158034:T:C	5.85456e-76	-2.5223	-1.19758	1.24517e-35	1.02696	-2.10835	5.24484e-35	-2.54471	-2.10251
184158197	chr3:184158197:A:G	2.98735e-75	-8.17673e-10	-2.09012	5.61479e-36	-8.17673e-10	-1.87784	1.15415e-33	-8.17673e-10	-1.55594
184158455	chr3:184158455:A:G	2.88728e-75	-8.17673e-10	-2.1242	4.85576e-36	-8.17673e-10	-2.02308	6.58353e-34	-8.17673e-10	-2.11731
184160002	chr3:184160002:C:T	2.886e-75	-8.17673e-10	-2.12464	4.54023e-36	-8.17673e-10	-2.09027	6.60624e-34	-8.17673e-10	-2.11387
184160228	chr3:184160228:G:A	3.92731e-75	-8.17673e-10	-1.81656	4.4289e-36	-8.17673e-10	-2.1151	6.83868e-34	-8.17673e-10	-2.07929
184160403	chr3:184160403:C:T	5.01532e-75	-8.17673e-10	-1.57201	5.81153e-36	-8.17673e-10	-1.8434	7.91733e-34	-8.17673e-10	-1.93283
184161322	chr3:184161322:C:G	6.00422e-76	-1.82089	-1.87374	1.14228e-36	-1.36758	-2.10264	6.39712e-35	-2.47147	-1.97715
184161672	chr3:184161672:T:C	2.81314e-76	-2.33584	-2.11695	2.72902e-36	-0.556247	-2.04306	9.02325e-35	-2.37699	-1.72767
184161766	chr3:184161766:G:A	1.43285e-74	-0.0213392	-0.500921	2.46328e-36	-1.74472	-0.957033	1.78206e-34	-2.54495	-0.879162
184162321	chr3:184162321:GC:G	7.20016e-75	-1.21041	-1.73e-09	3.11828e-36	-2.46597	-1.73e-09	4.28926e-34	-2.54577	-1.73e-09
184162806	chr3:184162806:C:T	5.13107e-75	-1.54919	-1.73e-09	3.50542e-36	-2.34894	-1.73e-09	2.62788e-33	-0.733121	-1.73e-09
184163337	chr3:184163337:A:T	5.02276e-75	-8.17673e-10	-1.57053	5.83706e-36	-8.17673e-10	-1.83902	7.92605e-34	-8.17673e-10	-1.93173
184163446	chr3:184163446:G:A	3.67001e-75	0.21682	-2.10113	2.97565e-36	-0.428764	-2.08402	7.20336e-35	-2.20569	-2.12423
184163454	chr3:184163454:A:G	5.94761e-75	-0.30669	-1.09483	1.23901e-36	-1.90777	-1.48117	1.04229e-34	-2.52226	-1.4382
184163987	chr3:184163987:A:G	4.88948e-76	-1.78252	-2.11748	1.23078e-36	-1.35247	-2.04314	7.81121e-35	-2.49677	-1.75214
184164056	chr3:184164056:C:T	4.55866e-74	0.635106	-1.73e-09	7.60784e-33	5.33369	-1.73e-09	2.72359e-31	3.90782	-1.73e-09
184165778	chr3:184165778:C:T	2.31739e-75	-2.34406	-1.73e-09	5.54674e-35	0.412548	-1.73e-09	4.41436e-34	-2.51702	-1.73e-09
184165932	chr3:184165932:T:C	3.10161e-75	-8.17673e-10	-2.05259	5.14612e-36	-8.17673e-10	-1.965	8.6001e-34	-8.17673e-10	-1.85011
184166758	chr3:184166758:C:T	3.07353e-75	-8.17673e-10	-2.06168	4.37371e-36	-8.17673e-10	-2.12764	6.65394e-34	-8.17673e-10	-2.10668
184166762	chr3:184166762:T:C	3.1537e-75	-0.121377	-1.91455	2.45296e-36	-0.580994	-2.12496	8.93075e-35	-2.0381	-2.07687
184167107	chr3:184167107:C:T	2.47853e-76	-2.45631	-2.12311	5.71747e-35	2.47006	-2.0272	8.66152e-35	-2.51105	-1.63453
184168352	chr3:184168352:C:T	3.58907e-75	0.108527	-2.01514	2.6319e-36	-0.549076	-2.08647	7.739e-35	-2.14537	-2.11283
184168569	chr3:184168569:C:T	3.83617e-75	0.182638	-2.02267	2.77568e-36	-0.490241	-2.09211	7.5063e-35	-2.17269	-2.11604
184169157	chr3:184169157:A:C	2.34577e-76	-2.51848	-2.116	3.40936e-36	-0.819688	-1.55704	7.86252e-35	-2.52908	-1.71328
184169347	chr3:184169347:C:T	2.9478e-75	-8.17673e-10	-2.10345	4.37377e-36	-8.17673e-10	-2.12762	6.80021e-34	-8.17673e-10	-2.08493
184169547	chr3:184169547:A:G	3.35629e-76	-2.14943	-2.12683	5.69772e-37	-2.11979	-2.04597	5.82469e-35	-2.48654	-2.05582
184169578	chr3:184169578:G:A	4.95975e-76	-1.87163	-2.01411	4.96953e-37	-2.17511	-2.12739	6.68973e-35	-2.27781	-2.12608
184169603	chr3:184169603:G:A	2.96062e-75	-8.17673e-10	-2.09911	4.42832e-36	-8.17673e-10	-2.11523	7.11999e-34	-8.17673e-10	-2.03898
184170227	chr3:184170227:G:A	1.89868e-75	-2.54335	-1.73e-09	1.39286e-35	-0.969305	-1.73e-09	7.81969e-34	-1.94524	-1.73e-09
184170315	chr3:184170315:A:C	2.92631e-75	-8.17673e-10	-2.11077	5.6522e-36	-8.17673e-10	-1.8712	7.21954e-34	-8.17673e-10	-2.02509
184171419	chr3:184171419:C:G	1.4561e-74	0.275899	-0.782059	2.0593e-36	-1.59045	-1.29044	1.18619e-34	-2.54635	-1.28479
184171549	chr3:184171549:A:T	5.61418e-76	-1.96351	-1.79829	4.95433e-37	-2.42824	-1.87733	8.87217e-35	-2.54238	-1.57917
184172309	chr3:184172309:G:A	2.95605e-75	-0.128907	-1.97175	3.15432e-36	-0.552241	-1.90223	1.01843e-34	-2.03589	-1.94774
184172738	chr3:184172738:A:G	8.58031e-75	0.193814	-1.22885	1.48778e-36	-1.60522	-1.60074	9.08721e-35	-2.54664	-1.55096
184173080	chr3:184173080:A:G	9.355e-75	1.16239	-2.11099	1.00692e-34	2.62747	-1.61866	1.36891e-34	-1.92407	-1.7638
184173319	chr3:184173319:ACT:A	2.93615e-75	-8.17673e-10	-2.10741	4.58837e-36	-8.17673e-10	-2.07972	6.51601e-34	-8.17673e-10	-2.12762
184174505	chr3:184174505:G:A	2.67428e-75	-0.12567	-2.07516	1.90135e-36	-0.838699	-2.12199	8.96184e-35	-1.98401	-2.12748
184174695	chr3:184174695:G:C	3.38184e-75	-8.17673e-10	-1.96609	4.37929e-36	-8.17673e-10	-2.12636	6.55032e-34	-8.17673e-10	-2.12237
184175014	chr3:184175014:C:G	3.3019e-75	-8.17673e-10	-1.99001	4.40564e-36	-8.17673e-10	-2.12036	6.51669e-34	-8.17673e-10	-2.12752
184175483	chr3:184175483:C:G	3.34056e-75	0.0477879	-2.02616	8.45494e-35	2.31237	-1.47828	2.24891e-34	-2.37349	-0.817949
184175648	chr3:184175648:C:T	2.17508e-75	-0.357943	-2.0495	2.2621e-36	-0.682464	-2.10449	9.61157e-35	-1.91856	-2.12294
184175731	chr3:184175731:C:T	7.10446e-76	-1.58848	-1.93789	6.22024e-34	4.67505	-1.84532	7.06822e-35	-2.31136	-2.03751
184176503	chr3:184176503:G:A	3.05393e-75	-8.17673e-10	-2.06808	4.38947e-36	-8.17673e-10	-2.12404	6.72692e-34	-8.17673e-10	-2.09577
184177684	chr3:184177684:C:A	2.87933e-75	-8.17673e-10	-2.12695	4.51534e-36	-8.17673e-10	-2.09577	7.10187e-34	-8.17673e-10	-2.04153
184178501	chr3:184178501:G:A	8.14849e-74	-8.17673e-10	1.21591	4.65647e-36	-8.17673e-10	-2.06499	1.1636e-33	-8.17673e-10	-1.54778
184179178	chr3:184179178:G:A	2.26689e-76	-2.54644	-2.12224	4.52409e-37	-2.31563	-2.08079	1.86016e-34	-1.56219	-1.81904
184179380	chr3:184179380:G:A	2.96979e-76	-2.27359	-2.12501	8.4977e-35	2.71899	-1.87986	1.13708e-34	-2.54596	-1.32746
184179773	chr3:184179773:G:T	3.00279e-75	-8.17673e-10	-2.08497	4.37399e-36	-8.17673e-10	-2.12757	6.5651e-34	-8.17673e-10	-2.12012
184179774	chr3:184179774:C:T	3.10055e-75	-8.17673e-10	-2.05293	4.38969e-36	-8.17673e-10	-2.12399	6.67756e-34	-8.17673e-10	-2.10313
184180057	chr3:184180057:C:T	3.08988e-75	-8.17673e-10	-2.05638	4.38792e-36	-8.17673e-10	-2.12439	6.67328e-34	-8.17673e-10	-2.10377
184181001	chr3:184181001:G:A	3.4089e-75	-1.95812	-1.73e-09	3.77104e-36	-2.2759	-1.73e-09	4.96243e-34	-2.39999	-1.73e-09
184181282	chr3:184181282:G:T	2.88856e-75	-8.17673e-10	-2.12375	4.96051e-36	-8.17673e-10	-2.00174	6.96061e-34	-8.17673e-10	-2.06162
184182550	chr3:184182550:T:C	2.65795e-75	-0.72765	-1.4793	5.41129e-37	-2.09191	-2.12544	5.87723e-35	-2.48072	-2.05267
184182717	chr3:184182717:C:G	2.90211e-75	-8.17673e-10	-2.11907	4.56439e-36	-8.17673e-10	-2.08496	6.52765e-34	-8.17673e-10	-2.12584
184182892	chr3:184182892:G:C	2.71045e-76	-2.38568	-2.1043	4.77641e-35	2.26989	-2.00686	1.0547e-34	-2.53446	-1.41417
184182941	chr3:184182941:T:C	2.97312e-75	-0.590127	-1.50477	5.34538e-37	-2.12353	-2.10607	5.41483e-35	-2.51315	-2.10217
184183048	chr3:184183048:G:A	2.43119e-75	-0.835987	-1.46014	5.81661e-37	-2.01841	-2.1267	5.93613e-35	-2.46195	-2.06146
184183074	chr3:184183074:G:A	2.76752e-75	-2.16656	-1.73e-09	1.19922e-35	-1.11899	-1.73e-09	4.29528e-34	-2.54437	-1.73e-09
184183181	chr3:184183181:G:A	3.49961e-74	0.370728	-1.73e-09	5.42908e-33	4.99628	-1.73e-09	1.99604e-31	3.59703	-1.73e-09
184183217	chr3:184183217:A:G	3.64123e-75	-8.17673e-10	-1.89219	4.61625e-36	-8.17673e-10	-2.07367	6.56667e-34	-8.17673e-10	-2.11988
184183404	chr3:184183404:G:A	1.11519e-74	-0.772894	-1.73e-09	3.95774e-35	0.0750107	-1.73e-09	7.0269e-33	0.250447	-1.73e-09
184183493	chr3:184183493:G:A	3.04979e-75	-0.0444159	-2.02502	3.29212e-36	-0.41176	-1.99996	9.56193e-35	-2.05437	-1.99231
184183601	chr3:184183601:T:C	2.96368e-75	-8.17673e-10	-2.09808	4.65639e-36	-8.17673e-10	-2.06501	6.67924e-34	-8.17673e-10	-2.10288
184183780	chr3:184183780:C:T	3.41563e-75	-8.17673e-10	-1.95615	4.55744e-36	-8.17673e-10	-2.08649	7.15433e-34	-8.17673e-10	-2.03417
184183942	chr3:184183942:G:T	2.90129e-75	-8.17673e-10	-2.11935	4.87262e-36	-8.17673e-10	-2.01962	6.87341e-34	-8.17673e-10	-2.07422
184184434	chr3:184184434:A:G	1.56733e-73	1.87004	-1.73e-09	2.74978e-35	-0.28914	-1.73e-09	4.49039e-33	-0.19736	-1.73e-09
184185013	chr3:184185013:T:C	2.67647e-75	-0.837068	-1.36294	5.76431e-37	-2.02734	-2.12681	5.76634e-35	-2.46461	-2.08783
184186261	chr3:184186261:A:G	6.14408e-76	-1.70421	-1.96739	1.12184e-35	0.940089	-2.12578	7.3658e-35	-2.34033	-1.96729
184186343	chr3:184186343:G:A	2.91209e-75	-8.17673e-10	-2.11564	4.52008e-36	-8.17673e-10	-2.09472	7.7988e-34	-8.17673e-10	-1.94791
184186438	chr3:184186438:C:T	3.29315e-75	0.0471598	-2.03982	3.52322e-36	-0.327073	-2.0168	8.98591e-35	-2.09819	-2.01062
184186732	chr3:184186732:T:C	3.13813e-75	3.24909e-06	-2.04088	3.36346e-36	-0.372295	-2.01798	9.1707e-35	-2.07663	-2.01183
184187080	chr3:184187080:A:G	2.80962e-75	-0.878329	-1.27313	6.02078e-37	-1.9906	-2.12002	5.74687e-35	-2.44951	-2.1063
184187276	chr3:184187276:C:T	2.89911e-75	-8.17673e-10	-2.1201	5.00444e-36	-8.17673e-10	-1.99292	7.10975e-34	-8.17673e-10	-2.04042
184187315	chr3:184187315:G:C	2.62252e-76	-2.41209	-2.11086	4.8429e-35	2.19338	-1.91653	1.40134e-34	-2.43326	-1.23119
184187521	chr3:184187521:G:C	3.89584e-74	0.477986	-1.73e-09	5.40084e-36	-1.91669	-1.73e-09	7.0763e-32	2.56004	-1.73e-09
184187991	chr3:184187991:A:C	2.94253e-75	-8.17673e-10	-2.10524	4.70546e-36	-8.17673e-10	-2.05452	6.71759e-34	-8.17673e-10	-2.09716
184188448	chr3:184188448:G:A	2.91631e-75	-8.17673e-10	-2.11419	4.60286e-36	-8.17673e-10	-2.07657	6.54149e-34	-8.17673e-10	-2.12372
184188596	chr3:184188596:C:T	3.76495e-75	-8.17673e-10	-1.85877	8.45204e-36	-8.17673e-10	-1.46884	7.13986e-34	-8.17673e-10	-2.03619
184188727	chr3:184188727:T:C	3.44901e-75	-0.591398	-1.35502	5.00906e-37	-2.16818	-2.12641	5.54393e-35	-2.50335	-2.08841
184189244	chr3:184189244:G:C	3.45161e-75	-0.648078	-1.29759	5.17314e-37	-2.13954	-2.12281	5.5273e-35	-2.49444	-2.10033
184189370	chr3:184189370:G:A	3.72188e-74	1.19899	-0.766685	2.55831e-36	-1.4777	-1.1862	1.77117e-34	-2.54405	-0.886196
184190052	chr3:184190052:C:T	2.89357e-75	-8.17673e-10	-2.12202	4.52701e-36	-8.17673e-10	-2.09319	6.51931e-34	-8.17673e-10	-2.12712
184190091	chr3:184190091:G:A	2.56542e-76	-2.41805	-2.12691	3.09413e-34	4.16313	-2.0317	4.28614e-34	-0.971224	-1.57527
184190214	chr3:184190214:T:C	3.16662e-75	-0.716393	-1.31545	5.32652e-37	-2.10879	-2.12435	5.61694e-35	-2.48199	-2.09669
184190298	chr3:184190298:T:C	2.3755e-76	-2.53363	-2.08826	4.00803e-37	-2.52446	-1.99307	7.56356e-35	-2.26205	-2.01908
184190371	chr3:184190371:A:G	3.41673e-74	1.10016	-0.753402	2.45938e-36	-1.52819	-1.17515	1.79026e-34	-2.54601	-0.873509
184190379	chr3:184190379:T:A	3.73069e-75	-8.17673e-10	-1.86792	4.66438e-36	-8.17673e-10	-2.06329	6.58976e-34	-8.17673e-10	-2.11637
184190608	chr3:184190608:T:G	3.34238e-75	-8.17673e-10	-1.97783	7.1745e-36	-8.17673e-10	-1.63272	6.84925e-34	-8.17673e-10	-2.07775
184190973	chr3:184190973:C:T	2.23107e-73	3.10359	-0.880447	3.13967e-35	0.961246	-1.11779	2.47157e-34	-2.208	-0.889035
184191194	chr3:184191194:C:T	1.363e-72	4.03294	-1.73e-09	1.35282e-35	-0.998475	-1.73e-09	4.59783e-34	-2.4763	-1.73e-09
184191215	chr3:184191215:G:A	2.88189e-75	-8.17673e-10	-2.12606	4.46583e-36	-8.17673e-10	-2.10679	6.51889e-34	-8.17673e-10	-2.12718
184191355	chr3:184191355:G:A	5.14007e-74	2.17591	-1.42077	6.2442e-36	0.284801	-2.0564	7.68225e-35	-2.33042	-1.93513
184191420	chr3:184191420:C:T	3.0039e-75	-8.17673e-10	-2.0846	4.37433e-36	-8.17673e-10	-2.12749	6.54201e-34	-8.17673e-10	-2.12364
184192245	chr3:184192245:T:G	2.59959e-76	-2.46292	-2.06882	3.51011e-37	-2.52641	-2.12378	1.57885e-34	-1.42636	-2.11883
184192254	chr3:184192254:C:T	2.93514e-75	-8.17673e-10	-2.10775	4.38027e-36	-8.17673e-10	-2.12614	6.79035e-34	-8.17673e-10	-2.08638
184192263	chr3:184192263:CATTT:C	3.67154e-75	-8.17673e-10	-1.8839	4.62805e-36	-8.17673e-10	-2.07111	6.56921e-34	-8.17673e-10	-2.11949
184193089	chr3:184193089:A:C	3.38027e-75	-8.17673e-10	-1.96655	4.54666e-36	-8.17673e-10	-2.08885	7.06659e-34	-8.17673e-10	-2.04651
184193270	chr3:184193270:T:C	2.39135e-76	-2.54061	-2.07463	3.97996e-37	-2.53021	-1.99435	7.74063e-35	-2.25104	-2.00695
184193677	chr3:184193677:C:T	3.70831e-75	-1.87393	-1.73e-09	2.88447e-35	-0.241321	-1.73e-09	4.7691e-34	-2.43973	-1.73e-09
184193760	chr3:184193760:T:C	8.61319e-74	1.76735	-0.495983	4.24425e-36	-1.14559	-1.01209	2.04572e-34	-2.50802	-0.778119
184194406	chr3:184194406:C:T	3.06972e-75	-0.0366034	-2.02632	3.24373e-36	-0.425237	-2.00129	9.43424e-35	-2.06645	-1.99367
184194437	chr3:184194437:A:G	2.44737e-76	-2.48695	-2.10513	2.86304e-35	1.63452	-1.8833	1.65051e-34	-2.34327	-1.15753
184194551	chr3:184194551:A:G	2.76565e-75	-0.542954	-1.62428	4.62115e-37	-2.27665	-2.09854	5.34642e-35	-2.5061	-2.12195
184194635	chr3:184194635:TGAG:T	2.63823e-75	-2.2144	-1.73e-09	2.92135e-36	-2.5312	-1.73e-09	7.10059e-34	-2.04171	-1.73e-09
184194825	chr3:184194825:AAAAC:A	1.2435e-74	-0.663997	-1.73e-09	4.46415e-35	0.195416	-1.73e-09	8.25961e-33	0.412078	-1.73e-09
184195154	chr3:184195154:G:A	3.38285e-73	-8.17673e-10	2.63938	6.92804e-36	-8.17673e-10	-1.66767	3.07224e-33	-8.17673e-10	-0.576893
184195667	chr3:184195667:G:A	2.88152e-75	-8.17673e-10	-2.12619	4.46318e-36	-8.17673e-10	-2.10739	6.51939e-34	-8.17673e-10	-2.1271
184195999	chr3:184195999:GCT:G	2.88042e-75	-8.17673e-10	-2.12657	4.4567e-36	-8.17673e-10	-2.10884	6.5211e-34	-8.17673e-10	-2.12684
184196001	chr3:184196001:T:TAAG	2.88078e-75	-8.17673e-10	-2.12645	4.45917e-36	-8.17673e-10	-2.10828	6.52041e-34	-8.17673e-10	-2.12695
184196254	chr3:184196254:A:G	4.42922e-75	-8.17673e-10	-1.69629	1.28874e-35	-8.17673e-10	-1.04699	2.73344e-33	-8.17673e-10	-0.693737
184196554	chr3:184196554:A:G	2.88179e-75	-8.17673e-10	-2.1261	5.06159e-36	-8.17673e-10	-1.98157	7.04982e-34	-8.17673e-10	-2.04888
184196854	chr3:184196854:G:C	2.92068e-75	-8.17673e-10	-2.11269	4.54262e-36	-8.17673e-10	-2.08974	6.51864e-34	-8.17673e-10	-2.12722
184197121	chr3:184197121:C:T	2.30981e-76	-2.54664	-2.10329	4.03848e-37	-2.54285	-1.96712	8.55105e-35	-2.16325	-1.99516
184197133	chr3:184197133:A:G	3.29301e-75	-8.17673e-10	-1.99271	4.49221e-36	-8.17673e-10	-2.1009	6.94708e-34	-8.17673e-10	-2.06356
184197169	chr3:184197169:T:C	2.11942e-75	-0.349632	-2.08373	4.04147e-36	-0.132024	-2.07461	9.79277e-35	-1.95048	-2.07235
184197482	chr3:184197482:C:T	2.89204e-75	-8.17673e-10	-2.12255	4.51503e-36	-8.17673e-10	-2.09584	6.5177e-34	-8.17673e-10	-2.12736
184197658	chr3:184197658:T:C	2.88119e-75	-8.17673e-10	-2.12631	5.19086e-36	-8.17673e-10	-1.95635	7.34222e-34	-8.17673e-10	-2.00824
184198301	chr3:184198301:C:T	3.08174e-76	-2.36479	-1.99681	6.38718e-35	2.36036	-1.80673	1.66667e-34	-2.54066	-0.9504
184198341	chr3:184198341:C:T	4.56969e-76	-2.40092	-1.56673	5.62099e-36	0.201383	-2.07812	5.24019e-35	-2.52754	-2.12057
184198346	chr3:184198346:G:A	4.15266e-76	-2.47746	-1.58588	8.05139e-36	0.564593	-2.082	5.17137e-35	-2.54363	-2.1177
184198523	chr3:184198523:T:C	3.49656e-75	-0.645857	-1.28687	4.39106e-37	-2.29879	-2.12747	5.97557e-35	-2.4777	-2.03909
184198578	chr3:184198578:T:C	2.87998e-75	-8.17673e-10	-2.12672	4.4566e-36	-8.17673e-10	-2.10886	6.52022e-34	-8.17673e-10	-2.12698
184198629	chr3:184198629:C:T	2.87736e-75	-8.17673e-10	-2.12764	4.42414e-36	-8.17673e-10	-2.11617	6.53611e-34	-8.17673e-10	-2.12454
184198778	chr3:184198778:G:T	1.83416e-75	-0.458071	-2.11985	3.68287e-36	-0.183531	-2.11602	9.64386e-35	-1.9215	-2.11665
184199246	chr3:184199246:A:G	4.01459e-75	-8.17673e-10	-1.79457	4.76102e-36	-8.17673e-10	-2.04279	7.17722e-34	-8.17673e-10	-2.03097
184199707	chr3:184199707:C:T	1.63435e-75	-0.567319	-2.12595	3.31805e-36	-0.279881	-2.12399	1.02496e-34	-1.85309	-2.12415
184200187	chr3:184200187:C:T	2.87795e-75	-8.17673e-10	-2.12743	4.44041e-36	-8.17673e-10	-2.1125	6.52579e-34	-8.17673e-10	-2.12612
184200414	chr3:184200414:A:G	2.34031e-76	-2.53044	-2.10637	4.20472e-37	-2.51319	-1.95643	7.55174e-35	-2.29605	-1.98664
184201270	chr3:184201270:A:T	2.97247e-75	-0.532458	-1.56266	4.37908e-37	-2.30617	-2.12283	6.30334e-35	-2.4916	-1.97179
184201624	chr3:184201624:A:G	1.96679e-75	-2.50811	-1.73e-09	2.97613e-36	-2.51262	-1.73e-09	5.04298e-34	-2.38389	-1.73e-09
184201644	chr3:184201644:A:G	2.88076e-75	-8.17673e-10	-2.12646	5.19272e-36	-8.17673e-10	-1.95599	6.9534e-34	-8.17673e-10	-2.06265
184201944	chr3:184201944:T:C	3.3566e-76	-2.54604	-1.73012	3.42838e-37	-2.54665	-2.12709	6.5331e-35	-2.30034	-2.12725
184202112	chr3:184202112:A:T	3.87048e-74	1.01695	-0.5455	2.85803e-36	-1.56451	-0.988607	1.83193e-34	-2.54663	-0.849889
184202379	chr3:184202379:G:A	2.66865e-76	-2.45495	-2.05057	8.268e-36	0.62466	-2.11552	6.53803e-35	-2.54015	-1.88669
184202893	chr3:184202893:C:T	3.00615e-74	0.218736	-1.73e-09	4.68035e-33	4.84788	-1.73e-09	1.7537e-31	3.4676	-1.73e-09
184203061	chr3:184203061:T:G	2.92507e-76	-2.4136	-2.00017	5.56283e-35	2.22202	-1.80658	1.7261e-34	-2.53454	-0.921482
184203300	chr3:184203300:T:A	2.2644e-76	-2.54235	-2.12744	4.64516e-37	-2.5336	-1.83641	9.09229e-35	-2.22692	-1.87012
184203466	chr3:184203466:G:A	2.53377e-76	-2.46579	-2.09159	9.50681e-36	0.770221	-2.12146	6.99536e-35	-2.54181	-1.81742
184203963	chr3:184203963:T:TTAC	2.87964e-75	-8.17673e-10	-2.12684	4.40663e-36	-8.17673e-10	-2.12014	6.55395e-34	-8.17673e-10	-2.12182
184204056	chr3:184204056:C:T	3.02451e-75	-2.07776	-1.73e-09	2.79979e-35	-0.27112	-1.73e-09	5.11316e-34	-2.37007	-1.73e-09
184204100	chr3:184204100:C:A	8.92552e-74	1.52571	-0.218717	4.95679e-36	-1.28932	-0.713172	2.55465e-34	-2.52874	-0.535231
184204130	chr3:184204130:G:A	2.95689e-75	-8.17673e-10	-2.10037	5.13596e-36	-8.17673e-10	-1.96698	9.45098e-34	-8.17673e-10	-1.75577
184204288	chr3:184204288:GAGAAAATGGAGACCC:G	3.04769e-76	-2.36969	-2.00302	7.22779e-35	2.48891	-1.81164	1.6806e-34	-2.54374	-0.938994
184204436	chr3:184204436:C:T	3.60103e-75	-8.17673e-10	-1.90329	4.95211e-36	-8.17673e-10	-2.00343	1.13694e-33	-8.17673e-10	-1.57096
184205187	chr3:184205187:T:TC	4.72089e-75	-8.17673e-10	-1.63251	1.15213e-35	-8.17673e-10	-1.15905	2.31864e-33	-8.17673e-10	-0.858316
184205460	chr3:184205460:G:A	9.61827e-76	-1.17516	-2.04827	3.05057e-36	-0.889974	-1.59794	1.85724e-33	0.746671	-1.82688
184205738	chr3:184205738:C:G	2.89894e-75	-8.17673e-10	-2.12016	4.62274e-36	-8.17673e-10	-2.07226	8.57437e-34	-8.17673e-10	-1.85311
184205766	chr3:184205766:G:A	3.10821e-75	-8.17673e-10	-2.05046	4.40965e-36	-8.17673e-10	-2.11945	6.53777e-34	-8.17673e-10	-2.12429
184206017	chr3:184206017:A:G	2.90944e-75	-8.17673e-10	-2.11655	4.39526e-36	-8.17673e-10	-2.12272	6.74903e-34	-8.17673e-10	-2.09248
184207396	chr3:184207396:G:C	2.66898e-76	-2.50453	-2.00087	1.86803e-36	-2.16209	-0.816279	1.30354e-34	-2.5327	-1.2041
184207482	chr3:184207482:C:T	2.99282e-75	-8.17673e-10	-2.08829	6.10354e-36	-8.17673e-10	-1.79438	1.02619e-33	-8.17673e-10	-1.67345
184207504	chr3:184207504:G:A	6.29338e-76	-1.76373	-1.88386	4.66942e-35	2.24761	-2.00724	6.34856e-35	-2.46473	-1.99151
184207505	chr3:184207505:T:C	2.63986e-75	-0.864091	-1.34969	2.08674e-36	-0.848523	-2.01912	1.1326e-34	-1.84435	-2.03302
184207568	chr3:184207568:G:A	7.09308e-76	-1.87904	-1.64894	2.50813e-35	1.45233	-1.83345	6.84316e-35	-2.51326	-1.86796
184207619	chr3:184207619:A:G	3.13519e-75	-8.17673e-10	-2.04182	6.89292e-36	-8.17673e-10	-1.67275	1.20105e-33	-8.17673e-10	-1.5161
184208318	chr3:184208318:G:A	3.97744e-75	-8.17673e-10	-1.80387	1.06819e-35	-8.17673e-10	-1.2347	2.02348e-33	-8.17673e-10	-0.994478
184208345	chr3:184208345:G:C	4.15044e-74	0.541291	-1.73e-09	9.11825e-33	5.51479	-1.73e-09	3.22454e-31	4.07666	-1.73e-09
184208892	chr3:184208892:AT:A	3.97461e-74	-8.17673e-10	0.498004	3.25159e-35	-8.17673e-10	-0.121517	3.51066e-33	-8.17673e-10	-0.443496
184209000	chr3:184209000:T:C	2.92773e-75	-8.17673e-10	-2.11028	4.3887e-36	-8.17673e-10	-2.12422	6.79965e-34	-8.17673e-10	-2.08501
184209707	chr3:184209707:G:A	2.47926e-76	-2.49864	-2.08049	1.22887e-36	-1.43626	-1.96089	7.76457e-35	-2.33304	-1.92185
184209968	chr3:184209968:G:A	3.11291e-75	-8.17673e-10	-2.04895	7.13398e-36	-8.17673e-10	-1.63838	1.25797e-33	-8.17673e-10	-1.4698
184210322	chr3:184210322:G:A	2.35049e-75	-2.32989	-1.73e-09	3.71145e-36	-2.29183	-1.73e-09	4.4535e-34	-2.50819	-1.73e-09
184211205	chr3:184211205:C:A	3.36631e-75	-8.17673e-10	-1.97069	4.63851e-36	-8.17673e-10	-2.06885	8.08033e-34	-8.17673e-10	-1.91245
184211645	chr3:184211645:T:A	3.84199e-75	-8.17673e-10	-1.83852	4.37591e-36	-8.17673e-10	-2.12713	6.5642e-34	-8.17673e-10	-2.12025
184211987	chr3:184211987:T:C	7.71113e-74	1.16074	-1.73e-09	7.08389e-36	-1.64542	-1.73e-09	2.10835e-31	3.65178	-1.73e-09
184212816	chr3:184212816:T:G	3.59173e-75	-8.17673e-10	-1.90588	6.94662e-36	-8.17673e-10	-1.66499	9.65201e-34	-8.17673e-10	-1.73472
184212850	chr3:184212850:C:T	6.17897e-75	0.763542	-2.1269	4.10604e-36	-1.65121	-0.539576	1.75574e-32	1.96929	-0.803112
184213191	chr3:184213191:C:T	2.41922e-76	-2.53655	-2.0671	1.05987e-35	-0.168173	-1.07434	6.67643e-34	-0.803784	-1.29952
184213442	chr3:184213442:G:A	3.12134e-75	-8.17673e-10	-2.04625	7.20727e-36	-8.17673e-10	-1.62816	1.27111e-33	-8.17673e-10	-1.45941
184213587	chr3:184213587:T:C	2.31267e-76	-2.53142	-2.11728	1.35024e-35	-0.253398	-0.746984	9.48073e-34	-0.747984	-1.00464
184213832	chr3:184213832:A:G	3.1052e-75	-8.17673e-10	-2.05143	6.96321e-36	-8.17673e-10	-1.66261	1.19727e-33	-8.17673e-10	-1.51925
184214264	chr3:184214264:C:G	9.26423e-75	-8.17673e-10	-0.958347	8.10646e-36	-8.17673e-10	-1.51059	1.01826e-33	-8.17673e-10	-1.6812
184214698	chr3:184214698:G:A	5.94017e-74	0.899815	-1.73e-09	6.22817e-36	-1.77416	-1.73e-09	1.50449e-31	3.31433	-1.73e-09
184214913	chr3:184214913:C:T	4.11666e-75	-1.76947	-1.73e-09	7.47231e-36	-1.59204	-1.73e-09	4.69636e-34	-2.4551	-1.73e-09
184215041	chr3:184215041:T:C	2.32985e-76	-2.53474	-2.10655	1.3055e-35	-0.191298	-0.842782	8.29854e-34	-0.798362	-1.08744
184215264	chr3:184215264:A:C	2.89769e-76	-2.4341	-1.98908	3.65117e-37	-2.5448	-2.06598	6.76614e-35	-2.37679	-2.01575
184215447	chr3:184215447:T:C	6.41449e-76	-1.73469	-1.89384	5.17194e-35	2.3599	-2.01731	6.17326e-35	-2.47595	-2.0083
184215772	chr3:184215772:G:A	3.00421e-75	-8.17673e-10	-2.08449	4.37371e-36	-8.17673e-10	-2.12764	6.91944e-34	-8.17673e-10	-2.06755
184216346	chr3:184216346:T:A	4.00481e-75	-8.17673e-10	-1.79701	7.97368e-36	-8.17673e-10	-1.5271	9.89922e-34	-8.17673e-10	-1.70943
184216489	chr3:184216489:A:C	3.01381e-75	-8.17673e-10	-2.0813	4.3738e-36	-8.17673e-10	-2.12762	6.93457e-34	-8.17673e-10	-2.06537
184216612	chr3:184216612:C:T	2.78336e-75	-2.16085	-1.73e-09	3.0186e-36	-2.49845	-1.73e-09	9.39729e-34	-1.76146	-1.73e-09
184216922	chr3:184216922:C:T	4.59774e-75	-8.17673e-10	-1.65894	8.53215e-36	-8.17673e-10	-1.45941	1.18111e-33	-8.17673e-10	-1.53284
184217303	chr3:184217303:G:A	5.58201e-76	-1.80791	-1.95964	4.01462e-35	2.15348	-2.0642	6.03625e-35	-2.45048	-2.0562
184217343	chr3:184217343:G:A	3.80867e-75	-8.17673e-10	-1.84723	9.81012e-36	-8.17673e-10	-1.31983	1.83818e-33	-8.17673e-10	-1.09052
184217470	chr3:184217470:T:C	5.17907e-76	-1.80062	-2.04185	3.92981e-35	2.18045	-2.11252	5.70528e-35	-2.45282	-2.11025
184217695	chr3:184217695:C:T	3.35327e-76	-2.17855	-2.09861	3.6129e-37	-2.49388	-2.12744	1.05499e-34	-1.82412	-2.12423
184217807	chr3:184217807:A:G	3.37311e-75	-8.17673e-10	-1.96867	6.92126e-36	-8.17673e-10	-1.66865	1.18076e-33	-8.17673e-10	-1.53314
184217837	chr3:184217837:A:G	6.02635e-74	0.914217	-1.73e-09	6.28439e-36	-1.76518	-1.73e-09	1.51293e-31	3.31992	-1.73e-09
184218337	chr3:184218337:AT:A	6.14629e-75	-8.17673e-10	-1.36866	7.51385e-36	-8.17673e-10	-1.5865	1.50334e-33	-8.17673e-10	-1.29161
184218445	chr3:184218445:A:G	3.74285e-76	-2.24379	-1.92345	2.48998e-36	-2.5166	-0.174369	4.50155e-34	-1.78389	-0.713568
184218518	chr3:184218518:C:T	3.373e-75	-8.17673e-10	-1.96871	6.30012e-36	-8.17673e-10	-1.76268	8.58593e-34	-8.17673e-10	-1.85176
184218704	chr3:184218704:G:A	2.90195e-75	-8.17673e-10	-2.11913	4.46502e-36	-8.17673e-10	-2.10697	7.39045e-34	-8.17673e-10	-2.0017
184218892	chr3:184218892:G:A	1.94775e-75	-0.528665	-1.98917	2.97637e-36	-2.53498	0.0224352	1.13724e-33	-1.91361	0.342911
184218986	chr3:184218986:T:G	2.88583e-75	-8.17673e-10	-2.1247	4.98202e-36	-8.17673e-10	-1.99741	8.48636e-34	-8.17673e-10	-1.86342
184219226	chr3:184219226:TTTG:T	3.74529e-76	-2.52843	-1.63816	3.38204e-36	-2.45976	0.0749865	5.98515e-34	-2.34453	0.131931
184219533	chr3:184219533:T:C	2.61239e-74	2.20279	-2.12445	1.96552e-36	-1.17823	-1.74926	1.38066e-31	4.91887	-1.69043
184219831	chr3:184219831:T:C	1.51975e-75	-0.776973	-1.98899	2.10764e-34	3.84386	-2.09637	5.42166e-35	-2.54238	-2.07168
184220630	chr3:184220630:G:A	3.17683e-74	2.34694	-2.07298	2.02381e-32	6.53773	-0.225655	2.96605e-34	-2.49612	-0.418535
184220870	chr3:184220870:G:C	9.06149e-75	-8.17673e-10	-0.980475	7.01815e-36	-8.17673e-10	-1.65475	8.38531e-34	-8.17673e-10	-1.8754
184220964	chr3:184220964:G:A	8.20396e-74	2.64875	-1.42606	3.16739e-35	-0.499868	0.352113	6.19366e-34	-2.42926	0.250899
184220995	chr3:184220995:G:A	1.56755e-73	1.87018	-1.73e-09	7.34625e-36	-1.60906	-1.73e-09	1.11338e-30	5.31586	-1.73e-09
184221256	chr3:184221256:G:C	3.04275e-75	-0.0406593	-2.03109	9.18677e-34	2.80307	0.416619	4.2227e-34	-2.53647	-0.0249433
184221575	chr3:184221575:G:A	3.50328e-75	-8.17673e-10	-1.93081	6.41327e-36	-8.17673e-10	-1.74488	9.74666e-34	-8.17673e-10	-1.72496
184221905	chr3:184221905:G:A	3.03171e-73	3.68633	-1.15655	1.41144e-34	0.208003	1.13853	9.91851e-34	-2.28806	0.58058
184222211	chr3:184222211:G:A	3.56976e-75	-8.17673e-10	-1.91201	6.60322e-36	-8.17673e-10	-1.71569	1.00978e-33	-8.17673e-10	-1.68957
184222333	chr3:184222333:G:T	3.53748e-75	-8.17673e-10	-1.92109	6.50497e-36	-8.17673e-10	-1.73068	9.89595e-34	-8.17673e-10	-1.70976
184222951	chr3:184222951:T:C	5.09097e-76	-1.76392	-2.0957	4.56037e-34	2.33634	0.182984	5.71744e-34	-2.03585	-0.222508
184223583	chr3:184223583:A:G	1.71408e-75	-0.576537	-2.0691	1.50753e-33	3.34841	0.366568	4.45381e-34	-2.54578	0.0376582
184223587	chr3:184223587:G:C	2.48933e-73	2.33267	-1.73e-09	9.04275e-36	-1.40128	-1.73e-09	1.79854e-30	5.79543	-1.73e-09
184223855	chr3:184223855:C:T	3.77831e-75	-8.17673e-10	-1.85523	6.58101e-36	-8.17673e-10	-1.71906	9.92843e-34	-8.17673e-10	-1.70648
184223995	chr3:184223995:T:G	3.44646e-75	-8.17673e-10	-1.94716	7.73575e-36	-8.17673e-10	-1.55739	1.80796e-33	-8.17673e-10	-1.1071
184224065	chr3:184224065:G:A	3.53983e-75	-8.17673e-10	-1.92043	6.51083e-36	-8.17673e-10	-1.72978	9.90494e-34	-8.17673e-10	-1.70885
184224219	chr3:184224219:C:T	5.7448e-75	-8.17673e-10	-1.43621	5.01136e-36	-8.17673e-10	-1.99154	8.27366e-34	-8.17673e-10	-1.88881
184224242	chr3:184224242:A:G	4.23011e-73	4.9201	-2.05721	8.34526e-36	0.612427	-2.09398	8.17051e-35	-2.08731	-2.11663
184224325	chr3:184224325:G:A	4.04e-75	-8.17673e-10	-1.78826	4.59931e-36	-8.17673e-10	-2.07734	6.61987e-34	-8.17673e-10	-2.11181
184224399	chr3:184224399:T:C	2.54002e-75	-0.193956	-2.05838	3.06202e-33	4.0078	0.415778	4.70439e-34	-2.53398	0.0805909
184224723	chr3:184224723:GAGTGC:G	6.27483e-75	-1.34796	-1.73e-09	1.92133e-33	3.95752	-1.73e-09	5.84588e-34	-2.23615	-1.73e-09
184225458	chr3:184225458:G:A	3.94143e-75	-8.17673e-10	-1.81297	4.56202e-36	-8.17673e-10	-2.08548	6.58754e-34	-8.17673e-10	-2.1167
184225764	chr3:184225764:G:A	3.88584e-75	-8.17673e-10	-1.82717	4.56377e-36	-8.17673e-10	-2.0851	7.46797e-34	-8.17673e-10	-1.99126
184225821	chr3:184225821:C:T	3.35485e-75	-8.17673e-10	-1.9741	6.11269e-36	-8.17673e-10	-1.79288	8.96947e-34	-8.17673e-10	-1.80806
184225897	chr3:184225897:T:C	2.8623e-76	-2.32106	-2.11441	3.06713e-35	1.8092	-1.98911	6.76678e-35	-2.54624	-1.8462
184226036	chr3:184226036:A:G	2.2239e-73	2.21992	-1.73e-09	8.16775e-36	-1.50305	-1.73e-09	1.73209e-30	5.75778	-1.73e-09
184226376	chr3:184226376:A:T	3.12296e-75	-8.17673e-10	-2.04573	5.71513e-36	-8.17673e-10	-1.86013	1.00556e-33	-8.17673e-10	-1.69376
184226881	chr3:184226881:A:G	4.77041e-76	-1.81849	-2.10617	3.86312e-34	2.23397	0.119432	5.66745e-34	-2.00406	-0.263085
184226950	chr3:184226950:C:T	3.29571e-75	-8.17673e-10	-1.99189	4.43887e-36	-8.17673e-10	-2.11285	6.56314e-34	-8.17673e-10	-2.12042
184227347	chr3:184227347:G:A	2.54022e-75	-0.159294	-2.09296	2.47128e-33	4.08031	0.128939	3.38562e-34	-2.52953	-0.252818
184227449	chr3:184227449:A:C	2.4659e-76	-2.47497	-2.10956	1.92532e-35	1.34815	-1.99373	7.122e-35	-2.48339	-1.85789
184227508	chr3:184227508:T:A	3.69019e-75	-8.17673e-10	-1.87883	8.18428e-36	-8.17673e-10	-1.50103	1.28867e-33	-8.17673e-10	-1.44569
184227524	chr3:184227524:T:C	3.90761e-75	-8.17673e-10	-1.82158	4.54309e-36	-8.17673e-10	-2.08964	6.57685e-34	-8.17673e-10	-2.11833
184227626	chr3:184227626:A:T	4.29554e-75	-8.17673e-10	-1.72693	9.17871e-36	-8.17673e-10	-1.38636	1.37287e-33	-8.17673e-10	-1.3824
184228486	chr3:184228486:T:C	2.86061e-76	-2.32097	-2.11509	3.22189e-35	1.85067	-1.98136	6.7257e-35	-2.54619	-1.85234
184228530	chr3:184228530:C:T	3.10089e-75	-8.17673e-10	-2.05282	4.37468e-36	-8.17673e-10	-2.12741	6.72709e-34	-8.17673e-10	-2.09574
184229376	chr3:184229376:G:T	4.84822e-76	-1.90494	-2.00355	5.38028e-35	2.48968	-2.10761	9.1697e-35	-2.01035	-2.07821
184229606	chr3:184229606:A:G	3.26679e-75	0.0297373	-2.03044	7.5265e-34	4.30971	-1.28936	9.70826e-35	-2.513	-1.5185
184229739	chr3:184229739:C:T	4.54114e-75	-8.17673e-10	-1.67133	4.83587e-36	-8.17673e-10	-2.02719	8.18704e-34	-8.17673e-10	-1.89933
184230236	chr3:184230236:G:C	3.34241e-72	4.92994	-1.73e-09	5.19159e-35	0.346377	-1.73e-09	7.18454e-34	-2.02995	-1.73e-09
184230365	chr3:184230365:A:G	4.67973e-72	5.26649	-1.73e-09	7.10079e-35	0.659544	-1.73e-09	8.26353e-34	-1.89003	-1.73e-09
184230875	chr3:184230875:G:A	2.43378e-76	-2.4718	-2.12584	2.24266e-35	1.11472	-1.60772	1.37077e-34	-2.48742	-1.1991
184230978	chr3:184230978:T:C	4.12206e-76	-2.0224	-2.04834	8.15979e-35	1.74792	-0.949364	2.69065e-34	-1.74838	-1.26372
184231240	chr3:184231240:C:T	1.1597e-72	5.85593	-1.98452	9.36611e-36	0.19955	-1.5657	1.30259e-34	-1.79573	-1.9418
184231527	chr3:184231527:A:G	3.70784e-75	-8.17673e-10	-1.87406	6.3739e-36	-8.17673e-10	-1.75104	9.65834e-34	-8.17673e-10	-1.73406
184232751	chr3:184232751:C:T	3.1143e-75	-2.0485	-1.73e-09	3.47779e-36	-2.35685	-1.73e-09	5.71557e-34	-2.25869	-1.73e-09
184233347	chr3:184233347:C:T	3.87802e-76	-2.03034	-2.10143	4.66241e-35	1.61007	-1.3712	1.7002e-34	-1.70596	-1.76517
184233643	chr3:184233643:C:T	2.86006e-76	-2.35493	-2.08132	8.56436e-36	-0.281834	-1.1738	5.38238e-34	-1.09409	-1.22466
184233651	chr3:184233651:C:T	5.63737e-75	-8.17673e-10	-1.45509	5.38755e-36	-8.17673e-10	-1.91916	7.39791e-34	-8.17673e-10	-2.00069
184234092	chr3:184234092:T:C	3.35443e-76	-2.14949	-2.12733	1.29766e-34	1.35102	-0.0885367	5.13544e-34	-1.52193	-0.843793
184234261	chr3:184234261:C:T	5.3329e-75	-8.17673e-10	-1.51061	5.24215e-36	-8.17673e-10	-1.94652	7.23759e-34	-8.17673e-10	-2.0226
184234342	chr3:184234342:A:G	2.13701e-73	2.18007	-1.73e-09	7.53345e-36	-1.58389	-1.73e-09	1.87344e-30	5.83623	-1.73e-09
184234484	chr3:184234484:C:T	3.52481e-75	-8.17673e-10	-1.92468	4.55811e-36	-8.17673e-10	-2.08634	6.60658e-34	-8.17673e-10	-2.11382
184234985	chr3:184234985:C:T	5.57224e-76	-2.11669	-1.6526	2.62345e-35	1.59338	-1.92956	1.14217e-34	-2.0399	-1.82906
184235824	chr3:184235824:ACAGT:A	2.37555e-73	2.28589	-1.73e-09	7.91199e-36	-1.53487	-1.73e-09	2.19878e-30	5.99636	-1.73e-09
184236119	chr3:184236119:C:T	3.38261e-75	-8.17673e-10	-1.96586	7.3958e-36	-8.17673e-10	-1.60234	1.17144e-33	-8.17673e-10	-1.54106
184236131	chr3:184236131:G:A	5.02567e-75	-8.17673e-10	-1.56995	5.08798e-36	-8.17673e-10	-1.97637	7.07885e-34	-8.17673e-10	-2.04477
184236184	chr3:184236184:G:A	2.54886e-76	-2.42424	-2.12721	2.58842e-35	1.3441	-1.69371	1.14877e-34	-2.511	-1.3522
184236415	chr3:184236415:G:A	9.11703e-73	5.37103	-1.74023	8.15687e-36	-0.402126	-1.10226	1.28067e-34	-2.15043	-1.60407
184237229	chr3:184237229:G:T	1.47462e-67	-8.17673e-10	15.6246	5.21136e-36	-8.17673e-10	-1.95241	8.33364e-34	-8.17673e-10	-1.88158
184237312	chr3:184237312:G:A	5.50061e-75	-8.17673e-10	-1.47965	5.32308e-36	-8.17673e-10	-1.9312	7.31283e-34	-8.17673e-10	-2.01225
184238034	chr3:184238034:C:T	3.44528e-75	-8.17673e-10	-1.9475	4.42459e-36	-8.17673e-10	-2.11607	7.02154e-34	-8.17673e-10	-2.0529
184239100	chr3:184239100:G:A	1.32088e-74	-0.603624	-1.73e-09	7.4135e-36	-1.59994	-1.73e-09	1.78524e-33	-1.11975	-1.73e-09
184239207	chr3:184239207:G:A	5.48777e-75	-8.17673e-10	-1.48199	5.31646e-36	-8.17673e-10	-1.93244	7.30578e-34	-8.17673e-10	-2.01322
184239307	chr3:184239307:A:C	3.85471e-76	-2.07075	-2.06705	6.9682e-35	1.50858	-0.867886	3.42071e-34	-1.58316	-1.18888
184239430	chr3:184239430:C:T	2.91247e-73	2.48966	-1.73e-09	8.76303e-36	-1.43271	-1.73e-09	2.89631e-30	6.27189	-1.73e-09
184240129	chr3:184240129:G:A	4.50761e-73	4.92124	-1.99482	5.99302e-36	-0.453709	-1.35894	1.11778e-34	-2.19798	-1.69257
184241382	chr3:184241382:G:A	3.29863e-75	-8.17673e-10	-1.991	4.37892e-36	-8.17673e-10	-2.12645	8.05839e-34	-8.17673e-10	-1.91517
184241694	chr3:184241694:T:A	3.48191e-75	-8.17673e-10	-1.93693	4.4412e-36	-8.17673e-10	-2.11232	7.09112e-34	-8.17673e-10	-2.04304
184241720	chr3:184241720:A:C	4.7323e-76	-1.88525	-2.04743	6.24843e-35	2.65564	-2.12397	9.29409e-35	-1.9738	-2.10129
184242171	chr3:184242171:C:T	5.17665e-74	-2.52542	3.28765	8.01401e-35	0.739524	0.0410046	3.97589e-34	-1.80172	-0.819918
184242173	chr3:184242173:A:G	2.56417e-76	-2.42881	-2.11665	3.04071e-35	1.33613	-1.5247	1.45106e-34	-2.50598	-1.1236
184242464	chr3:184242464:A:C	3.68623e-76	-2.50412	-1.67837	1.19144e-35	0.929176	-2.05468	6.68379e-35	-2.41867	-1.98612
184243132	chr3:184243132:G:A	4.94936e-75	-8.17673e-10	-1.58525	7.24388e-36	-8.17673e-10	-1.62309	1.02132e-33	-8.17673e-10	-1.6782
184243249	chr3:184243249:G:A	1.94155e-75	-2.52102	-1.73e-09	6.46532e-36	-1.73679	-1.73e-09	6.55229e-34	-2.12207	-1.73e-09
184243366	chr3:184243366:C:T	3.57265e-75	-8.17673e-10	-1.9112	4.47326e-36	-8.17673e-10	-2.10513	7.2006e-34	-8.17673e-10	-2.02772
184243392	chr3:184243392:C:A	3.93568e-76	-2.0615	-2.05551	6.70905e-35	1.52639	-0.92359	3.23342e-34	-1.58483	-1.24351
184244046	chr3:184244046:A:G	2.96166e-75	-2.09876	-1.73e-09	3.61291e-36	-2.31873	-1.73e-09	5.50181e-34	-2.29681	-1.73e-09
184245074	chr3:184245074:G:A	2.45748e-73	2.3198	-1.73e-09	8.08448e-36	-1.5133	-1.73e-09	2.27542e-30	6.03062	-1.73e-09
184245212	chr3:184245212:A:G	5.11058e-75	-8.17673e-10	-1.5532	4.57892e-36	-8.17673e-10	-2.08178	7.09434e-34	-8.17673e-10	-2.04259
184245593	chr3:184245593:T:C	1.94552e-75	-2.51898	-1.73e-09	6.39684e-36	-1.74744	-1.73e-09	6.48906e-34	-2.13177	-1.73e-09
184246128	chr3:184246128:T:C	2.61373e-73	2.38144	-1.73e-09	8.31876e-36	-1.48473	-1.73e-09	2.46814e-30	6.11192	-1.73e-09
184246242	chr3:184246242:G:T	3.90595e-76	-2.04879	-2.0758	7.57775e-35	1.56125	-0.836692	3.47429e-34	-1.5955	-1.16099
184246307	chr3:184246307:C:A	7.22714e-75	-8.17673e-10	-1.20666	5.32492e-36	-8.17673e-10	-1.93085	8.4205e-34	-8.17673e-10	-1.87121
184246675	chr3:184246675:GTCT:G	4.68169e-75	-8.17673e-10	-1.64085	5.90712e-36	-8.17673e-10	-1.82709	9.38438e-34	-8.17673e-10	-1.76284
184247183	chr3:184247183:C:G	3.60951e-75	-8.17673e-10	-1.90094	4.489e-36	-8.17673e-10	-2.10162	7.25679e-34	-8.17673e-10	-2.01995
184247366	chr3:184247366:C:T	4.75726e-75	-8.17673e-10	-1.62484	4.65391e-36	-8.17673e-10	-2.06554	6.51692e-34	-8.17673e-10	-2.12748
184247501	chr3:184247501:T:C	4.28579e-75	-8.17673e-10	-1.7292	1.25324e-35	-8.17673e-10	-1.07493	1.23968e-33	-8.17673e-10	-1.48444
184247522	chr3:184247522:T:C	5.02984e-75	-8.17673e-10	-1.56912	5.09004e-36	-8.17673e-10	-1.97596	7.08086e-34	-8.17673e-10	-2.04449
184247878	chr3:184247878:C:T	2.91551e-73	2.49071	-1.73e-09	8.75919e-36	-1.43314	-1.73e-09	2.89897e-30	6.27281	-1.73e-09
184247970	chr3:184247970:C:T	4.81536e-73	4.51437	-1.5219	2.45343e-35	-0.321086	-0.082091	2.96208e-34	-2.10433	-0.811666
184248378	chr3:184248378:C:G	5.02567e-75	-8.17673e-10	-1.56995	5.08798e-36	-8.17673e-10	-1.97637	7.07885e-34	-8.17673e-10	-2.04477
184250056	chr3:184250056:T:A	3.83696e-76	-2.13438	-2.00803	4.59897e-35	1.31025	-1.08508	3.02106e-34	-1.51467	-1.38161
184250199	chr3:184250199:A:T	7.94987e-75	-8.17673e-10	-1.11135	5.57343e-36	-8.17673e-10	-1.88524	8.88477e-34	-8.17673e-10	-1.81755
184251025	chr3:184251025:T:C	8.5939e-75	-8.17673e-10	-1.03346	5.77711e-36	-8.17673e-10	-1.84934	9.22854e-34	-8.17673e-10	-1.77958
184251193	chr3:184251193:G:A	3.62731e-75	-8.17673e-10	-1.89602	4.49586e-36	-8.17673e-10	-2.10009	7.27206e-34	-8.17673e-10	-2.01784
184251473	chr3:184251473:C:T	4.07478e-75	-8.17673e-10	-1.77969	4.95796e-36	-8.17673e-10	-2.00225	7.01765e-34	-8.17673e-10	-2.05346
184251653	chr3:184251653:G:A	7.38195e-75	-8.17673e-10	-1.18547	5.37215e-36	-8.17673e-10	-1.92202	8.51179e-34	-8.17673e-10	-1.86043
184251871	chr3:184251871:T:C	3.67042e-75	-8.17673e-10	-1.8842	4.51633e-36	-8.17673e-10	-2.09555	7.3431e-34	-8.17673e-10	-2.00812
184252447	chr3:184252447:C:A	3.85705e-75	-8.17673e-10	-1.83461	4.3917e-36	-8.17673e-10	-2.12353	6.98109e-34	-8.17673e-10	-2.05868
184252678	chr3:184252678:C:T	5.48602e-75	-8.17673e-10	-1.48231	5.31523e-36	-8.17673e-10	-1.93267	7.3045e-34	-8.17673e-10	-2.01339
184252697	chr3:184252697:C:T	1.03201e-74	-0.850417	-1.73e-09	2.01599e-35	-0.599553	-1.73e-09	6.77647e-34	-2.08843	-1.73e-09
184253437	chr3:184253437:T:C	3.67974e-75	-8.17673e-10	-1.88167	9.92322e-36	-8.17673e-10	-1.30837	1.03242e-33	-8.17673e-10	-1.6674
184254148	chr3:184254148:G:A	4.98694e-75	-8.17673e-10	-1.57769	5.11857e-36	-8.17673e-10	-1.97037	9.04311e-34	-8.17673e-10	-1.79988
184254272	chr3:184254272:G:T	4.84891e-75	-8.17673e-10	-1.60576	5.03716e-36	-8.17673e-10	-1.9864	8.82742e-34	-8.17673e-10	-1.82402
184254509	chr3:184254509:C:A	2.51481e-73	4.40276	-2.05989	5.09905e-36	-0.438562	-1.53563	1.1674e-34	-2.03206	-1.81505
184254645	chr3:184254645:G:A	3.47595e-73	4.42319	-1.75666	1.60333e-35	-0.339654	-0.488926	2.16319e-34	-2.03214	-1.19816
184254941	chr3:184254941:G:A	7.42506e-75	-8.17673e-10	-1.17965	5.72174e-36	-8.17673e-10	-1.85897	9.94754e-34	-8.17673e-10	-1.70456
184256085	chr3:184256085:G:GAC	2.31181e-73	2.25869	-1.73e-09	7.81154e-36	-1.54765	-1.73e-09	2.17191e-30	5.98406	-1.73e-09
184256251	chr3:184256251:A:G	3.62224e-75	-8.17673e-10	-1.89742	7.50058e-36	-8.17673e-10	-1.58827	1.13246e-33	-8.17673e-10	-1.57491
184256521	chr3:184256521:C:A	2.67408e-76	-2.3942	-2.10929	3.91423e-35	1.62798	-1.56402	1.22831e-34	-2.51472	-1.28153
184256692	chr3:184256692:C:T	2.09531e-73	2.16036	-1.73e-09	7.3771e-36	-1.60487	-1.73e-09	1.94226e-30	5.87231	-1.73e-09
184256747	chr3:184256747:C:T	2.33603e-73	2.26911	-1.73e-09	7.97424e-36	-1.52703	-1.73e-09	2.00329e-30	5.90325	-1.73e-09
184256950	chr3:184256950:G:A	3.47573e-75	-8.17673e-10	-1.9387	7.64174e-36	-8.17673e-10	-1.56962	7.17633e-34	-8.17673e-10	-2.0311
184257577	chr3:184257577:C:T	4.07275e-75	-1.78019	-1.73e-09	3.87929e-35	0.0549887	-1.73e-09	4.37297e-34	-2.52644	-1.73e-09
184257656	chr3:184257656:T:C	6.55959e-75	-8.17673e-10	-1.30358	1.132e-35	-8.17673e-10	-1.17668	2.70922e-33	-8.17673e-10	-0.702638
184257936	chr3:184257936:G:A	3.42858e-75	-8.17673e-10	-1.95236	4.40825e-36	-8.17673e-10	-2.11977	6.51859e-34	-8.17673e-10	-2.12723
184258320	chr3:184258320:T:C	3.37155e-76	-2.4141	-1.85762	1.67909e-35	-0.490836	-0.291571	1.17791e-33	-0.916024	-0.619532
184258453	chr3:184258453:A:G	3.46895e-76	-2.17906	-2.06418	2.10724e-35	1.53741	-2.09269	1.08667e-34	-1.80384	-2.11493
184259118	chr3:184259118:G:A	2.9611e-76	-2.43776	-1.96378	6.1105e-37	-2.42548	-1.67035	2.3674e-34	-1.93488	-1.20521
184259227	chr3:184259227:G:C	8.38281e-75	-8.17673e-10	-1.05833	1.66008e-35	-8.17673e-10	-0.793794	2.20867e-33	-8.17673e-10	-0.906907
184259406	chr3:184259406:G:A	6.58985e-76	-1.47687	-2.12469	6.24757e-35	2.3131	-1.78157	1.1893e-33	-0.702525	-0.823412
184259509	chr3:184259509:T:C	5.35243e-75	-8.17673e-10	-1.50696	4.91728e-36	-8.17673e-10	-2.01049	7.80381e-34	-8.17673e-10	-1.94727
184259777	chr3:184259777:C:A	2.15605e-73	2.18894	-1.73e-09	7.47278e-36	-1.59198	-1.73e-09	2.00682e-30	5.90501	-1.73e-09
184259939	chr3:184259939:C:T	5.00785e-75	-8.17673e-10	-1.5735	9.8229e-36	-8.17673e-10	-1.31853	1.4272e-33	-8.17673e-10	-1.34358
184261058	chr3:184261058:G:A	3.06832e-76	-2.31612	-2.04985	6.72207e-35	2.00526	-1.40053	1.36574e-34	-2.53822	-1.15197
184261421	chr3:184261421:G:A	2.87007e-76	-2.48254	-1.95022	8.64668e-37	-2.45049	-1.29816	9.20397e-35	-2.54279	-1.54204
184262297	chr3:184262297:C:CCA	2.61628e-76	-2.41666	-2.10869	9.25252e-36	-0.414597	-0.963754	7.00942e-34	-1.02469	-1.02993
184262495	chr3:184262495:G:A	1.57246e-74	-0.429285	-1.73e-09	6.59159e-33	5.1903	-1.73e-09	7.72036e-34	-1.95802	-1.73e-09
184262628	chr3:184262628:T:C	3.67364e-75	-0.522062	-1.36126	9.57415e-34	4.58089	-1.3199	7.50231e-35	-2.17197	-2.11729
184263420	chr3:184263420:T:C	2.58774e-76	-2.41373	-2.12258	1.54533e-35	-0.417087	-0.448338	1.1797e-33	-1.01914	-0.514904
184263571	chr3:184263571:G:A	1.77247e-75	-1.16744	-1.44469	6.57337e-36	-2.42183	0.701604	1.9582e-33	-1.94807	0.920799
184263806	chr3:184263806:G:A	3.76926e-75	-8.17673e-10	-1.85763	4.37971e-36	-8.17673e-10	-2.12627	6.59785e-34	-8.17673e-10	-2.11514
184263920	chr3:184263920:T:A	6.51973e-75	-8.17673e-10	-1.30967	4.01182e-35	-8.17673e-10	0.088582	3.75803e-33	-8.17673e-10	-0.375406
184264338	chr3:184264338:T:C	2.66291e-76	-2.41386	-2.09381	8.31059e-36	-0.428249	-1.05747	6.37963e-34	-1.03552	-1.11325
184264512	chr3:184264512:A:G	3.59045e-75	-8.17673e-10	-1.90623	4.37574e-36	-8.17673e-10	-2.12717	6.554e-34	-8.17673e-10	-2.12181
184264997	chr3:184264997:C:T	5.24193e-75	-8.17673e-10	-1.52782	5.01796e-36	-8.17673e-10	-1.99022	7.97889e-34	-8.17673e-10	-1.92508
184265000	chr3:184265000:T:C	2.09169e-73	2.15864	-1.73e-09	7.46517e-36	-1.593	-1.73e-09	1.90056e-30	5.85061	-1.73e-09
184265734	chr3:184265734:A:AT	5.00857e-75	-8.17673e-10	-1.57336	4.89369e-36	-8.17673e-10	-2.0153	7.72122e-34	-8.17673e-10	-1.95791
184266456	chr3:184266456:T:C	3.16068e-76	-2.22307	-2.11324	5.5296e-37	-2.54547	-1.65025	1.90306e-34	-2.09752	-1.2609
184266473	chr3:184266473:G:A	3.29945e-75	-8.17673e-10	-1.99075	6.85233e-36	-8.17673e-10	-1.67866	1.02444e-33	-8.17673e-10	-1.67515
184266506	chr3:184266506:A:G	3.46105e-75	-8.17673e-10	-1.94294	4.38299e-36	-8.17673e-10	-2.12552	8.90155e-34	-8.17673e-10	-1.81566
184266671	chr3:184266671:C:T	1.67525e-74	-0.365963	-1.73e-09	7.33009e-33	5.29649	-1.73e-09	7.97526e-34	-1.92554	-1.73e-09
184266855	chr3:184266855:C:T	6.64039e-75	-8.17673e-10	-1.29134	1.28248e-35	-8.17673e-10	-1.05187	1.73471e-33	-8.17673e-10	-1.14846
184266856	chr3:184266856:G:A	2.9234e-75	-8.17673e-10	-2.11176	4.46797e-36	-8.17673e-10	-2.10631	7.11737e-34	-8.17673e-10	-2.03935
184266885	chr3:184266885:T:C	2.68776e-76	-2.41468	-2.0837	7.93153e-36	-0.42299	-1.10941	6.124e-34	-1.01688	-1.17279
184266903	chr3:184266903:C:A	3.50712e-75	-8.17673e-10	-1.92971	6.49162e-36	-8.17673e-10	-1.73274	9.28593e-34	-8.17673e-10	-1.77338
184266952	chr3:184266952:G:T	3.19921e-75	-8.17673e-10	-2.0216	6.4463e-36	-8.17673e-10	-1.73974	9.64789e-34	-8.17673e-10	-1.73515
184266958	chr3:184266958:G:A	2.34559e-73	2.2732	-1.73e-09	7.81049e-36	-1.54778	-1.73e-09	2.18047e-30	5.988	-1.73e-09
184267322	chr3:184267322:T:C	2.97026e-76	-2.51058	-1.88786	2.15065e-36	-0.954663	-1.88282	4.46518e-34	-0.398813	-2.10676
184267515	chr3:184267515:C:A	3.56039e-76	-2.08965	-2.12758	4.42142e-37	-2.54063	-1.87874	1.13586e-34	-2.22298	-1.65151
184267570	chr3:184267570:A:G	2.88024e-75	-8.17673e-10	-2.12663	4.9637e-36	-8.17673e-10	-2.0011	6.60097e-34	-8.17673e-10	-2.11467
184267819	chr3:184267819:A:G	3.71419e-75	-8.17673e-10	-1.87235	4.3745e-36	-8.17673e-10	-2.12746	6.59882e-34	-8.17673e-10	-2.11499
184267881	chr3:184267881:A:G	6.97053e-75	-1.24282	-1.73e-09	1.37739e-35	-0.980471	-1.73e-09	3.72787e-33	-0.383462	-1.73e-09
184268179	chr3:184268179:C:G	5.08556e-75	-8.17673e-10	-1.5581	4.92867e-36	-8.17673e-10	-2.00818	7.79454e-34	-8.17673e-10	-1.94846
184268575	chr3:184268575:A:C	2.66988e-76	-2.39845	-2.10661	8.34494e-36	-0.489644	-0.991949	7.48595e-34	-0.960003	-1.02885
184269191	chr3:184269191:T:C	2.23205e-73	2.22358	-1.73e-09	7.67688e-36	-1.56503	-1.73e-09	2.05661e-30	5.92952	-1.73e-09
184269286	chr3:184269286:C:T	3.54559e-75	-1.91881	-1.73e-09	1.27436e-34	1.24437	-1.73e-09	4.34264e-34	-2.5334	-1.73e-09
184269420	chr3:184269420:C:T	4.03089e-75	-8.17673e-10	-1.79052	4.7239e-36	-8.17673e-10	-2.05061	6.53143e-34	-8.17673e-10	-2.12526
184269473	chr3:184269473:A:G	3.50319e-75	-8.17673e-10	-1.93083	6.47726e-36	-8.17673e-10	-1.73495	9.27187e-34	-8.17673e-10	-1.7749
184270030	chr3:184270030:A:G	3.04531e-75	-8.17673e-10	-2.07091	5.86142e-36	-8.17673e-10	-1.83486	8.76244e-34	-8.17673e-10	-1.83141
184270319	chr3:184270319:A:G	2.12187e-73	2.17296	-1.73e-09	7.5131e-36	-1.5866	-1.73e-09	1.93506e-30	5.8686	-1.73e-09
184270469	chr3:184270469:A:C	5.37001e-75	-8.17673e-10	-1.50368	5.05291e-36	-8.17673e-10	-1.98328	8.0279e-34	-8.17673e-10	-1.91896
184270501	chr3:184270501:G:A	3.83863e-76	-2.50856	-1.63341	5.65366e-35	0.80868	-0.377039	2.92256e-33	0.196673	-0.823511
184270595	chr3:184270595:G:A	5.38223e-75	-8.17673e-10	-1.50141	5.04923e-36	-8.17673e-10	-1.98401	8.03206e-34	-8.17673e-10	-1.91844
184270700	chr3:184270700:A:G	2.67025e-76	-2.41485	-2.09007	8.22254e-36	-0.423197	-1.07317	6.4514e-34	-1.0049	-1.13269
184271223	chr3:184271223:C:T	3.10432e-75	-8.17673e-10	-2.05171	4.63526e-36	-8.17673e-10	-2.06956	6.78588e-34	-8.17673e-10	-2.08704
184271564	chr3:184271564:T:G	3.18755e-75	-8.17673e-10	-2.02526	6.52697e-36	-8.17673e-10	-1.72731	9.92166e-34	-8.17673e-10	-1.70716
184272046	chr3:184272046:T:A	3.69758e-76	-2.51909	-1.66032	3.51188e-35	0.375967	-0.420478	6.65713e-33	1.04842	-0.852029
184272442	chr3:184272442:C:T	2.58128e-76	-2.41704	-2.12176	2.79181e-35	0.824028	-1.098	4.76e-34	-1.16495	-1.27669
184272490	chr3:184272490:A:G	7.34367e-75	-8.17673e-10	-1.19067	6.14008e-36	-8.17673e-10	-1.78841	1.12774e-33	-8.17673e-10	-1.57908
184272579	chr3:184272579:T:A	7.01546e-76	-1.5643	-1.97468	1.71152e-33	4.99297	-1.15108	1.48049e-34	-2.18716	-1.42235
184272581	chr3:184272581:AAC:A	3.44154e-73	2.65658	-1.73e-09	9.383e-36	-1.36435	-1.73e-09	3.4594e-30	6.44955	-1.73e-09
184273160	chr3:184273160:G:A	1.89446e-75	-2.54558	-1.73e-09	6.4172e-35	0.55832	-1.73e-09	7.44998e-34	-1.99367	-1.73e-09
184273339	chr3:184273339:AC:A	5.94992e-75	-8.17673e-10	-1.40113	5.75328e-36	-8.17673e-10	-1.85348	1.00122e-33	-8.17673e-10	-1.69808
184273430	chr3:184273430:A:G	4.83452e-75	-8.17673e-10	-1.60873	5.00784e-36	-8.17673e-10	-1.99224	8.5682e-34	-8.17673e-10	-1.85383
184273451	chr3:184273451:A:G	2.56597e-76	-2.43331	-2.11145	4.76162e-37	-2.408	-1.93724	1.48758e-34	-1.9814	-1.62334
184274105	chr3:184274105:T:C	5.52949e-75	-8.17673e-10	-1.47441	5.56597e-36	-8.17673e-10	-1.88658	9.72944e-34	-8.17673e-10	-1.72673
184274356	chr3:184274356:C:T	5.45539e-75	-8.17673e-10	-1.4879	5.29181e-36	-8.17673e-10	-1.93709	9.47551e-34	-8.17673e-10	-1.75317
184275401	chr3:184275401:A:G	3.00672e-75	-8.17673e-10	-2.08366	4.68883e-36	-8.17673e-10	-2.05807	6.89434e-34	-8.17673e-10	-2.07118
184275573	chr3:184275573:G:A	3.45779e-75	-1.94388	-1.73e-09	2.89075e-36	-2.54173	-1.73e-09	4.29137e-34	-2.54528	-1.73e-09
184276120	chr3:184276120:G:A	3.3405e-73	2.62678	-1.73e-09	9.23642e-36	-1.38009	-1.73e-09	3.42885e-30	6.44068	-1.73e-09
184276659	chr3:184276659:C:T	2.57488e-63	25.3923	-1.73e-09	1.1554e-34	1.14637	-1.73e-09	2.42001e-32	1.48706	-1.73e-09
184276748	chr3:184276748:A:G	2.28781e-76	-2.53225	-2.12725	7.48575e-29	16.6478	-2.11992	9.10916e-35	-2.50506	-1.59013
184277206	chr3:184277206:A:G	3.71778e-75	-8.17673e-10	-1.87138	6.17432e-36	-8.17673e-10	-1.78285	8.30926e-34	-8.17673e-10	-1.88451
184277553	chr3:184277553:C:T	2.89391e-76	-2.54404	-1.88045	1.65777e-35	1.02077	-1.81596	4.59366e-34	-1.14622	-1.33099
184278065	chr3:184278065:C:T	2.87805e-75	-8.17673e-10	-2.12739	5.11854e-36	-8.17673e-10	-1.97038	7.44513e-34	-8.17673e-10	-1.99432
184278280	chr3:184278280:C:T	2.87506e-76	-2.54652	-1.88451	1.28601e-35	0.91499	-1.96411	3.31375e-34	-1.25105	-1.55275
184278307	chr3:184278307:T:C	3.98915e-75	-8.17673e-10	-1.80093	4.56974e-36	-8.17673e-10	-2.08379	6.51714e-34	-8.17673e-10	-2.12745
184278696	chr3:184278696:CTTTCTTCT:C	2.71675e-76	-2.54264	-1.94501	1.8541e-35	1.07948	-1.76274	5.00066e-34	-1.11536	-1.27695
184278833	chr3:184278833:C:G	2.95894e-75	-8.17673e-10	-2.09968	5.98039e-36	-8.17673e-10	-1.81476	8.77118e-34	-8.17673e-10	-1.83041
184279070	chr3:184279070:G:A	3.99674e-76	-2.31733	-1.78429	1.32883e-36	-2.54019	-0.77876	6.3421e-34	-1.99552	-0.159151
184279473	chr3:184279473:A:T	6.02127e-76	-1.58288	-2.10891	4.32885e-36	-0.0105848	-2.12736	8.75873e-35	-2.14398	-1.99044
184279906	chr3:184279906:G:A	9.63118e-75	-8.17673e-10	-0.919503	6.63759e-36	-8.17673e-10	-1.7105	1.24196e-33	-8.17673e-10	-1.48261
184279946	chr3:184279946:C:T	3.81939e-73	2.76075	-1.73e-09	9.74272e-36	-1.32673	-1.73e-09	4.03406e-30	6.60323	-1.73e-09
184279947	chr3:184279947:A:G	2.59283e-76	-2.54403	-1.99031	2.42374e-28	17.3624	-1.65967	5.64806e-35	-2.47205	-2.10111
184280021	chr3:184280021:G:A	1.01087e-74	-8.17673e-10	-0.871115	7.10757e-36	-8.17673e-10	-1.64209	1.27524e-33	-8.17673e-10	-1.45616
184280545	chr3:184280545:G:A	2.88046e-75	-8.17673e-10	-2.12656	5.24033e-36	-8.17673e-10	-1.94686	7.60671e-34	-8.17673e-10	-1.97285
184280570	chr3:184280570:G:A	1.1668e-75	-0.967305	-2.06294	1.51992e-33	5.84928	-2.12612	7.71482e-35	-2.26894	-1.99239
184280785	chr3:184280785:C:A	4.63083e-76	-2.45341	-1.50094	2.79363e-36	-2.39979	-0.176114	1.67403e-33	-1.9711	0.787029
184280791	chr3:184280791:T:C	6.28738e-76	-1.53516	-2.11339	4.00973e-36	-0.0879842	-2.12654	8.59435e-35	-2.17473	-1.97863
184281424	chr3:184281424:A:G	2.87994e-75	-8.17673e-10	-2.12674	5.22883e-36	-8.17673e-10	-1.94906	7.59198e-34	-8.17673e-10	-1.97479
184282013	chr3:184282013:C:T	2.9828e-76	-2.53999	-1.85424	1.8293e-35	1.14539	-1.84212	4.69232e-34	-1.07661	-1.37935
184282090	chr3:184282090:C:T	2.9916e-75	-8.17673e-10	-2.0887	5.78542e-36	-8.17673e-10	-1.84791	6.52738e-34	-8.17673e-10	-2.12588
184282299	chr3:184282299:A:G	5.8581e-72	-8.17673e-10	5.49107	1.36033e-35	-8.17673e-10	-0.992935	9.6621e-34	-8.17673e-10	-1.73367
184282364	chr3:184282364:G:A	1.02472e-75	-1.0601	-2.09998	1.24081e-33	5.63252	-2.11224	7.54238e-35	-2.22032	-2.06361
184282601	chr3:184282601:T:C	5.67777e-76	-1.62956	-2.12097	4.645e-36	0.0543676	-2.12182	9.09251e-35	-2.1554	-1.94162
184283126	chr3:184283126:C:A	1.48498e-71	-8.17673e-10	6.42123	5.03511e-36	-8.17673e-10	-1.98681	2.06662e-33	-8.17673e-10	-0.973382
184283166	chr3:184283166:A:G	6.70279e-74	1.0206	-1.73e-09	8.14378e-35	0.796592	-1.73e-09	3.17067e-33	-0.545357	-1.73e-09
184283240	chr3:184283240:A:C	4.10309e-76	-2.37264	-1.70272	1.55839e-36	-2.52705	-0.632546	7.60203e-34	-1.97492	0.00144667
184283358	chr3:184283358:C:T	2.46064e-76	-2.54502	-2.04165	3.22672e-35	0.783968	-0.913165	1.60698e-33	-1.39648	0.171536
184284038	chr3:184284038:C:T	6.84087e-75	-8.17673e-10	-1.26159	6.11251e-36	-8.17673e-10	-1.79291	1.08478e-33	-8.17673e-10	-1.61792
184284573	chr3:184284573:A:G	3.00789e-75	-8.17673e-10	-2.08327	5.13022e-36	-8.17673e-10	-1.9681	8.25456e-34	-8.17673e-10	-1.89112
184285165	chr3:184285165:T:A	2.89057e-75	-8.17673e-10	-2.12305	4.86074e-36	-8.17673e-10	-2.02206	7.08699e-34	-8.17673e-10	-2.04362
184285373	chr3:184285373:T:C	3.76162e-76	-2.35631	-1.80593	1.28551e-36	-2.53184	-0.820248	6.00256e-34	-2.00257	-0.20713
184285406	chr3:184285406:C:T	5.77882e-76	-1.64868	-2.08421	4.72558e-36	0.0756259	-2.12588	8.38201e-35	-2.1369	-2.04148
184285641	chr3:184285641:C:A	3.07256e-75	-8.17673e-10	-2.062	4.80665e-36	-8.17673e-10	-2.03325	6.98151e-34	-8.17673e-10	-2.05862
184286960	chr3:184286960:T:A	4.31832e-73	2.88353	-1.73e-09	1.03147e-35	-1.26968	-1.73e-09	4.77801e-30	6.77248	-1.73e-09
184287328	chr3:184287328:TG:T	4.50493e-75	0.338185	-2.01752	7.6515e-37	-2.19298	-1.67795	2.4442e-34	-1.51586	-1.59231
184287463	chr3:184287463:G:A	3.99978e-75	-8.17673e-10	-1.79827	6.15448e-36	-8.17673e-10	-1.78607	8.80647e-34	-8.17673e-10	-1.8264
184287534	chr3:184287534:T:A	5.42629e-75	0.497082	-1.99034	7.786e-37	-2.1205	-1.73301	2.59131e-34	-1.4044	-1.64532
184287997	chr3:184287997:A:G	4.00399e-73	2.80795	-1.73e-09	9.96644e-36	-1.30402	-1.73e-09	4.32799e-30	6.67356	-1.73e-09
184288232	chr3:184288232:C:T	3.29667e-75	-8.17673e-10	-1.9916	6.89612e-36	-8.17673e-10	-1.67229	1.40228e-33	-8.17673e-10	-1.3612
184288529	chr3:184288529:A:G	2.08634e-74	-0.146511	-1.73e-09	8.0248e-34	3.08446	-1.73e-09	5.54503e-34	-2.28898	-1.73e-09
184288607	chr3:184288607:G:T	4.09535e-76	-2.283	-1.79424	1.29048e-36	-2.54381	-0.804427	5.38454e-34	-2.12501	-0.193347
184288790	chr3:184288790:A:G	3.52572e-73	2.68075	-1.73e-09	9.41029e-36	-1.36144	-1.73e-09	3.63177e-30	6.49818	-1.73e-09
184289047	chr3:184289047:TG:T	7.54037e-75	-8.17673e-10	-1.16424	6.45248e-36	-8.17673e-10	-1.73878	8.59418e-34	-8.17673e-10	-1.8508
184289112	chr3:184289112:G:A	3.06399e-75	-8.17673e-10	-2.06479	6.01066e-36	-8.17673e-10	-1.80971	6.54938e-34	-8.17673e-10	-2.12251
184289730	chr3:184289730:C:T	2.41199e-73	2.30111	-1.73e-09	7.56525e-36	-1.57968	-1.73e-09	2.52231e-30	6.13363	-1.73e-09
184289985	chr3:184289985:T:C	5.60415e-75	-8.17673e-10	-1.461	5.32797e-36	-8.17673e-10	-1.93028	8.99466e-34	-8.17673e-10	-1.80525
184290451	chr3:184290451:C:T	3.59135e-74	-8.17673e-10	0.396605	1.87483e-34	-8.17673e-10	1.63044	1.00897e-31	-8.17673e-10	2.9148
184290758	chr3:184290758:C:T	3.03249e-75	-8.17673e-10	-2.07512	4.39576e-36	-8.17673e-10	-2.12261	7.54298e-34	-8.17673e-10	-1.98127
184291473	chr3:184291473:C:T	2.88033e-75	-8.17673e-10	-2.1266	4.76683e-36	-8.17673e-10	-2.04157	7.45101e-34	-8.17673e-10	-1.99353
184291777	chr3:184291777:G:A	2.88158e-75	-8.17673e-10	-2.12617	5.3902e-36	-8.17673e-10	-1.91866	8.03283e-34	-8.17673e-10	-1.91835
184291837	chr3:184291837:C:T	1.03245e-74	-0.849993	-1.73e-09	2.89076e-36	-2.54173	-1.73e-09	4.29308e-34	-2.54488	-1.73e-09
184292260	chr3:184292260:G:C	9.96576e-76	-1.15425	-2.03369	1.22099e-22	30.8678	-2.03515	1.2906e-33	0.43112	-1.87531
184292442	chr3:184292442:C:T	2.6186e-75	-0.161752	-2.06011	1.91414e-29	15.2872	-2.12308	5.857e-35	-2.44149	-2.09534
184293621	chr3:184293621:AG:A	2.36004e-75	-2.32583	-1.73e-09	3.01191e-36	-2.50067	-1.73e-09	2.9832e-33	-0.606303	-1.73e-09
184294067	chr3:184294067:C:T	2.97983e-74	-8.17673e-10	0.209943	1.53397e-34	-8.17673e-10	1.42978	7.49208e-32	-8.17673e-10	2.61713
184295763	chr3:184295763:A:C	3.33459e-76	-2.28662	-1.99613	5.79398e-32	9.19241	-1.8285	6.81301e-34	-1.1638	-0.919249
184295955	chr3:184295955:T:C	2.99923e-76	-2.27793	-2.1108	7.97751e-32	9.2977	-1.61398	1.05492e-33	-1.13792	-0.507915
184297153	chr3:184297153:A:G	1.34573e-73	1.7176	-1.73e-09	4.95294e-36	-2.00327	-1.73e-09	1.77165e-30	5.78037	-1.73e-09
184298477	chr3:184298477:A:G	1.29349e-73	1.67801	-1.73e-09	4.8778e-36	-2.01855	-1.73e-09	1.68222e-30	5.72857	-1.73e-09
184298965	chr3:184298965:C:T	2.00419e-75	-2.48927	-1.73e-09	1.24363e-34	1.21995	-1.73e-09	8.55299e-34	-1.8556	-1.73e-09
184299195	chr3:184299195:C:G	3.051e-75	-8.17673e-10	-2.06904	4.38272e-36	-8.17673e-10	-2.12558	6.60679e-34	-8.17673e-10	-2.11379
184299204	chr3:184299204:T:C	2.64019e-76	-2.45197	-2.06428	2.72976e-33	6.12196	-1.81323	5.70157e-34	-2.54247	0.281329
184299290	chr3:184299290:G:A	3.18644e-75	-8.17673e-10	-2.0256	4.46967e-36	-8.17673e-10	-2.10593	8.69365e-34	-8.17673e-10	-1.83929
184299928	chr3:184299928:G:A	3.86495e-66	18.8907	-1.73e-09	1.88107e-35	-0.668822	-1.73e-09	4.66709e-34	-2.46135	-1.73e-09
184300053	chr3:184300053:G:T	8.13545e-74	1.21431	-1.73e-09	3.35091e-36	-2.39402	-1.73e-09	4.28859e-34	-2.54593	-1.73e-09
184300100	chr3:184300100:T:C	2.80851e-75	-0.134949	-2.01691	2.6548e-29	15.6187	-2.12748	5.99682e-35	-2.45446	-2.05878
184300740	chr3:184300740:C:T	2.96932e-76	-2.30397	-2.0948	5.38514e-32	8.98692	-1.69619	8.13266e-34	-1.23711	-0.668888
184301033	chr3:184301033:TTA:T	1.07065e-74	-0.813661	-1.73e-09	2.71119e-34	1.99931	-1.73e-09	8.49993e-34	-1.86183	-1.73e-09
184301044	chr3:184301044:A:C	3.39379e-75	-8.17673e-10	-1.96256	4.3824e-36	-8.17673e-10	-2.12565	6.69766e-34	-8.17673e-10	-2.10013
184302312	chr3:184302312:C:CA	8.11855e-75	0.20628	-1.29664	1.47977e-32	7.21603	-1.21705	7.36826e-35	-2.18302	-2.12427
184302754	chr3:184302754:G:T	4.3885e-75	-1.63842	-0.0670978	4.164e-32	6.58602	0.447549	1.57528e-34	-2.44398	-1.10347
184303117	chr3:184303117:A:G	2.89343e-76	-2.29741	-2.12725	7.56212e-32	9.28841	-1.65817	7.2716e-34	-1.15449	-0.863413
184303838	chr3:184303838:C:T	1.09203e-75	-2.29402	-0.802447	1.48866e-36	-2.29794	-0.907431	1.16059e-33	-2.3965	0.846124
184304478	chr3:184304478:GTGTGTGCA:G	2.92381e-75	-8.17673e-10	-2.11162	4.48362e-36	-8.17673e-10	-2.10282	7.79475e-34	-8.17673e-10	-1.94843
184304664	chr3:184304664:T:C	3.34274e-75	-8.17673e-10	-1.97772	4.4364e-36	-8.17673e-10	-2.1134	6.54148e-34	-8.17673e-10	-2.12372
184304748	chr3:184304748:G:A	2.90174e-75	-8.17673e-10	-2.1192	4.53844e-36	-8.17673e-10	-2.09067	7.57728e-34	-8.17673e-10	-1.97673
184305125	chr3:184305125:C:G	2.71522e-75	-2.18564	-1.73e-09	2.88068e-36	-2.54522	-1.73e-09	3.36097e-33	-0.487069	-1.73e-09
184305273	chr3:184305273:A:G	6.04807e-76	-2.35068	-1.33667	1.22532e-22	29.0575	-0.221311	8.6988e-35	-2.11258	-2.02871
184305419	chr3:184305419:G:T	2.90049e-75	-8.17673e-10	-2.11963	4.5454e-36	-8.17673e-10	-2.08913	7.57488e-34	-8.17673e-10	-1.97705
184305610	chr3:184305610:T:C	3.23243e-75	-8.17673e-10	-2.01127	4.44817e-36	-8.17673e-10	-2.11076	6.84413e-34	-8.17673e-10	-2.07849
184306130	chr3:184306130:A:G	3.38244e-75	-8.17673e-10	-1.96591	4.60487e-36	-8.17673e-10	-2.07613	9.51942e-34	-8.17673e-10	-1.74855
184306242	chr3:184306242:C:T	2.93954e-75	-8.17673e-10	-2.10625	4.4579e-36	-8.17673e-10	-2.10857	7.92554e-34	-8.17673e-10	-1.93179
184307281	chr3:184307281:C:T	1.12766e-58	36.0796	-1.73e-09	4.22818e-35	0.14111	-1.73e-09	7.62362e-33	0.331952	-1.73e-09
184308025	chr3:184308025:C:T	2.99949e-75	-8.17673e-10	-2.08607	4.53488e-36	-8.17673e-10	-2.09145	6.59537e-34	-8.17673e-10	-2.11552
184308915	chr3:184308915:C:T	3.87021e-76	-2.03666	-2.09712	1.45085e-35	0.806998	-1.73551	2.38989e-34	-2.27692	-0.853713
184308935	chr3:184308935:C:A	1.29882e-73	1.68212	-1.73e-09	4.90223e-36	-2.01356	-1.73e-09	1.67106e-30	5.72191	-1.73e-09
184310396	chr3:184310396:T:G	1.89775e-74	-8.17673e-10	-0.241256	8.97591e-35	-8.17673e-10	0.893882	4.15021e-32	-8.17673e-10	2.02644
184310640	chr3:184310640:T:C	2.86831e-76	-2.34241	-2.09096	1.62056e-23	28.9365	-2.12334	1.9935e-34	-2.0942	-1.21779
184311085	chr3:184311085:G:A	2.96553e-75	-8.17673e-10	-2.09745	6.19589e-36	-8.17673e-10	-1.77936	6.54149e-34	-8.17673e-10	-2.12372
184311600	chr3:184311600:G:A	3.44034e-75	-8.17673e-10	-1.94894	4.41029e-36	-8.17673e-10	-2.11931	8.96299e-34	-8.17673e-10	-1.80878
184311887	chr3:184311887:A:G	3.5097e-75	-8.17673e-10	-1.92898	4.44711e-36	-8.17673e-10	-2.11099	6.51848e-34	-8.17673e-10	-2.12724
184312028	chr3:184312028:A:G	3.01462e-75	-8.17673e-10	-2.08104	5.98303e-36	-8.17673e-10	-1.81432	6.53745e-34	-8.17673e-10	-2.12434
184312599	chr3:184312599:T:C	4.0789e-76	-1.96066	-2.12061	1.75536e-35	1.09875	-1.83673	2.14754e-34	-2.19227	-1.04529
184312865	chr3:184312865:C:G	1.35534e-73	1.72471	-1.73e-09	4.95507e-36	-2.00284	-1.73e-09	1.75456e-30	5.77067	-1.73e-09
184313303	chr3:184313303:G:A	1.9706e-75	-0.379431	-2.12674	9.85512e-30	14.5066	-2.00631	5.51395e-35	-2.48239	-2.1148
184313783	chr3:184313783:C:T	3.58226e-75	-8.17673e-10	-1.90851	4.37456e-36	-8.17673e-10	-2.12744	7.93096e-34	-8.17673e-10	-1.93111
184314226	chr3:184314226:G:A	3.27704e-75	-8.17673e-10	-1.99757	5.31419e-36	-8.17673e-10	-1.93287	7.31507e-34	-8.17673e-10	-2.01195
184314321	chr3:184314321:C:T	1.68668e-69	11.1538	-1.73e-09	1.09675e-28	14.9098	-1.73e-09	3.25174e-29	8.69023	-1.73e-09
184314600	chr3:184314600:G:A	1.63483e-74	-0.390384	-1.73e-09	1.41024e-33	3.64826	-1.73e-09	1.3509e-32	0.904055	-1.73e-09
184314821	chr3:184314821:C:T	1.13441e-72	-8.17673e-10	3.84936	1.66028e-35	-8.17673e-10	-0.793677	1.36444e-33	-8.17673e-10	-1.38855
184314912	chr3:184314912:G:A	2.88354e-75	-8.17673e-10	-2.12549	4.37572e-36	-8.17673e-10	-2.12718	6.67556e-34	-8.17673e-10	-2.10343
184315294	chr3:184315294:C:T	1.98796e-75	-2.4974	-1.73e-09	4.74972e-36	-2.04516	-1.73e-09	4.87071e-34	-2.41865	-1.73e-09
184315558	chr3:184315558:T:A	2.39885e-74	2.09237	-2.0993	7.45938e-37	-1.79828	-2.09808	6.12976e-31	6.63748	-1.91846
184315620	chr3:184315620:A:T	2.6793e-75	-0.17474	-2.02421	2.42317e-29	15.5276	-2.12763	6.05141e-35	-2.44039	-2.06379
184316552	chr3:184316552:GT:G	3.1249e-75	-8.17673e-10	-2.04511	4.37459e-36	-8.17673e-10	-2.12744	6.516e-34	-8.17673e-10	-2.12762
184316871	chr3:184316871:G:GT	5.22068e-75	-8.17673e-10	-1.53188	8.01515e-36	-8.17673e-10	-1.52191	1.30039e-33	-8.17673e-10	-1.43664
184317604	chr3:184317604:T:A	2.9512e-75	-8.17673e-10	-2.1023	4.46068e-36	-8.17673e-10	-2.10795	7.86836e-34	-8.17673e-10	-1.93903
184318072	chr3:184318072:A:G	1.1109e-73	1.52583	-1.73e-09	4.57041e-36	-2.08364	-1.73e-09	1.31177e-30	5.47983	-1.73e-09
184318549	chr3:184318549:C:T	2.93723e-75	-8.17673e-10	-2.10704	4.49458e-36	-8.17673e-10	-2.10037	7.79858e-34	-8.17673e-10	-1.94794
184318907	chr3:184318907:G:A	2.8964e-75	-8.17673e-10	-2.12104	4.42215e-36	-8.17673e-10	-2.11662	6.51972e-34	-8.17673e-10	-2.12705
184318936	chr3:184318936:T:C	3.50311e-75	-8.17673e-10	-1.93086	4.45159e-36	-8.17673e-10	-2.10999	6.51931e-34	-8.17673e-10	-2.12712
184319106	chr3:184319106:C:T	1.45373e-75	-1.23589	-1.57449	3.1191e-35	1.32928	-1.4924	1.5612e-34	-2.14437	-1.41206
184319928	chr3:184319928:T:G	4.6356e-75	-8.17673e-10	-1.65074	4.88464e-36	-8.17673e-10	-2.01715	7.17898e-34	-8.17673e-10	-2.03073
184321086	chr3:184321086:A:T	3.11139e-76	-2.33761	-2.01441	1.01282e-33	5.1192	-1.80195	3.03117e-34	-1.90073	-0.992204
184321181	chr3:184321181:C:T	2.30022e-76	-2.52831	-2.12578	8.35265e-36	0.406385	-1.88705	1.49653e-33	-0.814527	-0.481625
184321516	chr3:184321516:A:G	4.13308e-75	-8.17673e-10	-1.76549	5.24451e-36	-8.17673e-10	-1.94607	1.29218e-33	-8.17673e-10	-1.44297
184321878	chr3:184321878:A:G	4.10243e-76	-2.5465	-1.52901	3.07654e-24	25.605	-0.453417	6.82714e-35	-2.3095	-2.07407
184322147	chr3:184322147:A:G	1.03837e-74	-8.17673e-10	-0.844273	8.20258e-36	-8.17673e-10	-1.4988	8.4186e-34	-8.17673e-10	-1.87144
184322340	chr3:184322340:T:C	1.89735e-75	-2.54405	-1.73e-09	3.35263e-35	-0.0909175	-1.73e-09	8.57399e-34	-1.85315	-1.73e-09
184322474	chr3:184322474:GGA:G	2.90338e-75	-8.17673e-10	-2.11863	4.42341e-36	-8.17673e-10	-2.11634	6.52024e-34	-8.17673e-10	-2.12697
184322756	chr3:184322756:G:A	1.79621e-73	-8.17673e-10	2.00634	4.96672e-35	-8.17673e-10	0.302098	2.38287e-33	-8.17673e-10	-0.830994
184324119	chr3:184324119:C:T	4.73844e-75	-8.17673e-10	-1.6288	4.75823e-36	-8.17673e-10	-2.04337	6.51814e-34	-8.17673e-10	-2.1273
184324183	chr3:184324183:A:G	3.1163e-75	-8.17673e-10	-2.04786	4.37506e-36	-8.17673e-10	-2.12733	9.03041e-34	-8.17673e-10	-1.80129
184325427	chr3:184325427:T:C	3.33445e-75	-8.17673e-10	-1.9802	5.61631e-36	-8.17673e-10	-1.87757	1.13873e-33	-8.17673e-10	-1.56939
184325848	chr3:184325848:C:T	2.87789e-75	-8.17673e-10	-2.12745	4.74788e-36	-8.17673e-10	-2.04555	7.78456e-34	-8.17673e-10	-1.94974
184326225	chr3:184326225:T:TA	3.03658e-75	-8.17673e-10	-2.07378	4.3918e-36	-8.17673e-10	-2.12351	8.55485e-34	-8.17673e-10	-1.85539
184326645	chr3:184326645:C:T	6.03866e-76	-2.46155	-1.22736	3.00622e-33	5.11088	-0.70569	7.94119e-35	-2.42157	-1.81084
184326734	chr3:184326734:C:T	3.37613e-75	-8.17673e-10	-1.96778	5.57732e-36	-8.17673e-10	-1.88454	7.43995e-34	-8.17673e-10	-1.99502
184327434	chr3:184327434:G:A	5.2398e-75	-8.17673e-10	-1.52823	5.06195e-36	-8.17673e-10	-1.9815	6.53017e-34	-8.17673e-10	-2.12545
184327622	chr3:184327622:T:C	2.21652e-74	1.81541	-1.9014	6.54561e-37	-1.90766	-2.11937	5.50793e-31	6.24851	-1.63645
184328011	chr3:184328011:A:G	2.27709e-76	-2.54028	-2.12391	2.71306e-25	24.825	-2.10177	1.1542e-34	-2.32537	-1.5331
184328254	chr3:184328254:A:G	2.30339e-76	-2.52692	-2.12579	9.39412e-36	0.474286	-1.83745	2.25507e-33	-0.666195	-0.219922
184328314	chr3:184328314:C:G	1.71623e-75	-0.542767	-2.10161	4.04595e-29	16.01	-2.09741	7.39423e-35	-2.18821	-2.11556
184328425	chr3:184328425:C:T	2.88384e-75	-8.17673e-10	-2.12539	4.38859e-36	-8.17673e-10	-2.12424	6.55381e-34	-8.17673e-10	-2.12184
184328567	chr3:184328567:C:T	3.72109e-76	-2.54189	-1.63119	1.48773e-24	25.0798	-0.654736	6.2755e-35	-2.36792	-2.09989
184328621	chr3:184328621:C:T	1.13135e-74	-8.17673e-10	-0.758513	8.64609e-36	-8.17673e-10	-1.44614	8.71013e-34	-8.17673e-10	-1.8374
184328770	chr3:184328770:G:A	3.29632e-75	-8.17673e-10	-1.9917	5.40845e-36	-8.17673e-10	-1.91529	7.29268e-34	-8.17673e-10	-2.01501
184328824	chr3:184328824:G:A	2.38822e-74	-0.0113733	-1.73e-09	1.32914e-33	3.58904	-1.73e-09	7.48649e-34	-1.98878	-1.73e-09
184329131	chr3:184329131:C:T	3.17912e-75	-8.17673e-10	-2.0279	8.8929e-36	-8.17673e-10	-1.41799	1.87832e-33	-8.17673e-10	-1.06892
184329566	chr3:184329566:A:G	1.67374e-75	-0.569016	-2.10043	3.44572e-29	15.8503	-2.09832	7.47042e-35	-2.17846	-2.11506
184329778	chr3:184329778:C:T	3.36216e-75	-8.17673e-10	-1.97193	5.54425e-36	-8.17673e-10	-1.89049	7.42207e-34	-8.17673e-10	-1.99743
184330188	chr3:184330188:C:T	8.32148e-75	-8.17673e-10	-1.06567	3.46803e-35	-8.17673e-10	-0.0570763	3.95724e-32	-8.17673e-10	1.97883
184330429	chr3:184330429:T:C	2.88582e-75	-8.17673e-10	-2.1247	4.98909e-36	-8.17673e-10	-1.99599	8.3771e-34	-8.17673e-10	-1.87638
184330678	chr3:184330678:T:TA	2.88744e-75	-8.17673e-10	-2.12414	5.02624e-36	-8.17673e-10	-1.98858	8.48058e-34	-8.17673e-10	-1.8641
184330690	chr3:184330690:C:T	2.8864e-75	-8.17673e-10	-2.1245	5.01451e-36	-8.17673e-10	-1.99091	8.4551e-34	-8.17673e-10	-1.86711
184330880	chr3:184330880:C:T	4.88395e-75	-8.17673e-10	-1.59855	5.03097e-36	-8.17673e-10	-1.98764	6.60337e-34	-8.17673e-10	-2.1143
184331071	chr3:184331071:TTGAC:T	1.43237e-73	1.77999	-1.73e-09	5.04355e-36	-1.98514	-1.73e-09	1.97698e-30	5.89003	-1.73e-09
184331183	chr3:184331183:A:G	3.24945e-75	-8.17673e-10	-2.00602	4.4671e-36	-8.17673e-10	-2.10651	7.55107e-34	-8.17673e-10	-1.98019
184331355	chr3:184331355:C:T	1.94959e-75	-2.51689	-1.73e-09	4.32894e-36	-2.13793	-1.73e-09	4.45332e-34	-2.50823	-1.73e-09
184331594	chr3:184331594:C:T	9.49014e-75	-0.934256	-1.73e-09	3.04765e-36	-2.48888	-1.73e-09	2.34579e-32	1.45591	-1.73e-09
184331978	chr3:184331978:C:T	4.81934e-75	-8.17673e-10	-1.61187	6.54187e-36	-8.17673e-10	-1.72502	8.66921e-34	-8.17673e-10	-1.84211
184333178	chr3:184333178:G:A	4.16992e-75	-8.17673e-10	-1.75661	1.13601e-35	-8.17673e-10	-1.17314	3.78034e-33	-8.17673e-10	-0.369485
184333579	chr3:184333579:G:A	3.28826e-75	-8.17673e-10	-1.99415	5.36165e-36	-8.17673e-10	-1.92398	7.16339e-34	-8.17673e-10	-2.0329
184334546	chr3:184334546:G:A	6.67168e-75	-8.17673e-10	-1.28664	4.44374e-35	-8.17673e-10	0.190833	5.63967e-32	-8.17673e-10	2.33311
184335055	chr3:184335055:A:T	1.0349e-74	-0.847617	-1.73e-09	3.11106e-36	-2.46829	-1.73e-09	2.54504e-32	1.53743	-1.73e-09
184335607	chr3:184335607:A:G	8.58755e-75	-8.17673e-10	-1.03419	1.26179e-35	-8.17673e-10	-1.06813	6.1012e-33	-8.17673e-10	0.109187
184335715	chr3:184335715:T:C	4.7542e-75	-8.17673e-10	-1.62548	1.13542e-35	-8.17673e-10	-1.17366	1.03375e-33	-8.17673e-10	-1.66611
184336491	chr3:184336491:C:T	2.10696e-74	-8.17673e-10	-0.136678	9.35713e-35	-8.17673e-10	0.935477	3.38241e-32	-8.17673e-10	1.82187
184336557	chr3:184336557:A:T	1.7947e-58	36.5443	-1.73e-09	4.136e-35	0.119066	-1.73e-09	7.54357e-33	0.321397	-1.73e-09
184336611	chr3:184336611:T:A	3.42208e-75	-8.17673e-10	-1.95426	5.78453e-36	-8.17673e-10	-1.84806	1.18958e-33	-8.17673e-10	-1.5257
184336894	chr3:184336894:C:T	2.5662e-75	-1.93534	-0.306743	2.82801e-34	3.8057	-1.7642	8.3711e-35	-2.1658	-2.01388
184338313	chr3:184338313:G:C	2.71286e-74	-0.355205	0.471283	6.31457e-37	-2.46467	-1.5983	7.08252e-35	-2.53183	-1.81501
184338928	chr3:184338928:G:A	7.16972e-76	-1.91709	-1.60014	3.31609e-30	13.5299	-2.11885	6.8793e-34	-0.369315	-1.70405
184339398	chr3:184339398:C:T	8.88724e-74	1.30269	-1.73e-09	4.26992e-36	-2.15165	-1.73e-09	1.02413e-30	5.23229	-1.73e-09
184339482	chr3:184339482:C:T	2.85249e-69	-8.17673e-10	11.6792	4.5799e-36	-8.17673e-10	-2.08157	1.10185e-33	-8.17673e-10	-1.60231
184339538	chr3:184339538:G:A	2.28104e-76	-2.54144	-2.12102	4.8109e-37	-2.5267	-1.80825	1.91048e-34	-2.11067	-1.24386
184339755	chr3:184339755:C:T	1.98304e-74	-8.17673e-10	-0.197294	8.36937e-35	-8.17673e-10	0.823916	1.76283e-32	-8.17673e-10	1.1702
184339760	chr3:184339760:T:G	1.0163e-74	-8.17673e-10	-0.865753	8.14007e-36	-8.17673e-10	-1.50645	8.26391e-34	-8.17673e-10	-1.88999
184339847	chr3:184339847:C:T	1.29284e-74	-8.17673e-10	-0.62508	5.02167e-35	-8.17673e-10	0.3131	1.64653e-32	-8.17673e-10	1.10196
184340793	chr3:184340793:C:T	1.11996e-75	-2.08274	-0.988477	5.49437e-34	4.72324	-2.01759	9.5717e-35	-1.91834	-2.12732
184340835	chr3:184340835:C:A	1.04335e-73	1.46309	-1.73e-09	4.4853e-36	-2.10244	-1.73e-09	1.25466e-30	5.43532	-1.73e-09
184341176	chr3:184341176:A:G	3.2563e-69	-8.17673e-10	11.8116	4.61253e-36	-8.17673e-10	-2.07447	1.07671e-33	-8.17673e-10	-1.62539
184341363	chr3:184341363:A:C	1.33281e-74	-8.17673e-10	-0.594635	5.2948e-35	-8.17673e-10	0.366063	1.81795e-32	-8.17673e-10	1.201
184341507	chr3:184341507:T:C	8.15569e-75	-8.17673e-10	-1.08579	6.58222e-36	-8.17673e-10	-1.71888	3.26033e-33	-8.17673e-10	-0.517472
184342699	chr3:184342699:G:A	2.02792e-75	-2.4775	-1.73e-09	3.22866e-36	-2.43118	-1.73e-09	1.43802e-33	-1.33603	-1.73e-09
184343283	chr3:184343283:G:A	9.32991e-74	1.3513	-1.73e-09	4.0615e-36	-2.20169	-1.73e-09	1.22647e-30	5.4126	-1.73e-09
184343426	chr3:184343426:T:C	6.58291e-74	1.00255	-1.73e-09	4.05714e-33	4.70499	-1.73e-09	6.72758e-34	-2.09567	-1.73e-09
184343599	chr3:184343599:A:G	1.72016e-75	-0.989512	-1.65258	1.59739e-27	19.6268	-2.03838	2.86873e-33	0.896536	-1.54197
184344071	chr3:184344071:C:T	2.87742e-75	-8.17673e-10	-2.12761	6.14792e-36	-8.17673e-10	-1.78713	2.04361e-33	-8.17673e-10	-0.984581
184345594	chr3:184345594:C:T	9.3871e-75	1.15818	-2.10335	4.51569e-32	8.84382	-1.72917	3.17537e-28	11.3453	-0.376212
184345701	chr3:184345701:A:T	2.89507e-75	-8.17673e-10	-2.1215	5.74908e-36	-8.17673e-10	-1.85421	1.79227e-33	-8.17673e-10	-1.11581
184345723	chr3:184345723:GC:G	6.44308e-71	-8.17673e-10	7.88884	2.06248e-35	-8.17673e-10	-0.576755	1.06762e-33	-8.17673e-10	-1.63387
184345856	chr3:184345856:G:A	8.32209e-74	1.23699	-1.73e-09	3.91564e-36	-2.23827	-1.73e-09	1.06819e-30	5.27443	-1.73e-09
184346526	chr3:184346526:C:T	2.936e-74	0.195124	-1.73e-09	3.26258e-36	-2.42073	-1.73e-09	4.67363e-34	-2.45995	-1.73e-09
184346596	chr3:184346596:C:T	2.30306e-75	-2.35027	-1.73e-09	1.03987e-35	-1.26156	-1.73e-09	4.76982e-34	-2.43958	-1.73e-09
184347172	chr3:184347172:TAAC:T	8.73638e-74	1.28557	-1.73e-09	3.97387e-36	-2.22351	-1.73e-09	1.14835e-30	5.34678	-1.73e-09
184347276	chr3:184347276:G:A	2.73533e-72	5.80149	-1.07199	9.11753e-25	25.1928	-1.25737	1.30091e-34	-1.61131	-2.12752
184347582	chr3:184347582:G:T	2.55705e-76	-2.52029	-2.02795	3.02455e-35	1.93305	-2.12695	8.85165e-34	0.214875	-2.03616
184347672	chr3:184347672:G:A	8.56502e-74	1.26576	-1.73e-09	3.94495e-36	-2.23081	-1.73e-09	1.10488e-30	5.3082	-1.73e-09
184347799	chr3:184347799:C:T	2.89747e-76	-2.3144	-2.10885	3.21444e-34	4.29178	-2.1222	2.74212e-33	1.36959	-2.06016
184348012	chr3:184348012:C:G	2.98634e-72	5.66148	-0.844179	8.92294e-25	24.9595	-1.04572	1.36098e-34	-1.57458	-2.1191
184348149	chr3:184348149:T:C	2.5242e-75	-0.916882	-1.3417	2.39626e-27	19.8808	-1.88691	3.74987e-33	0.843333	-1.22091
184348401	chr3:184348401:C:T	8.33438e-74	-8.17673e-10	1.23847	3.41005e-35	-8.17673e-10	-0.0739363	2.30152e-33	-8.17673e-10	-0.865729
184348532	chr3:184348532:C:T	7.11212e-75	0.852443	-2.07515	2.41197e-32	8.28585	-1.79831	2.13807e-28	11.1043	-0.530743
184348768	chr3:184348768:C:T	3.78959e-76	-2.08819	-2.06665	9.82928e-15	49.1442	-2.10776	7.5448e-35	-2.24318	-2.04043
184349521	chr3:184349521:C:T	5.61593e-74	0.843684	-1.73e-09	3.39469e-36	-2.38103	-1.73e-09	6.48152e-31	4.77483	-1.73e-09
184349535	chr3:184349535:T:G	3.04583e-75	-8.17673e-10	-2.07074	7.15641e-36	-8.17673e-10	-1.63524	2.01854e-33	-8.17673e-10	-0.996923
184349540	chr3:184349540:T:G	1.60742e-72	6.27165	-2.07377	1.71177e-23	28.7848	-1.91692	7.01819e-33	0.511168	-0.261962
184349616	chr3:184349616:T:C	4.98198e-76	-1.86264	-2.01862	7.19057e-28	18.542	-1.75181	3.26858e-32	3.91357	-2.12593
184349683	chr3:184349683:CAT:C	1.31636e-65	-8.17673e-10	20.1162	4.44168e-36	-8.17673e-10	-2.11221	1.75459e-33	-8.17673e-10	-1.13707
184349729	chr3:184349729:C:A	2.97504e-75	-8.17673e-10	-2.09425	8.15539e-36	-8.17673e-10	-1.50457	6.70454e-34	-8.17673e-10	-2.0991
184349765	chr3:184349765:G:A	5.71099e-74	0.86047	-1.73e-09	3.40912e-36	-2.37679	-1.73e-09	6.64138e-31	4.79919	-1.73e-09
184349852	chr3:184349852:G:A	3.31336e-75	-8.17673e-10	-1.98655	5.22552e-36	-8.17673e-10	-1.94969	7.98877e-34	-8.17673e-10	-1.92385
184350185	chr3:184350185:C:T	2.35263e-76	-2.53563	-2.09593	1.19379e-35	0.779046	-1.90258	8.4995e-35	-2.10266	-2.0618
184350352	chr3:184350352:G:A	5.81745e-74	0.878939	-1.73e-09	3.42345e-36	-2.3726	-1.73e-09	6.76311e-31	4.81735	-1.73e-09
184350517	chr3:184350517:C:T	1.2468e-69	9.82305	1.02854	3.10684e-34	1.06806	1.06746	1.57572e-28	6.93003	3.33831
184350753	chr3:184350753:T:C	2.89694e-74	0.181731	-1.73e-09	5.17696e-32	7.25131	-1.73e-09	4.00764e-29	8.89924	-1.73e-09
184351146	chr3:184351146:T:C	3.02008e-75	-8.17673e-10	-2.07922	4.85242e-36	-8.17673e-10	-2.02377	7.61045e-34	-8.17673e-10	-1.97236
184351495	chr3:184351495:A:G	3.03018e-75	-8.17673e-10	-2.07589	8.59403e-36	-8.17673e-10	-1.45218	6.79262e-34	-8.17673e-10	-2.08605
184351866	chr3:184351866:G:A	3.40876e-75	-0.310388	-1.64777	4.28679e-37	-2.51783	-1.93246	9.44836e-35	-2.16459	-1.89404
184352006	chr3:184352006:G:GCC	3.25297e-75	-8.17673e-10	-2.00494	5.3216e-36	-8.17673e-10	-1.93147	8.35349e-34	-8.17673e-10	-1.8792
184352435	chr3:184352435:A:C	2.92197e-75	-8.17673e-10	-2.11225	6.95107e-36	-8.17673e-10	-1.66435	2.4795e-33	-8.17673e-10	-0.791241
184352781	chr3:184352781:G:A	3.57355e-75	-8.17673e-10	-1.91095	5.72058e-36	-8.17673e-10	-1.85918	9.18571e-34	-8.17673e-10	-1.78423
184352887	chr3:184352887:A:G	2.56047e-67	-0.463724	16.6401	2.64648e-29	15.225	-1.73689	3.18035e-33	1.28902	-1.83133
184353197	chr3:184353197:CCAAT:C	9.03248e-74	-8.17673e-10	1.3189	2.7558e-35	-8.17673e-10	-0.286954	1.51382e-33	-8.17673e-10	-1.28466
184353229	chr3:184353229:G:A	1.45752e-75	-1.42755	-1.38022	1.75596e-27	19.5706	-1.88754	7.40609e-32	3.4889	-0.883315
184353231	chr3:184353231:T:C	6.00967e-76	-1.75228	-1.94144	3.53349e-28	18.1346	-2.05485	8.76131e-32	4.52744	-1.75381
184353449	chr3:184353449:G:A	7.56304e-75	-8.17673e-10	-1.16124	5.39543e-36	-8.17673e-10	-1.91769	6.51822e-34	-8.17673e-10	-2.12728
184353813	chr3:184353813:C:T	3.35211e-75	-8.17673e-10	-1.97492	4.44657e-36	-8.17673e-10	-2.11111	6.95013e-34	-8.17673e-10	-2.06312
184353939	chr3:184353939:T:G	4.78868e-75	-8.17673e-10	-1.61825	6.69714e-36	-8.17673e-10	-1.70157	9.04016e-34	-8.17673e-10	-1.80021
184354196	chr3:184354196:G:A	1.43688e-73	1.78314	-1.73e-09	3.2895e-36	-2.41251	-1.73e-09	9.526e-34	-1.74786	-1.73e-09
184356571	chr3:184356571:G:A	2.93702e-76	-2.54663	-1.86307	4.77003e-29	16.1409	-2.06368	1.51531e-29	9.64093	-1.71426
184357259	chr3:184357259:A:G	3.31957e-73	0.367856	2.25264	1.72994e-36	-2.42155	-0.633613	2.93803e-34	-2.05044	-0.873704
184358170	chr3:184358170:C:T	4.8941e-76	-2.53034	-1.36873	9.12823e-29	16.6535	-1.92725	8.29771e-30	8.19238	-0.867948
184358900	chr3:184358900:C:G	3.17689e-75	-8.17673e-10	-2.02861	5.28732e-36	-8.17673e-10	-1.93794	6.70269e-34	-8.17673e-10	-2.09937
184358992	chr3:184358992:C:T	3.00128e-75	-8.17673e-10	-2.08547	4.65467e-36	-8.17673e-10	-2.06538	7.32825e-34	-8.17673e-10	-2.01015
184359052	chr3:184359052:G:C	2.97833e-75	-8.17673e-10	-2.09314	4.52089e-36	-8.17673e-10	-2.09454	6.64317e-34	-8.17673e-10	-2.1083
184359203	chr3:184359203:C:T	2.98909e-75	-8.17673e-10	-2.08954	6.5328e-36	-8.17673e-10	-1.72641	1.58199e-33	-8.17673e-10	-1.24062
184359486	chr3:184359486:G:C	2.13466e-70	9.48338	-0.396654	2.68591e-35	1.24855	-1.56119	7.1942e-30	8.02221	-0.840474
184359555	chr3:184359555:A:G	3.43535e-70	9.64509	-0.0825587	3.37726e-35	1.21567	-1.29927	7.48198e-30	7.89859	-0.677634
184359769	chr3:184359769:T:C	1.95721e-71	8.61584	-1.91849	1.26755e-17	42.2574	-1.87449	9.26119e-32	3.60527	-0.776153
184360209	chr3:184360209:T:C	2.68714e-76	-2.54658	-1.95203	4.72624e-29	16.1564	-2.08839	6.57998e-30	9.1992	-2.10671
184362172	chr3:184362172:C:T	9.2167e-76	-2.53042	-0.735656	1.53966e-27	19.2531	-1.7015	3.54149e-29	8.86472	-0.0891271
184364536	chr3:184364536:T:G	3.13518e-75	-8.17673e-10	-2.04182	5.23012e-36	-8.17673e-10	-1.94881	8.83681e-34	-8.17673e-10	-1.82296
184365143	chr3:184365143:T:C	3.80895e-76	-2.02259	-2.12715	3.12688e-32	7.67211	-0.924981	1.30136e-30	4.71441	0.757456
184365513	chr3:184365513:A:G	2.9987e-75	-8.17673e-10	-2.08633	4.45657e-36	-8.17673e-10	-2.10887	6.53332e-34	-8.17673e-10	-2.12497
184365715	chr3:184365715:T:A	7.6083e-68	14.7086	0.254271	1.06818e-33	2.85466	0.515802	1.47742e-28	7.4043	2.79962
184366450	chr3:184366450:A:G	1.44696e-65	6.73671	13.4741	1.72215e-28	11.3358	4.02523	3.56293e-30	2.33675	4.14229
184366477	chr3:184366477:A:G	7.59977e-75	-1.15639	-1.73e-09	4.47656e-36	-2.10439	-1.73e-09	4.55719e-34	-2.48518	-1.73e-09
184367058	chr3:184367058:T:C	2.9528e-73	1.07016	1.43326	4.97847e-18	40.131	-0.682643	3.26136e-33	1.56905	-2.08621
184367170	chr3:184367170:TG:T	6.09692e-74	0.92586	-1.73e-09	4.62789e-19	37.0728	-1.73e-09	5.45763e-32	2.3003	-1.73e-09
184367270	chr3:184367270:T:C	7.65685e-71	9.93149	-1.87006	5.13666e-15	48.2066	-1.81913	5.99853e-32	3.2368	-0.841998
184367732	chr3:184367732:C:T	7.39232e-75	-8.17673e-10	-1.18407	3.65796e-35	-8.17673e-10	-0.00375758	2.27389e-32	-8.17673e-10	1.42478
184367794	chr3:184367794:TA:T	3.42816e-75	-8.17673e-10	-1.95249	8.81537e-36	-8.17673e-10	-1.42675	1.54657e-33	-8.17673e-10	-1.26326
184369623	chr3:184369623:G:A	1.09531e-69	10.4609	0.261138	4.90534e-35	1.22178	-0.932117	2.81146e-28	7.93147	2.91587
184369629	chr3:184369629:C:T	6.87431e-65	6.81669	14.9524	2.3997e-28	10.7273	4.96546	1.54777e-29	2.70285	5.245
184369716	chr3:184369716:T:C	2.01476e-58	11.7955	24.8644	1.55855e-34	0.996043	0.449639	1.49032e-34	-2.25706	-1.34583
184370562	chr3:184370562:C:T	4.54283e-75	-8.17673e-10	-1.67096	1.79173e-35	-8.17673e-10	-0.717479	7.22933e-33	-8.17673e-10	0.278847
184370992	chr3:184370992:TCTAA:T	6.78388e-76	-2.48817	-1.08438	9.81096e-28	18.9752	-1.87426	1.15485e-28	10.3989	-0.4413
184371044	chr3:184371044:T:C	7.18958e-76	-2.47534	-1.03912	7.88661e-28	18.7342	-1.85156	1.44163e-28	10.5783	-0.398923
184371199	chr3:184371199:A:G	2.62336e-65	6.91089	13.8949	3.69633e-29	10.6463	3.17589	1.34382e-30	2.69046	2.81351
184371784	chr3:184371784:G:T	1.76255e-73	1.98742	-1.73e-09	2.29916e-31	8.74222	-1.73e-09	1.23213e-29	7.71979	-1.73e-09
184372454	chr3:184372454:C:T	1	130.606	38.9038	1.2493e-36	-1.42449	-1.95618	6.13566e-34	-0.67638	-1.51139
184372478	chr3:184372478:C:T	2.17556e-59	35.4217	-0.987525	1.47151e-07	64.8048	-1.24681	7.78405e-35	-2.39349	-1.8589
184372545	chr3:184372545:T:C	2.90383e-75	-8.17673e-10	-2.11848	4.38024e-36	-8.17673e-10	-2.12615	6.61094e-34	-8.17673e-10	-2.11316
184373361	chr3:184373361:G:T	8.7894e-74	1.66333	-0.371709	2.60403e-34	3.3446	-1.38562	1	59.9145	14.3715
184373595	chr3:184373595:T:TGGAA	5.96299e-76	-2.36404	-1.33748	1.99136e-36	-1.72384	-1.19058	5.92963e-34	-1.51809	-0.703836
184373709	chr3:184373709:C:T	6.529e-76	-2.40417	-1.20667	2.5029e-36	-1.63242	-1.05338	7.40365e-34	-1.42468	-0.575231
184373738	chr3:184373738:C:T	2.71871e-76	-2.4052	-2.08174	4.10915e-35	0.450805	-0.338252	8.85487e-32	-0.929775	3.71403
184374093	chr3:184374093:T:C	3.9006e-75	-2.54552	0.72214	1.27642e-27	19.0906	-1.72648	5.54897e-28	13.6124	-2.08517
184374693	chr3:184374693:G:A	6.89864e-75	0.305645	-1.55883	4.44595e-36	-0.952037	-1.15922	5.57569e-32	-2.19284	4.51454
184374958	chr3:184374958:C:T	4.93584e-76	-1.76755	-2.12302	2.00921e-16	45.2042	-2.05804	2.49893e-25	17.2004	0.436849
184375125	chr3:184375125:A:G	1.91724e-61	-8.17673e-10	29.7026	1.19478e-35	-8.17673e-10	-1.1227	7.1702e-34	-8.17673e-10	-2.03195
184375318	chr3:184375318:T:C	1.13279e-73	2.33312	-0.787775	3.69511e-37	-2.48193	-2.11689	1.6426e-34	-2.04961	-1.456
184375739	chr3:184375739:C:T	5.01773e-75	0.552703	-2.12423	6.53337e-36	-1.13298	-0.593344	2.67838e-32	-1.17192	2.76041
184376395	chr3:184376395:A:G	4.83794e-75	-0.580528	-1.02749	0.999999	77.3694	1.92041	7.22246e-32	2.0093	0.571181
184376713	chr3:184376713:T:C	1.01749e-74	0.590766	-1.45535	3.03426e-36	-1.16228	-1.331	2.91533e-32	-2.28456	3.95782
184376804	chr3:184376804:C:G	3.18086e-75	-8.17673e-10	-2.02736	4.39544e-36	-8.17673e-10	-2.12268	7.90674e-34	-8.17673e-10	-1.93417
184376808	chr3:184376808:G:A	4.95806e-75	-8.17673e-10	-1.58349	4.0202e-35	-8.17673e-10	0.0906697	5.78207e-32	-8.17673e-10	2.35805
184376862	chr3:184376862:G:A	7.87553e-75	-8.17673e-10	-1.12075	4.53337e-36	-8.17673e-10	-2.09178	9.22009e-34	-8.17673e-10	-1.7805
184376883	chr3:184376883:C:A	3.56346e-75	-8.17673e-10	-1.91378	5.44599e-36	-8.17673e-10	-1.90837	8.97551e-34	-8.17673e-10	-1.80738
184377198	chr3:184377198:A:G	2.89055e-75	-8.17673e-10	-2.12306	4.78139e-36	-8.17673e-10	-2.03852	6.79745e-34	-8.17673e-10	-2.08534
184377315	chr3:184377315:C:T	4.7233e-76	-1.97374	-1.96085	1.13034e-34	0.976964	0.14748	2.50671e-31	0.268456	3.55639
184377468	chr3:184377468:A:G	2.94238e-75	-8.17673e-10	-2.10529	4.44723e-36	-8.17673e-10	-2.11097	6.86258e-34	-8.17673e-10	-2.0758
184377518	chr3:184377518:C:T	3.88787e-75	-8.17673e-10	-1.82665	4.38956e-36	-8.17673e-10	-2.12402	1.23982e-33	-8.17673e-10	-1.48433
184378790	chr3:184378790:A:G	2.09478e-75	-0.872341	-1.57272	7.6934e-07	66.359	-1.14691	5.72635e-35	-2.53238	-2.02701
184379297	chr3:184379297:A:G	1.19197e-71	2.23092	3.97052	1.2636e-16	42.9452	-0.262735	8.30946e-35	-2.46123	-1.72584
184379730	chr3:184379730:G:C	4.70505e-75	-8.17673e-10	-1.63587	7.80845e-36	-8.17673e-10	-1.54804	1.41724e-33	-8.17673e-10	-1.35059
184380478	chr3:184380478:C:T	9.84648e-75	-8.17673e-10	-0.897395	5.00413e-35	-8.17673e-10	0.3096	3.85299e-32	-8.17673e-10	1.95213
184380641	chr3:184380641:G:A	2.87926e-75	-8.17673e-10	-2.12698	4.38101e-36	-8.17673e-10	-2.12597	6.69862e-34	-8.17673e-10	-2.09998
184380859	chr3:184380859:C:T	1.74988e-75	-0.556829	-2.06813	2.89678e-15	46.3821	-0.567457	7.99502e-35	-2.45994	-1.76571
184380923	chr3:184380923:G:A	5.60147e-75	-8.17673e-10	-1.46148	1.21498e-35	-8.17673e-10	-1.10593	3.85726e-33	-8.17673e-10	-0.349342
184381206	chr3:184381206:C:G	2.89235e-75	-8.17673e-10	-2.12244	4.45955e-36	-8.17673e-10	-2.1082	7.00489e-34	-8.17673e-10	-2.05528
184381262	chr3:184381262:C:T	5.07703e-71	-1.44582	9.09637	3.81405e-37	-2.44422	-2.12292	1.3042e-34	-2.46152	-1.27478
184381405	chr3:184381405:C:T	3.61814e-75	-8.17673e-10	-1.89855	1.01151e-35	-8.17673e-10	-1.28922	6.94445e-34	-8.17673e-10	-2.06394
184381418	chr3:184381418:C:T	1.04702e-74	-1.04914	0.213165	1.12347e-36	-1.4766	-2.01022	1.12363e-33	0.486067	-2.0688
184381554	chr3:184381554:G:C	6.74713e-76	-1.47478	-2.1032	4.35708e-36	-0.756231	-1.37522	7.13225e-34	-2.53968	0.502418
184381590	chr3:184381590:C:A	1.49951e-75	-0.658948	-2.12042	8.46212e-16	45.5943	-1.01021	6.87998e-35	-2.45025	-1.9256
184382168	chr3:184382168:G:A	1.92156e-75	-1.59464	-0.936731	3.7008e-36	-0.958411	-1.33629	1.62602e-33	-0.099595	-1.11357
184382550	chr3:184382550:G:A	7.72202e-75	-0.944644	-0.195788	1.01976e-36	-1.48926	-2.09442	1.46527e-33	0.792345	-2.10961
184382799	chr3:184382799:G:A	3.23196e-76	-2.40347	-1.91054	1.28504e-35	-0.543844	-0.506026	1.49764e-32	-0.920753	1.92793
184383109	chr3:184383109:G:A	2.94126e-75	-8.17673e-10	-2.10567	9.55837e-36	-8.17673e-10	-1.34583	5.7835e-33	-8.17673e-10	0.0557104
184383431	chr3:184383431:G:A	7.11358e-75	-8.17673e-10	-1.2225	2.18986e-35	-8.17673e-10	-0.516825	8.45132e-33	-8.17673e-10	0.435024
184383746	chr3:184383746:T:G	5.73964e-74	0.865474	-1.73e-09	3.72684e-36	-2.28769	-1.73e-09	5.11882e-34	-2.36896	-1.73e-09
184384231	chr3:184384231:G:GCTA	1.29875e-73	1.68206	-1.73e-09	4.1273e-36	-2.18562	-1.73e-09	1.42344e-30	5.56153	-1.73e-09
184384264	chr3:184384264:T:C	1.62856e-72	0.79497	3.41597	1.04952e-35	-2.45975	1.20742	2.388e-31	3.18349	0.592839
184384376	chr3:184384376:G:A	3.44461e-75	-8.17673e-10	-1.9477	7.30195e-36	-8.17673e-10	-1.61511	8.44705e-34	-8.17673e-10	-1.86807
184384608	chr3:184384608:C:T	4.74964e-72	0.81396	4.46736	3.05759e-35	-2.45793	2.2749	6.08032e-31	3.28799	1.42294
184385588	chr3:184385588:C:T	4.25732e-74	-8.17673e-10	0.566716	7.38219e-36	-8.17673e-10	-1.60418	6.80053e-34	-8.17673e-10	-2.08488
184385934	chr3:184385934:A:G	2.73338e-73	-0.860686	3.28689	5.63668e-36	-2.5316	0.657649	9.06858e-31	2.74964	2.36105
184386051	chr3:184386051:G:A	2.03398e-74	-8.17673e-10	-0.171931	7.4376e-36	-8.17673e-10	-1.5967	7.02558e-34	-8.17673e-10	-2.05233
184386115	chr3:184386115:A:C	8.79941e-76	-1.4795	-1.83291	1.81648e-36	-1.00096	-2.00539	3.95763e-34	-0.501978	-2.12426
184386951	chr3:184386951:C:T	4.47474e-75	-8.17673e-10	-1.68606	4.37912e-36	-8.17673e-10	-2.1264	9.16428e-34	-8.17673e-10	-1.78657
184387719	chr3:184387719:T:C	2.8779e-75	-8.17673e-10	-2.12745	7.18887e-36	-8.17673e-10	-1.63071	3.5436e-33	-8.17673e-10	-0.434157
184388231	chr3:184388231:CCA:C	3.88152e-75	-8.17673e-10	-1.82828	4.4032e-36	-8.17673e-10	-2.12092	1.17476e-33	-8.17673e-10	-1.53824
184388234	chr3:184388234:TCC:T	3.9773e-75	-8.17673e-10	-1.80391	4.39175e-36	-8.17673e-10	-2.12352	1.20979e-33	-8.17673e-10	-1.50885
184388705	chr3:184388705:T:G	3.56044e-75	-1.71932	-0.19531	1.98992e-35	-1.40482	0.792248	6.6948e-34	-2.33952	0.238963
184388862	chr3:184388862:G:A	2.32348e-75	-2.34144	-1.73e-09	2.95401e-36	-2.52008	-1.73e-09	4.54306e-34	-2.48828	-1.73e-09
184390667	chr3:184390667:G:A	3.41985e-75	-8.17673e-10	-1.95491	4.37387e-36	-8.17673e-10	-2.1276	7.69179e-34	-8.17673e-10	-1.96173
184390899	chr3:184390899:T:G	3.1225e-73	0.0782078	2.48109	4.30153e-36	-2.36005	0.215778	4.7111e-31	2.30617	2.14962
184391448	chr3:184391448:T:A	3.01296e-75	-1.88908	-0.192508	3.20604e-36	-1.01839	-1.41982	3.89737e-34	-0.608302	-2.03328
184391746	chr3:184391746:A:G	4.04482e-75	-8.17673e-10	-1.78707	4.37838e-36	-8.17673e-10	-2.12657	1.24356e-33	-8.17673e-10	-1.48132
184391996	chr3:184391996:TGTA:T	5.21947e-73	-0.33388	3.40694	1.5057e-35	-2.4139	1.52249	2.82691e-31	3.15393	0.791122
184392245	chr3:184392245:C:T	9.95367e-75	-8.17673e-10	-0.886568	2.00335e-35	-8.17673e-10	-0.605843	4.8707e-33	-8.17673e-10	-0.116062
184392323	chr3:184392323:A:AC	2.93058e-75	-1.84683	-0.262481	2.68276e-36	-1.09656	-1.51984	4.01549e-34	-0.545887	-2.06584
184392842	chr3:184392842:A:G	2.73368e-75	-1.91048	-0.268384	3.74875e-36	-0.857027	-1.4248	3.89217e-34	-0.610577	-2.03234
184392995	chr3:184392995:C:T	1.29255e-74	0.596719	-1.22202	3.83455e-30	13.5681	-2.01179	2.21877e-33	0.82705	-1.72939
184393994	chr3:184393994:G:T	6.05277e-76	-2.54504	-1.14154	8.15094e-35	0.297144	0.500328	1.66693e-33	-2.00199	0.813676
184394470	chr3:184394470:C:T	3.83433e-75	-8.17673e-10	-1.84051	1.06206e-35	-8.17673e-10	-1.24046	7.15548e-34	-8.17673e-10	-2.03401
184394730	chr3:184394730:G:A	4.31322e-71	2.01563	5.47189	2.18817e-28	15.2154	0.38507	8.60126e-35	-2.5177	-1.63486
184394905	chr3:184394905:T:C	3.32523e-75	-1.98297	-1.73e-09	3.33658e-36	-2.3983	-1.73e-09	4.6473e-33	-0.163012	-1.73e-09
184395717	chr3:184395717:C:A	4.50093e-76	-2.5254	-1.45741	1.19501e-36	-2.44433	-0.980764	6.16421e-34	-1.30101	-0.882116
184396845	chr3:184396845:A:G	5.98473e-75	-8.17673e-10	-1.3953	1.29343e-35	-8.17673e-10	-1.04336	1.1129e-33	-8.17673e-10	-1.59233
184397515	chr3:184397515:G:A	5.12266e-76	-1.89558	-1.95784	4.15021e-36	-0.0677783	-2.11231	9.2142e-35	-2.01797	-2.06576
184397686	chr3:184397686:A:AT	5.13907e-75	-1.47437	-0.0732631	1.87398e-34	3.7246	-2.09461	5.84618e-34	-0.274903	-1.96119
184397691	chr3:184397691:A:G	5.1041e-75	-1.47279	-0.0816749	1.87669e-34	3.7271	-2.09567	5.82669e-34	-0.275855	-1.96358
184397906	chr3:184397906:C:T	2.01434e-74	-0.181634	-1.73e-09	1.65691e-35	-0.795707	-1.73e-09	5.82755e-31	4.66847	-1.73e-09
184398132	chr3:184398132:C:T	3.17101e-75	-8.17673e-10	-2.03046	4.70048e-36	-8.17673e-10	-2.05558	7.14432e-34	-8.17673e-10	-2.03557
184398639	chr3:184398639:T:C	5.24975e-75	-1.13579	-0.390537	4.08679e-35	0.764154	-0.657057	4.65438e-34	-2.42638	-0.0376984
184398653	chr3:184398653:C:A	8.52797e-76	-2.51954	-0.824203	2.52961e-36	-1.79206	-0.883125	6.96588e-33	-1.21717	1.45889
184398738	chr3:184398738:T:C	3.16572e-76	-2.24177	-2.09294	3.86632e-37	-2.43463	-2.1189	6.5112e-35	-2.53303	-1.89791
184398828	chr3:184398828:C:CT	9.385e-75	-8.17673e-10	-0.945395	7.04499e-36	-8.17673e-10	-1.65093	9.17031e-34	-8.17673e-10	-1.78591
184398858	chr3:184398858:A:G	1.29236e-75	-2.26766	-0.660378	7.46342e-37	-2.37521	-1.5206	8.38589e-35	-2.52624	-1.65168
184399899	chr3:184399899:T:A	1.89074e-75	-0.456545	-2.09099	2.25709e-34	3.72891	-1.91291	1.0319e-34	-2.03348	-1.937
184399944	chr3:184399944:G:A	8.29437e-75	-8.17673e-10	-1.06893	1.5416e-35	-8.17673e-10	-0.867839	2.98763e-33	-8.17673e-10	-0.604817
184400578	chr3:184400578:G:A	1.27873e-74	-0.498708	-0.137345	1.52608e-36	-1.6952	-1.48535	9.63436e-35	-2.33757	-1.70157
184400663	chr3:184400663:AAAG:A	5.87563e-75	-8.17673e-10	-1.41369	7.57647e-36	-8.17673e-10	-1.5782	1.02543e-33	-8.17673e-10	-1.67418
184400672	chr3:184400672:A:G	6.27751e-75	-8.17673e-10	-1.34754	8.03957e-36	-8.17673e-10	-1.51887	1.07614e-33	-8.17673e-10	-1.62592
184400812	chr3:184400812:A:G	1.23919e-75	-1.246	-1.72405	3.54945e-37	-2.53127	-2.10777	5.26612e-35	-2.53691	-2.10626
184401182	chr3:184401182:C:T	3.40117e-75	-8.17673e-10	-1.96039	6.45123e-36	-8.17673e-10	-1.73898	1.07042e-33	-8.17673e-10	-1.63124
184401521	chr3:184401521:CAAT:C	5.76769e-75	-8.17673e-10	-1.43224	7.44155e-36	-8.17673e-10	-1.59617	1.00526e-33	-8.17673e-10	-1.69405
184401873	chr3:184401873:G:A	4.1466e-75	-1.76222	-1.73e-09	6.89694e-36	-1.67217	-1.73e-09	1.46665e-32	0.986268	-1.73e-09
184401958	chr3:184401958:G:T	1.99608e-75	-2.49332	-1.73e-09	4.19804e-36	-2.16863	-1.73e-09	4.52327e-34	-2.49265	-1.73e-09
184402016	chr3:184402016:G:A	4.24124e-75	-1.73965	-1.73e-09	6.99538e-36	-1.658	-1.73e-09	1.54767e-32	1.04003	-1.73e-09
184402134	chr3:184402134:C:T	4.16127e-75	-8.17673e-10	-1.75869	5.65433e-36	-8.17673e-10	-1.87083	6.52733e-34	-8.17673e-10	-2.12589
184402732	chr3:184402732:C:T	2.47985e-74	-2.50685	2.53312	2.57675e-36	-1.66832	-0.988399	1.22191e-34	-2.48986	-1.31161
184402935	chr3:184402935:A:G	2.82091e-76	-2.54499	-1.90505	8.19414e-37	-1.77983	-2.02258	1.32045e-34	-1.84521	-1.8787
184402969	chr3:184402969:C:T	2.16797e-75	-2.41072	-1.73e-09	3.41005e-36	-2.37652	-1.73e-09	2.56452e-33	-0.757529	-1.73e-09
184403001	chr3:184403001:T:A	3.25995e-75	-8.17673e-10	-2.0028	4.37683e-36	-8.17673e-10	-2.12692	6.65842e-34	-8.17673e-10	-2.106
184403023	chr3:184403023:A:G	5.28368e-75	0.607592	-2.12748	2.45982e-33	5.42961	-1.22501	4.81725e-34	-1.48572	-0.943956
184403141	chr3:184403141:C:T	3.21964e-75	-8.17673e-10	-2.01524	4.56443e-36	-8.17673e-10	-2.08495	8.24143e-34	-8.17673e-10	-1.89271
184403161	chr3:184403161:C:T	7.67819e-75	-8.17673e-10	-1.14613	6.7339e-36	-8.17673e-10	-1.69609	7.8184e-34	-8.17673e-10	-1.9454
184403166	chr3:184403166:C:A	6.85131e-75	-8.17673e-10	-1.26007	6.3072e-36	-8.17673e-10	-1.76156	7.52366e-34	-8.17673e-10	-1.98383
184403332	chr3:184403332:C:T	6.77789e-75	-8.17673e-10	-1.27084	8.17006e-36	-8.17673e-10	-1.50277	1.08544e-33	-8.17673e-10	-1.61732
184403447	chr3:184403447:C:T	2.56315e-76	-2.42961	-2.11624	1.42123e-36	-1.30987	-1.94185	8.95838e-35	-2.35979	-1.75208
184403738	chr3:184403738:C:T	1.35129e-74	-8.17673e-10	-0.580867	2.17295e-35	-8.17673e-10	-0.524577	3.45903e-33	-8.17673e-10	-0.458312
184403745	chr3:184403745:CCTGG:C	3.22274e-75	-8.17673e-10	-2.01428	6.94236e-36	-8.17673e-10	-1.66561	1.63028e-33	-8.17673e-10	-1.21055
184403863	chr3:184403863:A:G	4.36814e-76	-1.8858	-2.12695	7.21744e-35	2.465	-1.78916	7.47183e-35	-2.51146	-1.78187
184404347	chr3:184404347:T:C	3.02366e-75	-2.07804	-1.73e-09	5.11078e-36	-1.9719	-1.73e-09	7.10476e-33	0.261466	-1.73e-09
184404364	chr3:184404364:T:C	5.04213e-76	-1.87727	-1.99199	1.15155e-34	3.16754	-2.02451	6.11116e-35	-2.52848	-1.96587
184404893	chr3:184404893:C:T	2.56002e-76	-2.4254	-2.12168	2.55782e-35	1.72492	-2.08642	5.45724e-35	-2.49605	-2.11148
184404985	chr3:184404985:T:C	1.88646e-75	-2.48413	-0.0656714	1.04654e-35	-0.942873	-0.312301	2.07353e-32	-1.04595	2.37849
184405091	chr3:184405091:C:A	9.48089e-74	-8.17673e-10	1.36736	2.76468e-34	-8.17673e-10	2.01885	2.01289e-32	-8.17673e-10	1.30286
184405151	chr3:184405151:G:A	2.9863e-75	-2.09047	-1.73e-09	5.05401e-36	-1.98307	-1.73e-09	6.92823e-33	0.236305	-1.73e-09
184405153	chr3:184405153:A:G	2.93234e-75	-2.10871	-1.73e-09	4.96373e-36	-2.00109	-1.73e-09	6.69439e-33	0.201971	-1.73e-09
184405208	chr3:184405208:T:C	6.21319e-75	-8.17673e-10	-1.35783	1.20622e-35	-8.17673e-10	-1.11317	1.70981e-33	-8.17673e-10	-1.16291
184405454	chr3:184405454:G:A	2.09542e-75	-2.44475	-1.73e-09	3.59005e-36	-2.32508	-1.73e-09	4.64004e-34	-2.46716	-1.73e-09
184405575	chr3:184405575:C:T	4.89978e-74	-8.17673e-10	0.707267	2.01503e-35	-8.17673e-10	-0.60003	2.83418e-33	-8.17673e-10	-0.657545
184405747	chr3:184405747:G:A	3.69611e-75	-1.87723	-1.73e-09	4.07564e-36	-2.19822	-1.73e-09	5.1832e-34	-2.35646	-1.73e-09
184406131	chr3:184406131:G:A	2.0107e-75	-2.48603	-1.73e-09	3.27125e-36	-2.41808	-1.73e-09	5.03696e-34	-2.38508	-1.73e-09
184406331	chr3:184406331:C:T	2.51825e-75	-2.54326	0.282319	3.78967e-36	-2.44815	0.177179	3.40348e-34	-2.15094	-0.626144
184406351	chr3:184406351:G:C	3.81402e-76	-2.36405	-1.78436	4.31738e-36	-0.190137	-1.95046	9.99224e-35	-2.12599	-1.87667
184406410	chr3:184406410:C:T	1.78589e-73	-8.17673e-10	2.00058	4.50402e-36	-8.17673e-10	-2.09828	7.75041e-34	-8.17673e-10	-1.95414
184406412	chr3:184406412:T:C	3.45728e-75	-8.17673e-10	-1.94403	4.39172e-36	-8.17673e-10	-2.12353	8.74047e-34	-8.17673e-10	-1.83392
184406507	chr3:184406507:G:A	2.88519e-75	-8.17673e-10	-2.12492	4.42778e-36	-8.17673e-10	-2.11535	6.64853e-34	-8.17673e-10	-2.10749
184406713	chr3:184406713:G:A	2.8448e-76	-2.37664	-2.06496	3.4894e-37	-2.53668	-2.11942	8.69589e-35	-2.41681	-1.72481
184406805	chr3:184406805:T:C	2.8163e-76	-2.32628	-2.12539	6.19721e-37	-2.03608	-2.04566	2.80435e-34	-0.913574	-2.05714
184406816	chr3:184406816:G:A	4.76703e-75	-8.17673e-10	-1.62279	5.03833e-36	-8.17673e-10	-1.98617	6.84071e-34	-8.17673e-10	-2.07899
184406883	chr3:184406883:T:C	3.04259e-76	-2.51943	-1.85495	7.11497e-37	-2.14079	-1.80285	2.70897e-34	-1.65666	-1.34866
184407006	chr3:184407006:G:A	5.9874e-75	-8.17673e-10	-1.39485	7.66007e-36	-8.17673e-10	-1.56723	2.46511e-33	-8.17673e-10	-0.797062
184407026	chr3:184407026:G:A	3.46528e-76	-2.4901	-1.7542	3.84513e-37	-2.48826	-2.07076	9.54597e-35	-2.01587	-2.03248
184407127	chr3:184407127:G:A	5.79749e-75	-8.17673e-10	-1.42708	1.38836e-35	-8.17673e-10	-0.97254	2.95157e-33	-8.17673e-10	-0.616962
184407371	chr3:184407371:A:G	2.39264e-75	-1.19262	-1.11949	8.9831e-37	-2.37057	-1.33992	1.92973e-32	1.63062	-0.369957
184407808	chr3:184407808:C:T	3.62543e-75	-8.17673e-10	-1.89654	5.85725e-36	-8.17673e-10	-1.83557	8.3503e-34	-8.17673e-10	-1.87959
184407823	chr3:184407823:C:T	3.5384e-75	-8.17673e-10	-1.92084	7.1585e-36	-8.17673e-10	-1.63495	1.30384e-33	-8.17673e-10	-1.43398
184408304	chr3:184408304:C:A	2.03883e-75	-1.28529	-1.18684	8.68473e-37	-2.33898	-1.40529	1.55361e-32	1.50392	-0.460048
184408305	chr3:184408305:G:C	3.20271e-75	-8.17673e-10	-2.02051	5.86133e-36	-8.17673e-10	-1.83487	1.02987e-33	-8.17673e-10	-1.66987
184408348	chr3:184408348:A:T	3.5079e-75	-8.17673e-10	-1.92949	5.63291e-36	-8.17673e-10	-1.87462	8.05553e-34	-8.17673e-10	-1.91553
184408526	chr3:184408526:T:C	2.40545e-75	-1.37065	-0.936119	1.33514e-36	-2.31696	-0.997247	9.86932e-32	1.57603	1.31668
184408564	chr3:184408564:A:AT	3.22977e-75	-8.17673e-10	-2.0121	5.94026e-36	-8.17673e-10	-1.82149	1.04775e-33	-8.17673e-10	-1.65265
184408571	chr3:184408571:T:C	3.31901e-75	-8.17673e-10	-1.98484	4.43256e-36	-8.17673e-10	-2.11427	6.70664e-34	-8.17673e-10	-2.09879
184409001	chr3:184409001:C:T	5.6269e-76	-1.73468	-2.02486	3.82545e-37	-2.50689	-2.05727	3.7241e-33	1.18941	-1.57388
184409255	chr3:184409255:T:C	2.12026e-75	-1.03636	-1.39661	6.3533e-37	-2.36836	-1.68849	1.72277e-32	1.76346	-0.616244
184409320	chr3:184409320:C:T	7.62493e-74	1.1495	-1.73e-09	2.75125e-35	-0.288606	-1.73e-09	1.08052e-33	-1.62185	-1.73e-09
184409342	chr3:184409342:ATCTCATAGAGGAAGTGG:A	3.11962e-75	-8.17673e-10	-2.0468	4.51175e-36	-8.17673e-10	-2.09656	6.52026e-34	-8.17673e-10	-2.12697
184409361	chr3:184409361:T:C	3.12768e-75	-8.17673e-10	-2.04422	4.519e-36	-8.17673e-10	-2.09496	6.5219e-34	-8.17673e-10	-2.12672
184409438	chr3:184409438:G:A	3.51827e-75	-8.17673e-10	-1.92654	4.52618e-36	-8.17673e-10	-2.09337	6.90103e-34	-8.17673e-10	-2.07021
184409727	chr3:184409727:C:T	3.2928e-75	-8.17673e-10	-1.99277	5.32612e-36	-8.17673e-10	-1.93063	8.1879e-34	-8.17673e-10	-1.89923
184409954	chr3:184409954:C:T	5.07972e-76	-1.92126	-1.94058	6.87246e-37	-1.85882	-2.11949	6.31756e-35	-2.35281	-2.10832
184409977	chr3:184409977:G:A	4.58218e-76	-1.86983	-2.09509	6.60496e-37	-1.91585	-2.10216	6.43692e-35	-2.32715	-2.11527
184409998	chr3:184409998:C:T	5.54365e-75	-8.17673e-10	-1.47185	3.04048e-35	-8.17673e-10	-0.188646	3.29595e-33	-8.17673e-10	-0.506604
184410133	chr3:184410133:T:C	4.48072e-76	-2.08422	-1.90309	8.68833e-37	-1.63136	-2.11249	5.82322e-35	-2.44324	-2.09937
184410189	chr3:184410189:C:T	2.55459e-75	-2.24662	-1.73e-09	3.59141e-36	-2.3247	-1.73e-09	4.7064e-34	-2.45296	-1.73e-09
184410315	chr3:184410315:C:T	3.47304e-75	-8.17673e-10	-1.93948	4.40881e-36	-8.17673e-10	-2.11964	6.58547e-34	-8.17673e-10	-2.11702
184410426	chr3:184410426:C:T	4.8095e-76	-2.10695	-1.80955	9.15182e-37	-1.60285	-2.08903	5.93959e-35	-2.45166	-2.07117
184410439	chr3:184410439:T:C	5.66988e-76	-2.09906	-1.65286	9.64932e-37	-1.61145	-2.0275	6.34725e-35	-2.44798	-2.00847
184410469	chr3:184410469:G:A	4.36769e-76	-2.15247	-1.86039	9.65806e-37	-1.53694	-2.1011	5.7428e-35	-2.47347	-2.08306
184410582	chr3:184410582:C:A	7.54362e-76	-1.9314	-1.53499	9.84111e-37	-1.64134	-1.97792	7.80668e-35	-2.29403	-1.95545
184410667	chr3:184410667:C:T	2.84404e-76	-2.53275	-1.90912	2.82602e-36	-0.623383	-1.94099	6.19838e-35	-2.52045	-1.95973
184411084	chr3:184411084:G:A	3.34786e-76	-2.39494	-1.88383	1.96181e-36	-0.802494	-2.12688	5.18208e-35	-2.53187	-2.12739
184411189	chr3:184411189:TG:T	3.07782e-76	-2.43545	-1.92742	2.32293e-36	-0.634762	-2.12565	5.13425e-35	-2.54164	-2.12689
184411227	chr3:184411227:A:T	2.79403e-74	-8.17673e-10	0.145563	3.46037e-35	-8.17673e-10	-0.0592857	2.77994e-33	-8.17673e-10	-0.67687
184411301	chr3:184411301:T:G	3.19674e-76	-2.37378	-1.95118	1.83437e-36	-0.87122	-2.12533	5.236e-35	-2.52488	-2.12404
184411384	chr3:184411384:C:A	3.14536e-76	-2.39655	-1.94461	1.9517e-36	-0.808507	-2.12604	5.19824e-35	-2.53146	-2.12469
184411392	chr3:184411392:T:C	3.14023e-76	-2.39806	-1.94474	1.95979e-36	-0.80438	-2.12603	5.19589e-35	-2.53193	-2.12467
184411534	chr3:184411534:C:A	8.31906e-75	-1.90573	0.839768	4.34446e-35	-0.899217	1.06745	1.2445e-32	0.475369	0.346649
184411809	chr3:184411809:A:C	4.23045e-75	-0.970147	-0.772054	1.02334e-36	-2.39534	-1.18484	4.48108e-32	1.87663	0.226516
184411839	chr3:184411839:C:T	1.2364e-75	-1.48891	-1.4834	3.83742e-36	-1.51086	-0.747591	7.85961e-32	2.34734	0.317678
184411956	chr3:184411956:A:G	3.51557e-75	-8.17673e-10	-1.92731	7.51393e-36	-8.17673e-10	-1.58649	1.7036e-33	-8.17673e-10	-1.16655
184412105	chr3:184412105:G:A	3.62041e-75	-8.17673e-10	-1.89792	7.88715e-36	-8.17673e-10	-1.53801	1.81826e-33	-8.17673e-10	-1.10142
184412315	chr3:184412315:G:A	2.87904e-75	-8.17673e-10	-2.12705	6.79532e-36	-8.17673e-10	-1.68701	9.90921e-34	-8.17673e-10	-1.70842
184412838	chr3:184412838:C:T	9.12117e-76	-2.46673	-0.80977	3.38816e-36	-0.436764	-1.9462	5.96932e-35	-2.47267	-2.04517
184412869	chr3:184412869:T:C	1.43415e-75	-1.75287	-1.07106	5.82125e-37	-2.37459	-1.76973	3.02535e-34	-1.04871	-1.84615
184413243	chr3:184413243:C:T	1.38305e-75	-1.80294	-1.05728	6.00625e-37	-2.34977	-1.76326	2.84508e-34	-1.1171	-1.8392
184413304	chr3:184413304:G:A	1.16864e-73	-8.17673e-10	1.5765	3.28114e-34	-8.17673e-10	2.19011	6.14754e-32	-8.17673e-10	2.41934
184413394	chr3:184413394:T:G	3.94078e-75	-8.17673e-10	-1.81313	4.6281e-36	-8.17673e-10	-2.0711	6.5262e-34	-8.17673e-10	-2.12606
184413666	chr3:184413666:C:T	7.78319e-76	-1.54946	-1.88566	3.36339e-36	-0.607407	-1.78289	8.41875e-34	-0.511456	-1.35997
184413902	chr3:184413902:G:T	8.0553e-75	-8.17673e-10	-1.09818	8.35672e-36	-8.17673e-10	-1.48018	1.06338e-33	-8.17673e-10	-1.63785
184414211	chr3:184414211:G:A	2.12111e-75	-2.43257	-1.73e-09	2.93106e-36	-2.52789	-1.73e-09	4.30579e-34	-2.54192	-1.73e-09
184414294	chr3:184414294:A:G	2.88035e-75	-8.17673e-10	-2.1266	1.35937e-35	-8.17673e-10	-0.993643	7.80121e-33	-8.17673e-10	0.35498
184414332	chr3:184414332:C:T	3.37293e-75	-8.17673e-10	-1.96873	4.39702e-36	-8.17673e-10	-2.12232	6.85017e-34	-8.17673e-10	-2.07761
184414891	chr3:184414891:G:A	2.16683e-75	-2.41125	-1.73e-09	3.12428e-36	-2.46404	-1.73e-09	5.47898e-34	-2.30097	-1.73e-09
184415078	chr3:184415078:C:G	3.66841e-75	-8.17673e-10	-1.88475	8.16442e-36	-8.17673e-10	-1.50346	1.90426e-33	-8.17673e-10	-1.0552
184415175	chr3:184415175:G:A	2.73045e-74	-1.98273	2.10528	7.40904e-35	-1.05536	1.75739	1.85257e-32	0.341948	0.87791
184415263	chr3:184415263:C:G	2.94157e-75	-8.17673e-10	-2.10557	4.5496e-36	-8.17673e-10	-2.08821	7.61099e-34	-8.17673e-10	-1.97229
184415324	chr3:184415324:A:G	3.4895e-75	-8.17673e-10	-1.93475	1.1816e-35	-8.17673e-10	-1.13379	1.29898e-33	-8.17673e-10	-1.43772
184415823	chr3:184415823:C:T	2.89026e-76	-2.30843	-2.11732	4.20761e-37	-2.54142	-1.92752	4.11914e-34	-1.26254	-1.3237
184416051	chr3:184416051:A:G	3.11493e-76	-2.22464	-2.12624	3.81117e-37	-2.52081	-2.04708	3.83674e-34	-1.05561	-1.60165
184416120	chr3:184416120:C:T	3.04208e-75	-8.17673e-10	-2.07197	4.45785e-36	-8.17673e-10	-2.10858	7.15963e-34	-8.17673e-10	-2.03343
184416169	chr3:184416169:G:T	3.57753e-75	-8.17673e-10	-1.90984	4.46082e-36	-8.17673e-10	-2.10792	6.67322e-34	-8.17673e-10	-2.10378
184416213	chr3:184416213:G:A	7.78289e-75	-1.13258	-1.73e-09	1.91774e-34	1.65307	-1.73e-09	1.23221e-32	0.812093	-1.73e-09
184416984	chr3:184416984:C:T	3.96004e-75	-8.17673e-10	-1.80825	4.4431e-36	-8.17673e-10	-2.11189	6.56016e-34	-8.17673e-10	-2.12087
184417087	chr3:184417087:G:A	7.09223e-75	-2.09565	0.870137	3.12044e-35	-1.23878	1.07609	8.90077e-33	0.125212	0.361626
184417125	chr3:184417125:A:G	2.35516e-75	-2.3279	-1.73e-09	3.36186e-36	-2.39075	-1.73e-09	4.98777e-34	-2.3949	-1.73e-09
184417169	chr3:184417169:A:G	6.73368e-76	-1.46462	-2.11535	9.1313e-37	-1.57351	-2.12062	2.25167e-33	1.10325	-1.99088
184417542	chr3:184417542:A:G	2.99422e-75	-8.17673e-10	-2.08783	5.68764e-36	-8.17673e-10	-1.86495	1.18355e-33	-8.17673e-10	-1.53078
184417649	chr3:184417649:T:C	7.28031e-76	-1.43275	-2.06917	9.34692e-37	-1.54515	-2.12564	2.20827e-33	1.16315	-2.07024
184418295	chr3:184418295:A:G	2.32134e-75	-2.34236	-1.73e-09	3.33128e-36	-2.39989	-1.73e-09	5.03066e-34	-2.38633	-1.73e-09
184418565	chr3:184418565:G:A	2.31427e-75	-2.34542	-1.73e-09	3.32514e-36	-2.40174	-1.73e-09	5.04632e-34	-2.38322	-1.73e-09
184418629	chr3:184418629:G:T	2.93655e-75	-8.17673e-10	-2.10727	5.44356e-36	-8.17673e-10	-1.90881	1.11933e-33	-8.17673e-10	-1.58657
184418924	chr3:184418924:C:T	3.77011e-75	-8.17673e-10	-1.8574	1.29453e-35	-8.17673e-10	-1.04252	1.37866e-33	-8.17673e-10	-1.37819
184418969	chr3:184418969:A:G	2.18652e-74	0.898684	-0.998297	1.00352e-36	-2.4955	-1.10423	2.87799e-30	5.05224	1.21331
184418983	chr3:184418983:A:G	4.43277e-75	-8.17673e-10	-1.69548	5.12155e-36	-8.17673e-10	-1.96979	6.63044e-34	-8.17673e-10	-2.11021
184418998	chr3:184418998:C:A	2.79988e-75	-2.15493	-1.73e-09	3.36329e-36	-2.39033	-1.73e-09	1.75943e-33	-1.13431	-1.73e-09
184419286	chr3:184419286:CACAGAGCTCCTGGTAAGGGAGTTAAAGTGCTCCATGCTACAAAGGGGCCA:C	3.11248e-75	-8.17673e-10	-2.04909	5.8725e-36	-8.17673e-10	-1.83297	9.04909e-34	-8.17673e-10	-1.79922
184419410	chr3:184419410:A:G	3.09584e-75	-8.17673e-10	-2.05445	4.50483e-36	-8.17673e-10	-2.0981	7.05412e-34	-8.17673e-10	-2.04827
184419441	chr3:184419441:G:A	4.00144e-76	-2.22628	-1.87416	1.72583e-36	-2.5139	-0.543638	2.47807e-33	-1.21329	0.42147
184419476	chr3:184419476:C:T	9.5377e-74	-2.50283	3.87616	1.2449e-33	-2.50183	6.02539	1.88359e-31	-2.28246	5.82152
184419845	chr3:184419845:A:G	3.12387e-76	-2.30606	-2.04196	1.08138e-36	-2.53437	-0.990645	2.53092e-33	-1.27018	0.499468
184419868	chr3:184419868:G:A	5.4557e-76	-1.6948	-2.09563	8.45608e-37	-1.77111	-1.99984	2.65306e-33	0.714455	-1.43804
184420143	chr3:184420143:T:G	4.84352e-76	-1.87594	-2.03351	6.12945e-37	-1.96747	-2.12526	1.24889e-33	0.459748	-1.93679
184420353	chr3:184420353:A:G	3.24475e-75	-8.17673e-10	-2.00747	4.40751e-36	-8.17673e-10	-2.11994	7.10364e-34	-8.17673e-10	-2.04128
184420728	chr3:184420728:T:C	3.47445e-75	-8.17673e-10	-1.93907	6.57043e-36	-8.17673e-10	-1.72067	7.23764e-34	-8.17673e-10	-2.02259
184420837	chr3:184420837:G:A	1.50344e-74	0.546472	-1.02064	8.99377e-37	-2.5289	-1.1804	1.44931e-30	4.65943	0.92011
184421178	chr3:184421178:T:C	2.68079e-76	-2.53276	-1.96822	1.00568e-36	-1.47064	-2.12695	5.64625e-35	-2.54309	-2.03039
184421614	chr3:184421614:C:T	6.62223e-75	-8.17673e-10	-1.29408	1.57479e-35	-8.17673e-10	-0.846543	2.40949e-33	-8.17673e-10	-0.819882
184421825	chr3:184421825:C:T	4.2302e-75	-8.17673e-10	-1.74226	5.57577e-36	-8.17673e-10	-1.88482	8.78487e-34	-8.17673e-10	-1.82885
184421882	chr3:184421882:G:A	2.18123e-75	-1.4001	-1.00452	9.56212e-37	-2.50626	-1.14176	2.21073e-34	-1.83682	-1.37174
184421955	chr3:184421955:C:T	1.90611e-75	-2.53945	-1.73e-09	2.92187e-36	-2.53102	-1.73e-09	8.99615e-34	-1.80509	-1.73e-09
184422168	chr3:184422168:T:C	1.64796e-74	-8.17673e-10	-0.382383	2.70638e-35	-8.17673e-10	-0.305051	1.67368e-33	-8.17673e-10	-1.18427
184422181	chr3:184422181:C:A	3.5871e-75	-8.17673e-10	-1.90716	4.54387e-36	-8.17673e-10	-2.08947	6.55481e-34	-8.17673e-10	-2.12169
184422297	chr3:184422297:G:A	7.38908e-76	-1.68748	-1.79961	4.99291e-37	-2.22749	-2.07032	7.45606e-35	-2.30776	-1.98768
184422356	chr3:184422356:C:T	1.67399e-75	-0.54166	-2.12764	1.77854e-34	3.67781	-2.10009	1.23364e-34	-1.7243	-2.06762
184422642	chr3:184422642:C:T	2.89539e-75	-8.17673e-10	-2.12139	4.77041e-36	-8.17673e-10	-2.04082	7.64183e-34	-8.17673e-10	-1.96825
184422697	chr3:184422697:A:C	4.22929e-76	-2.46785	-1.57721	1.76711e-36	-2.52985	-0.504047	5.48709e-34	-2.33451	0.0350213
184422923	chr3:184422923:A:G	2.85187e-76	-2.37862	-2.0605	7.13703e-37	-1.85208	-2.08846	3.16168e-34	-1.52063	-1.33015
184423640	chr3:184423640:A:G	1.80447e-74	-0.388314	0.0966557	3.62356e-36	-1.78756	-0.528235	7.10148e-34	-0.926898	-1.11468
184423750	chr3:184423750:G:C	9.84657e-76	-1.96055	-1.23942	1.12206e-36	-2.27974	-1.20834	1.14651e-34	-2.08596	-1.7792
184423999	chr3:184423999:G:A	4.29522e-75	-8.17673e-10	-1.72701	4.77759e-36	-8.17673e-10	-2.03931	7.18397e-34	-8.17673e-10	-2.03003
184424665	chr3:184424665:C:T	8.51954e-76	-1.92424	-1.4205	8.61626e-37	-2.26158	-1.4906	9.31796e-35	-2.1069	-1.96563
184424952	chr3:184424952:G:A	1.27949e-75	-2.01639	-0.921651	1.2833e-36	-2.32276	-1.03106	1.32274e-34	-2.01741	-1.70476
184425332	chr3:184425332:GA:G	6.84688e-75	-8.17673e-10	-1.26071	1.09434e-35	-8.17673e-10	-1.21051	1.7681e-33	-8.17673e-10	-1.12939
184425736	chr3:184425736:C:T	3.91761e-75	-8.17673e-10	-1.81903	4.66066e-36	-8.17673e-10	-2.06409	6.61589e-34	-8.17673e-10	-2.11241
184425810	chr3:184425810:C:T	2.91487e-75	-8.17673e-10	-2.11468	4.37468e-36	-8.17673e-10	-2.12742	6.52418e-34	-8.17673e-10	-2.12637
184426797	chr3:184426797:A:G	6.5532e-75	-0.353845	-0.95071	1.63416e-36	-1.69689	-1.41522	1.5504e-34	-1.70139	-1.86198
184426858	chr3:184426858:G:A	8.87906e-76	-1.88492	-1.41848	8.85263e-37	-2.23262	-1.49249	9.05306e-35	-2.13456	-1.96681
184426887	chr3:184426887:A:G	2.92282e-75	-8.17673e-10	-2.11196	5.28881e-36	-8.17673e-10	-1.93765	8.69868e-34	-8.17673e-10	-1.83871
184427665	chr3:184427665:C:T	6.21323e-76	-1.57859	-2.08182	5.60236e-37	-2.2434	-1.93925	7.36115e-34	-0.502301	-1.50337
184428545	chr3:184428545:T:C	2.97174e-75	-8.17673e-10	-2.09536	5.17672e-36	-8.17673e-10	-1.95907	8.39661e-34	-8.17673e-10	-1.87406
184428998	chr3:184428998:G:A	8.91449e-75	-0.0131857	-0.983644	2.74369e-36	-1.58427	-1.00968	5.9148e-34	-1.1345	-1.08992
184429306	chr3:184429306:C:T	4.17753e-75	-8.17673e-10	-1.75479	7.07483e-36	-8.17673e-10	-1.6467	1.16118e-33	-8.17673e-10	-1.54987
184429668	chr3:184429668:C:T	2.95628e-75	-8.17673e-10	-2.10058	4.9872e-36	-8.17673e-10	-1.99637	8.02299e-34	-8.17673e-10	-1.91957
184429677	chr3:184429677:A:G	6.32199e-75	-8.17673e-10	-1.34047	1.61872e-35	-8.17673e-10	-0.819024	1.7582e-33	-8.17673e-10	-1.13501
184430134	chr3:184430134:T:C	3.64281e-75	-8.17673e-10	-1.89175	5.00168e-36	-8.17673e-10	-1.99347	7.07766e-34	-8.17673e-10	-2.04494
184430377	chr3:184430377:G:A	4.03451e-75	-8.17673e-10	-1.78962	9.39941e-36	-8.17673e-10	-1.3626	1.10865e-33	-8.17673e-10	-1.59616
184430698	chr3:184430698:G:A	2.26409e-75	-2.36734	-1.73e-09	3.31134e-36	-2.40589	-1.73e-09	4.77889e-34	-2.43768	-1.73e-09
184430701	chr3:184430701:G:A	1.31462e-74	-0.371121	-0.237259	2.79805e-36	-1.7765	-0.797827	5.88454e-34	-0.911247	-1.31831
184430788	chr3:184430788:T:C	6.36195e-76	-1.53412	-2.10264	9.78677e-37	-2.1549	-1.4699	9.92394e-34	-0.459874	-1.24706
184430813	chr3:184430813:G:A	5.16099e-75	-1.54338	-1.73e-09	8.61385e-36	-1.44988	-1.73e-09	1.10184e-33	-1.60232	-1.73e-09
184430844	chr3:184430844:T:C	4.13065e-75	-0.104977	-1.6611	1.33267e-36	-1.63064	-1.68542	3.05882e-34	-1.18557	-1.69828
184431421	chr3:184431421:A:C	1.98157e-75	-2.50062	-1.73e-09	3.61152e-36	-2.31912	-1.73e-09	4.37295e-34	-2.52645	-1.73e-09
184431796	chr3:184431796:G:A	5.0236e-75	-8.17673e-10	-1.57036	6.21852e-36	-8.17673e-10	-1.77572	1.2444e-33	-8.17673e-10	-1.48065
184431828	chr3:184431828:T:C	4.11587e-75	-8.17673e-10	-1.76966	9.68034e-36	-8.17673e-10	-1.33315	1.13563e-33	-8.17673e-10	-1.57211
184431832	chr3:184431832:A:C	3.71792e-73	-8.17673e-10	2.73382	9.79066e-36	-8.17673e-10	-1.32182	8.76164e-34	-8.17673e-10	-1.8315
184431963	chr3:184431963:C:T	3.09668e-75	-8.17673e-10	-2.05418	4.97585e-36	-8.17673e-10	-1.99865	7.16581e-34	-8.17673e-10	-2.03256
184432219	chr3:184432219:T:G	4.22379e-76	-1.92185	-2.12451	4.25754e-37	-2.38489	-2.07225	1.97712e-34	-1.19346	-2.12679
184432281	chr3:184432281:A:G	7.07089e-75	-2.47939	1.25087	6.1756e-36	-2.54145	0.758809	1.03961e-33	-2.4179	0.757444
184432613	chr3:184432613:G:A	5.10349e-76	-2.50384	-1.35333	1.44577e-36	-2.54542	-0.689186	3.11426e-34	-2.41554	-0.450354
184432614	chr3:184432614:T:G	5.14103e-76	-2.50743	-1.34241	1.47093e-36	-2.54601	-0.67134	3.15921e-34	-2.42129	-0.430273
184432646	chr3:184432646:AG:A	3.60796e-76	-2.28928	-1.91467	6.9821e-36	0.171677	-1.83157	7.45648e-35	-2.45872	-1.83667
184432700	chr3:184432700:A:G	1.10683e-74	-8.17673e-10	-0.780423	4.4478e-36	-8.17673e-10	-2.11084	6.74186e-34	-8.17673e-10	-2.09355
184432745	chr3:184432745:G:T	1.92512e-75	-2.52952	-1.73e-09	2.97139e-36	-2.51422	-1.73e-09	8.34078e-34	-1.88073	-1.73e-09
184432746	chr3:184432746:A:C	1.92029e-75	-2.53203	-1.73e-09	2.96127e-36	-2.51763	-1.73e-09	8.47498e-34	-1.86477	-1.73e-09
184432775	chr3:184432775:C:T	3.54893e-75	-8.17673e-10	-1.91786	4.90538e-36	-8.17673e-10	-2.01291	6.97228e-34	-8.17673e-10	-2.05994
184433183	chr3:184433183:G:T	1.92791e-75	-2.52807	-1.73e-09	2.97489e-36	-2.51304	-1.73e-09	8.26578e-34	-1.88976	-1.73e-09
184433554	chr3:184433554:C:T	3.09395e-75	-8.17673e-10	-2.05506	4.96991e-36	-8.17673e-10	-1.99985	7.15816e-34	-8.17673e-10	-2.03363
184433596	chr3:184433596:T:C	3.13176e-75	-8.17673e-10	-2.04291	4.45536e-36	-8.17673e-10	-2.10914	6.51591e-34	-8.17673e-10	-2.12764
184433650	chr3:184433650:A:C	7.24948e-76	-2.40677	-1.0994	2.81259e-36	-2.27416	-0.294979	6.10215e-34	-2.11147	-0.081773
184433801	chr3:184433801:A:G	1.49477e-74	-0.179911	-0.300043	2.9761e-36	-1.66648	-0.846155	6.754e-34	-0.740314	-1.35144
184433885	chr3:184433885:T:C	8.45889e-75	0.431223	-1.48051	3.31652e-36	-0.932294	-1.47204	6.70071e-34	-0.598946	-1.50072
184433954	chr3:184433954:G:A	1.89933e-75	-2.54301	-1.73e-09	2.91253e-36	-2.53422	-1.73e-09	9.37154e-34	-1.76421	-1.73e-09
184434070	chr3:184434070:G:A	1.90993e-75	-2.53744	-1.73e-09	2.93696e-36	-2.52587	-1.73e-09	8.83375e-34	-1.8233	-1.73e-09
184434231	chr3:184434231:CCTT:C	4.66934e-75	-1.64349	-1.73e-09	2.87689e-36	-2.54654	-1.73e-09	1.19062e-33	-1.52482	-1.73e-09
184434409	chr3:184434409:T:TC	3.90543e-75	-8.17673e-10	-1.82214	7.43575e-36	-8.17673e-10	-1.59695	8.72164e-34	-8.17673e-10	-1.83608
184434500	chr3:184434500:C:A	2.88149e-75	-8.17673e-10	-2.1262	4.7667e-36	-8.17673e-10	-2.04159	7.61243e-34	-8.17673e-10	-1.9721
184434505	chr3:184434505:G:A	3.09045e-75	-8.17673e-10	-2.05619	4.96875e-36	-8.17673e-10	-2.00008	7.14833e-34	-8.17673e-10	-2.03501
184434783	chr3:184434783:A:G	2.88501e-75	-8.17673e-10	-2.12498	4.78603e-36	-8.17673e-10	-2.03755	7.69104e-34	-8.17673e-10	-1.96183
184434785	chr3:184434785:A:T	5.51554e-76	-2.37331	-1.40621	3.01241e-36	-2.20617	-0.294334	8.12641e-34	-2.04783	0.141064
184435002	chr3:184435002:G:C	2.87739e-75	-8.17673e-10	-2.12762	4.65424e-36	-8.17673e-10	-2.06547	7.35559e-34	-8.17673e-10	-2.00642
184435085	chr3:184435085:C:A	7.02695e-76	-2.44827	-1.08907	2.65431e-36	-2.34503	-0.282029	5.64578e-34	-2.20175	-0.0692241
184435143	chr3:184435143:T:C	8.51762e-76	-1.41364	-1.93131	4.1968e-37	-2.41059	-2.06092	9.86222e-35	-1.94355	-2.07221
184435510	chr3:184435510:A:G	8.34352e-75	-1.06302	-1.73e-09	3.54426e-36	-2.33792	-1.73e-09	4.29777e-34	-2.54379	-1.73e-09
184435879	chr3:184435879:A:G	3.65578e-74	0.590511	-0.176127	3.32911e-36	-1.64659	-0.753951	6.28975e-34	-0.913799	-1.24916
184436007	chr3:184436007:C:G	8.57923e-75	-8.17673e-10	-1.03516	1.37854e-35	-8.17673e-10	-0.97964	1.86734e-33	-8.17673e-10	-1.07478
184436317	chr3:184436317:TAC:T	1.9038e-75	-2.54066	-1.73e-09	2.92279e-36	-2.53071	-1.73e-09	9.10159e-34	-1.79344	-1.73e-09
184436359	chr3:184436359:C:T	1.1024e-75	-1.2438	-1.84322	3.96673e-37	-2.52244	-2.00545	1.10313e-34	-1.87861	-2.02512
184436620	chr3:184436620:C:T	5.43748e-75	-8.17673e-10	-1.49119	1.47546e-35	-8.17673e-10	-0.911695	1.58058e-33	-8.17673e-10	-1.24151
184436697	chr3:184436697:A:G	9.47814e-74	1.03284	0.33422	6.61323e-36	-1.44693	-0.267248	1.52572e-33	-0.504445	-0.772388
184436752	chr3:184436752:C:T	3.00187e-75	-8.17673e-10	-2.08527	4.4076e-36	-8.17673e-10	-2.11992	6.52072e-34	-8.17673e-10	-2.1269
184437145	chr3:184437145:C:T	1.18702e-75	-1.78044	-1.23262	1.76108e-35	0.403786	-1.13852	1.88159e-34	-2.25301	-1.11676
184437216	chr3:184437216:G:A	5.53353e-75	-8.17673e-10	-1.47368	1.52676e-35	-8.17673e-10	-0.877513	1.62969e-33	-8.17673e-10	-1.21091
184437441	chr3:184437441:G:A	5.81272e-75	-8.17673e-10	-1.42446	1.63431e-35	-8.17673e-10	-0.80944	1.73566e-33	-8.17673e-10	-1.14791
184437539	chr3:184437539:C:T	3.21854e-75	-8.17673e-10	-2.01558	5.78058e-36	-8.17673e-10	-1.84874	9.58941e-34	-8.17673e-10	-1.74122
184437620	chr3:184437620:A:G	1.42445e-75	-1.10128	-1.72944	4.72415e-37	-2.5403	-1.81285	1.45001e-34	-1.80082	-1.8295
184437717	chr3:184437717:A:G	4.44636e-75	-8.17673e-10	-1.69242	8.22508e-36	-8.17673e-10	-1.49606	9.21886e-34	-8.17673e-10	-1.78063
184438313	chr3:184438313:C:T	3.5763e-75	-8.17673e-10	-1.91018	5.85802e-36	-8.17673e-10	-1.83544	8.35216e-34	-8.17673e-10	-1.87936
184438347	chr3:184438347:G:A	8.72332e-74	0.876919	0.407157	6.54936e-36	-1.52468	-0.199199	1.44183e-33	-0.614626	-0.71876
184439248	chr3:184439248:T:C	5.13075e-74	-8.17673e-10	0.753328	4.37343e-35	-8.17673e-10	0.174884	3.71066e-33	-8.17673e-10	-0.38809
184439354	chr3:184439354:C:G	2.60113e-75	-2.22856	-1.73e-09	3.06922e-36	-2.48182	-1.73e-09	4.57366e-34	-2.48157	-1.73e-09
184439761	chr3:184439761:C:T	1.24785e-75	-1.08587	-1.87722	7.49855e-37	-2.02097	-1.87015	1.79089e-33	0.052085	-1.16867
184439762	chr3:184439762:G:A	3.28869e-74	-8.17673e-10	0.308564	7.13489e-35	-8.17673e-10	0.664334	1.14921e-32	-8.17673e-10	0.742363
184439844	chr3:184439844:G:A	3.41027e-74	-8.17673e-10	0.344869	7.40974e-35	-8.17673e-10	0.702133	1.19255e-32	-8.17673e-10	0.779383
184439857	chr3:184439857:T:C	1.1415e-75	-1.08976	-1.96241	6.74305e-37	-2.02393	-1.97339	1.52407e-33	0.0535352	-1.33145
184439985	chr3:184439985:C:T	8.27037e-75	-8.17673e-10	-1.07183	7.27678e-36	-8.17673e-10	-1.61856	7.85425e-34	-8.17673e-10	-1.94083
184440181	chr3:184440181:T:C	1.0161e-74	-8.17673e-10	-0.865954	9.53567e-36	-8.17673e-10	-1.34821	1.00323e-33	-8.17673e-10	-1.69607
184440188	chr3:184440188:T:G	8.55262e-76	-1.53687	-1.80398	5.33116e-37	-2.16007	-2.07219	8.08762e-35	-2.10537	-2.10877
184440217	chr3:184440217:A:C	1.15675e-75	-1.11999	-1.9189	7.06834e-37	-2.04341	-1.9068	1.6114e-33	0.0206031	-1.2428
184440662	chr3:184440662:C:G	3.50847e-76	-2.18373	-2.04819	4.81283e-37	-2.27228	-2.06227	5.98001e-34	-0.974379	-1.23908
184440728	chr3:184440728:CT:C	2.66165e-74	-8.17673e-10	0.0970213	5.75696e-35	-8.17673e-10	0.449748	9.37149e-33	-8.17673e-10	0.538373
184441100	chr3:184441100:C:T	2.70382e-74	-8.17673e-10	0.112742	6.25446e-36	-8.17673e-10	-1.76995	7.06264e-34	-8.17673e-10	-2.04706
184441141	chr3:184441141:A:T	1.20408e-75	-1.13529	-1.8635	7.50075e-37	-2.05483	-1.836	1.81254e-33	-0.0192977	-1.08527
184441192	chr3:184441192:A:G	1.15594e-74	0.994893	-1.7319	1.11993e-36	-1.47768	-2.01231	4.25215e-34	-0.457524	-2.09693
184441378	chr3:184441378:G:A	2.94138e-75	-8.17673e-10	-2.10563	6.48739e-36	-8.17673e-10	-1.73339	9.14562e-34	-8.17673e-10	-1.78861
184441534	chr3:184441534:C:G	2.32042e-74	-8.17673e-10	-0.0401771	5.87836e-36	-8.17673e-10	-1.83197	6.87365e-34	-8.17673e-10	-2.07419
184441552	chr3:184441552:G:A	2.9197e-75	-8.17673e-10	-2.11303	5.87442e-36	-8.17673e-10	-1.83264	8.30986e-34	-8.17673e-10	-1.88444
184441948	chr3:184441948:C:T	3.39491e-75	-8.17673e-10	-1.96223	5.50264e-36	-8.17673e-10	-1.89802	7.90308e-34	-8.17673e-10	-1.93463
184442384	chr3:184442384:C:A	1.54358e-75	-0.93078	-1.81962	8.25203e-37	-1.9562	-1.83918	2.16972e-33	0.117329	-1.04203
184442470	chr3:184442470:T:C	5.16062e-75	-8.17673e-10	-1.54345	9.49998e-36	-8.17673e-10	-1.35196	1.53581e-33	-8.17673e-10	-1.27024
184442919	chr3:184442919:A:T	2.03317e-75	-2.47491	-1.73e-09	3.18031e-36	-2.44627	-1.73e-09	6.74473e-34	-2.09312	-1.73e-09
184443009	chr3:184443009:T:A	2.76713e-76	-2.36052	-2.10877	3.97926e-37	-2.53548	-1.98926	1.81047e-34	-1.29876	-2.10953
184443065	chr3:184443065:T:C	3.02606e-75	-8.17673e-10	-2.07725	6.61962e-36	-8.17673e-10	-1.71321	9.14907e-34	-8.17673e-10	-1.78823
184443157	chr3:184443157:T:C	5.77922e-76	-1.81982	-1.91301	6.01164e-37	-2.32359	-1.78854	1.0506e-34	-1.91866	-2.03386
184443199	chr3:184443199:T:A	3.86233e-75	-8.17673e-10	-1.83324	8.81862e-36	-8.17673e-10	-1.42638	1.01239e-33	-8.17673e-10	-1.68699
184443208	chr3:184443208:T:C	8.13488e-75	0.306427	-1.39477	2.74258e-36	-1.83582	-0.758528	7.91601e-34	-1.0335	-0.899498
184443391	chr3:184443391:C:T	1.30773e-75	-1.03221	-1.88401	7.47218e-37	-1.99407	-1.90058	1.70073e-33	-0.00458729	-1.16365
184443404	chr3:184443404:C:T	3.11656e-75	-8.17673e-10	-2.04778	4.40609e-36	-8.17673e-10	-2.12026	6.57004e-34	-8.17673e-10	-2.11936
184443947	chr3:184443947:A:G	1.37373e-75	-1.02089	-1.84609	7.80871e-37	-1.98408	-1.86652	1.77224e-33	-0.0216734	-1.10538
184443990	chr3:184443990:G:A	1.10031e-73	-8.17673e-10	1.51625	1.61679e-34	-8.17673e-10	1.48237	5.10911e-32	-8.17673e-10	2.23431
184444001	chr3:184444001:G:A	2.91785e-75	-8.17673e-10	-2.11366	5.80698e-36	-8.17673e-10	-1.84419	7.87488e-34	-8.17673e-10	-1.93821
184444610	chr3:184444610:A:G	1.06502e-75	-1.15474	-1.96677	6.37486e-37	-2.0722	-1.98127	1.15208e-33	-0.219394	-1.33834
184444756	chr3:184444756:C:T	3.58581e-75	-8.17673e-10	-1.90752	5.06879e-36	-8.17673e-10	-1.98015	7.92301e-34	-8.17673e-10	-1.93211
184444772	chr3:184444772:C:T	1.34233e-75	-1.01405	-1.87605	7.51584e-37	-1.99356	-1.89526	1.68064e-33	-0.0194029	-1.16072
184444843	chr3:184444843:A:G	3.58534e-75	-8.17673e-10	-1.90765	5.0681e-36	-8.17673e-10	-1.98028	7.92185e-34	-8.17673e-10	-1.93226
184444916	chr3:184444916:T:C	3.25965e-76	-2.48427	-1.82121	7.38594e-37	-2.41776	-1.4885	2.00621e-34	-2.19761	-1.10803
184445008	chr3:184445008:T:C	6.01469e-75	-8.17673e-10	-1.3903	4.46617e-36	-8.17673e-10	-2.10672	6.63992e-34	-8.17673e-10	-2.10878
184445041	chr3:184445041:A:G	2.87739e-75	-8.17673e-10	-2.12762	4.68059e-36	-8.17673e-10	-2.05982	7.49328e-34	-8.17673e-10	-1.98788
184445091	chr3:184445091:A:G	2.02546e-75	-2.47871	-1.73e-09	4.33876e-36	-2.13566	-1.73e-09	4.30234e-34	-2.54273	-1.73e-09
184445127	chr3:184445127:CT:C	5.201e-76	-2.37523	-1.46301	4.87202e-37	-2.54374	-1.77859	3.82904e-34	-1.3725	-1.28677
184445187	chr3:184445187:G:C	2.05063e-75	-2.46636	-1.73e-09	3.20721e-36	-2.43784	-1.73e-09	6.61769e-34	-2.11214	-1.73e-09
184445290	chr3:184445290:C:A	2.03609e-75	-2.47348	-1.73e-09	3.18337e-36	-2.44531	-1.73e-09	6.75289e-34	-2.09191	-1.73e-09
184445337	chr3:184445337:T:C	4.06637e-75	-8.17673e-10	-1.78176	9.43801e-36	-8.17673e-10	-1.3585	1.06572e-33	-8.17673e-10	-1.63565
184445338	chr3:184445338:G:A	5.6955e-76	-1.62081	-2.12661	6.24184e-37	-2.21051	-1.86404	2.87893e-34	-1.23895	-1.70551
184445446	chr3:184445446:A:AT	1.1212e-73	-8.17673e-10	1.53506	1.33787e-35	-8.17673e-10	-1.00959	1.25935e-33	-8.17673e-10	-1.4687
184445697	chr3:184445697:A:T	1.58465e-75	-2.03079	-0.693351	1.53115e-36	-2.266	-0.911222	1.70349e-34	-1.83177	-1.63744
184446159	chr3:184446159:A:G	3.32425e-75	-8.17673e-10	-1.98327	4.40884e-36	-8.17673e-10	-2.11964	6.52738e-34	-8.17673e-10	-2.12588
184446216	chr3:184446216:C:T	4.93265e-76	-2.12481	-1.7664	6.35801e-37	-2.26236	-1.79375	9.54038e-34	-1.15163	-0.594725
184446217	chr3:184446217:G:A	3.45797e-75	-8.17673e-10	-1.94383	4.62225e-36	-8.17673e-10	-2.07237	6.91769e-34	-8.17673e-10	-2.0678
184446294	chr3:184446294:G:A	3.19248e-75	-8.17673e-10	-2.02371	4.45848e-36	-8.17673e-10	-2.10844	6.65486e-34	-8.17673e-10	-2.10654
184446335	chr3:184446335:C:T	1.05204e-74	0.590988	-1.42218	3.1194e-36	-1.66695	-0.798656	8.42217e-34	-0.920459	-0.950557
184446401	chr3:184446401:A:G	2.9851e-75	-8.17673e-10	-2.09087	4.91647e-36	-8.17673e-10	-2.01066	7.2323e-34	-8.17673e-10	-2.02333
184446499	chr3:184446499:T:C	2.76871e-76	-2.344	-2.12471	3.6986e-37	-2.4846	-2.11328	5.89281e-35	-2.40641	-2.12432
184446567	chr3:184446567:T:C	2.75502e-76	-2.34913	-2.12453	3.67501e-37	-2.48851	-2.11576	5.91752e-35	-2.40411	-2.12244
184446739	chr3:184446739:G:T	8.28013e-76	-1.31226	-2.06098	5.38537e-37	-2.29697	-1.92518	1.90615e-33	0.253877	-1.30809
184446772	chr3:184446772:C:T	3.03561e-75	-8.17673e-10	-2.0741	7.14005e-36	-8.17673e-10	-1.63753	8.06045e-34	-8.17673e-10	-1.91491
184446829	chr3:184446829:A:C	3.08982e-75	-1.98	-0.076397	7.80681e-37	-2.2417	-1.60914	7.18805e-34	-0.727271	-1.30219
184446956	chr3:184446956:T:C	4.24559e-74	-8.17673e-10	0.563957	3.35142e-35	-8.17673e-10	-0.0912771	2.22641e-33	-8.17673e-10	-0.898909
184446991	chr3:184446991:T:C	4.70258e-74	-8.17673e-10	0.666188	3.65038e-35	-8.17673e-10	-0.00583058	2.3853e-33	-8.17673e-10	-0.829976
184447093	chr3:184447093:C:T	2.51719e-75	-2.26137	-1.73e-09	4.91192e-36	-2.01158	-1.73e-09	4.30282e-34	-2.54261	-1.73e-09
184447164	chr3:184447164:T:A	3.29811e-75	-8.17673e-10	-1.99116	7.05031e-36	-8.17673e-10	-1.65018	8.33764e-34	-8.17673e-10	-1.8811
184447278	chr3:184447278:G:A	2.98601e-75	-8.17673e-10	-2.09057	4.39785e-36	-8.17673e-10	-2.12213	6.53028e-34	-8.17673e-10	-2.12543
184447427	chr3:184447427:G:A	2.88987e-75	-8.17673e-10	-2.1233	4.78033e-36	-8.17673e-10	-2.03874	6.65798e-34	-8.17673e-10	-2.10607
184447556	chr3:184447556:T:C	4.73925e-76	-1.82657	-2.10464	3.75625e-37	-2.52313	-2.05928	7.08832e-34	-0.735959	-1.30748
184448131	chr3:184448131:G:A	2.88231e-75	-8.17673e-10	-2.12592	4.97279e-36	-8.17673e-10	-1.99927	8.00233e-34	-8.17673e-10	-1.92215
184448216	chr3:184448216:T:C	2.15076e-74	1.22535	-1.34145	5.11513e-36	-1.26781	-0.703233	5.07644e-34	-1.39527	-0.982008
184448466	chr3:184448466:A:G	1.84911e-74	1.03892	-1.30614	4.80758e-36	-1.37933	-0.653721	4.90196e-34	-1.48078	-0.93147
184448499	chr3:184448499:G:A	2.88447e-75	-8.17673e-10	-2.12517	4.86058e-36	-8.17673e-10	-2.02209	8.00396e-34	-8.17673e-10	-1.92195
184448606	chr3:184448606:C:T	3.36608e-75	-1.60821	-0.362546	1.88218e-35	-0.131012	-0.537219	1.14093e-33	-1.18461	-0.38285
184448730	chr3:184448730:C:T	1.94708e-75	-2.51818	-1.73e-09	3.00293e-36	-2.50366	-1.73e-09	7.85463e-34	-1.94078	-1.73e-09
184449204	chr3:184449204:T:C	3.9395e-76	-2.02206	-2.09398	5.3906e-37	-2.27528	-1.94589	1.05004e-34	-1.87906	-2.07399
184449626	chr3:184449626:A:G	2.88805e-75	-8.17673e-10	-2.12393	4.41327e-36	-8.17673e-10	-2.11863	6.8601e-34	-8.17673e-10	-2.07616
184449768	chr3:184449768:A:G	1.97494e-75	-2.50397	-1.73e-09	3.04934e-36	-2.48832	-1.73e-09	7.43126e-34	-1.99619	-1.73e-09
184449795	chr3:184449795:C:T	3.20295e-74	1.28795	-1.00581	8.11695e-36	-1.31757	-0.191727	2.52054e-33	-0.419937	-0.354891
184450086	chr3:184450086:G:T	3.79487e-75	-1.41205	-0.438805	2.38468e-35	0.180885	-0.612483	1.35856e-33	-0.934442	-0.458431
184450173	chr3:184450173:G:A	5.88456e-76	-1.64102	-2.07374	3.73131e-37	-2.5393	-2.04978	5.93868e-34	-0.625171	-1.59523
184450887	chr3:184450887:A:G	3.69187e-75	-1.87838	-1.73e-09	3.98668e-36	-2.22029	-1.73e-09	4.92295e-33	-0.10539	-1.73e-09
184450974	chr3:184450974:G:A	2.05692e-75	-2.4633	-1.73e-09	3.19981e-36	-2.44016	-1.73e-09	6.62091e-34	-2.11165	-1.73e-09
184450976	chr3:184450976:A:G	6.617e-75	-1.29487	-1.73e-09	7.48205e-36	-1.59074	-1.73e-09	1.24542e-33	-1.47983	-1.73e-09
184451095	chr3:184451095:C:T	5.85649e-76	-1.87936	-1.84018	4.66458e-37	-2.5114	-1.85444	1.25268e-33	-0.786881	-0.687131
184451251	chr3:184451251:A:C	1.47138e-74	-1.36098	0.865257	1.22535e-34	0.323717	0.881431	6.13136e-33	-1.01575	1.12987
184451504	chr3:184451504:A:C	5.49819e-76	-1.65544	-2.12723	6.37975e-37	-2.0087	-2.044	7.7973e-35	-2.18478	-2.06591
184452098	chr3:184452098:G:A	3.27413e-75	-8.17673e-10	-1.99846	7.01288e-36	-8.17673e-10	-1.6555	8.35574e-34	-8.17673e-10	-1.87894
184452476	chr3:184452476:G:A	1.90574e-75	-2.53964	-1.73e-09	3.37877e-36	-2.38574	-1.73e-09	5.37079e-34	-2.32091	-1.73e-09
184452520	chr3:184452520:A:G	2.94598e-75	-8.17673e-10	-2.10407	4.38858e-36	-8.17673e-10	-2.12424	6.51598e-34	-8.17673e-10	-2.12763
184452563	chr3:184452563:G:A	9.55031e-75	-0.927934	-1.73e-09	2.4736e-35	-0.394987	-1.73e-09	6.5142e-33	0.174686	-1.73e-09
184452637	chr3:184452637:C:T	1.89863e-75	-2.54337	-1.73e-09	4.53096e-36	-2.09231	-1.73e-09	4.91535e-34	-2.40952	-1.73e-09
184452884	chr3:184452884:C:T	1.87917e-74	-8.17673e-10	-0.251096	1.74e-35	-8.17673e-10	-0.746779	4.85155e-33	-8.17673e-10	-0.120001
184452885	chr3:184452885:A:T	2.38702e-74	-8.17673e-10	-0.0118782	2.1517e-35	-8.17673e-10	-0.534404	6.4858e-33	-8.17673e-10	0.170316
184452890	chr3:184452890:G:T	1.00427e-75	-1.28476	-1.89549	3.90379e-37	-2.51084	-2.03305	1.14449e-33	0.55991	-2.12425
184453174	chr3:184453174:A:G	7.84434e-75	-1.20215	0.0774302	3.64597e-36	-1.9931	-0.316522	4.21447e-34	-2.04372	-0.519638
184453204	chr3:184453204:C:T	7.38347e-76	-2.54022	-0.947635	8.90543e-37	-2.29203	-1.42715	9.1644e-35	-2.41077	-1.67838
184453634	chr3:184453634:C:T	2.47361e-76	-2.52476	-2.05666	1.01751e-36	-1.46141	-2.12448	9.49106e-35	-1.9627	-2.09142
184453642	chr3:184453642:T:G	3.31526e-75	-8.17673e-10	-1.98597	6.54835e-36	-8.17673e-10	-1.72403	7.4529e-34	-8.17673e-10	-1.99328
184453647	chr3:184453647:C:T	3.78651e-75	-8.17673e-10	-1.85306	5.83065e-36	-8.17673e-10	-1.84012	9.62052e-34	-8.17673e-10	-1.73799
184453999	chr3:184453999:T:C	1.65109e-75	-1.25844	-1.42463	2.50146e-36	-0.981184	-1.70519	3.51841e-34	-0.933653	-1.81022
184454219	chr3:184454219:T:A	3.25698e-75	-2.00371	-1.73e-09	6.48369e-36	-1.73396	-1.73e-09	6.21444e-34	-2.17501	-1.73e-09
184454420	chr3:184454420:C:T	4.49443e-75	-8.17673e-10	-1.68167	9.7396e-36	-8.17673e-10	-1.32705	9.90635e-34	-8.17673e-10	-1.70871
184454659	chr3:184454659:A:G	3.36826e-74	-8.17673e-10	0.332472	7.60893e-36	-8.17673e-10	-1.57393	7.85568e-34	-8.17673e-10	-1.94065
184454750	chr3:184454750:G:T	3.81585e-76	-2.22062	-1.92731	4.75866e-37	-2.22473	-2.12114	1.54871e-34	-1.51524	-2.04922
184455421	chr3:184455421:A:G	2.17538e-75	-1.26592	-1.14139	3.0658e-36	-1.00481	-1.47813	4.11915e-34	-0.968566	-1.61767
184456003	chr3:184456003:T:C	3.88538e-76	-2.07993	-2.04994	5.06885e-37	-2.47279	-1.80993	1.13984e-34	-2.19708	-1.67392
184456145	chr3:184456145:T:G	2.42484e-76	-2.50602	-2.0953	1.13305e-36	-1.37118	-2.10716	8.61343e-35	-2.03571	-2.11543
184456277	chr3:184456277:G:A	3.61496e-76	-2.24659	-1.95542	4.86967e-37	-2.1973	-2.12551	1.43156e-34	-1.57946	-2.06366
184456658	chr3:184456658:C:T	3.1759e-75	-8.17673e-10	-2.02892	6.31726e-36	-8.17673e-10	-1.75996	7.7614e-34	-8.17673e-10	-1.95272
184456699	chr3:184456699:C:T	5.02312e-75	-1.57046	-1.73e-09	5.73118e-36	-1.85733	-1.73e-09	1.11556e-33	-1.58994	-1.73e-09
184456742	chr3:184456742:C:T	3.52924e-76	-2.24521	-1.9808	4.85814e-37	-2.19774	-2.12743	1.40908e-34	-1.58029	-2.07866
184457160	chr3:184457160:G:A	1.49754e-75	-0.829993	-1.95069	4.25243e-37	-2.53658	-1.92176	7.7907e-34	0.165251	-2.1142
184457176	chr3:184457176:G:A	2.76895e-76	-2.40037	-2.06825	6.78399e-37	-1.88119	-2.11008	1.44317e-34	-1.51425	-2.1208
184457294	chr3:184457294:G:A	3.27245e-76	-2.46334	-1.83822	9.92004e-37	-1.5677	-2.04357	5.30398e-35	-2.53151	-2.1045
184457314	chr3:184457314:C:A	1.52073e-75	-0.820437	-1.94488	4.28671e-37	-2.53603	-1.91429	7.88733e-34	0.179189	-2.11581
184457654	chr3:184457654:T:G	4.25317e-76	-1.97314	-2.06629	5.18067e-37	-2.41771	-1.84319	1.19773e-34	-2.10932	-1.71213
184457713	chr3:184457713:G:A	1.41227e-75	-0.898125	-1.94119	4.27852e-37	-2.54137	-1.91085	7.10636e-34	0.0759582	-2.11685
184457726	chr3:184457726:G:A	3.19161e-76	-2.34592	-1.98065	6.09482e-37	-2.50167	-1.59673	7.87099e-35	-2.4303	-1.81098
184457953	chr3:184457953:T:C	2.38504e-75	-2.31529	-1.73e-09	2.9396e-36	-2.52498	-1.73e-09	4.84077e-34	-2.42481	-1.73e-09
184457976	chr3:184457976:G:A	1.97412e-75	-0.929336	-1.57505	7.42051e-37	-2.07678	-1.8248	6.72924e-35	-2.38327	-2.01474
184457993	chr3:184457993:A:C	3.30388e-75	-8.17673e-10	-1.98941	6.49916e-36	-8.17673e-10	-1.73158	7.49646e-34	-8.17673e-10	-1.98745
184458166	chr3:184458166:G:A	2.05848e-75	-2.46254	-1.73e-09	3.97122e-36	-2.22418	-1.73e-09	4.55672e-34	-2.48528	-1.73e-09
184458298	chr3:184458298:T:C	3.22433e-76	-2.2094	-2.10697	5.36722e-37	-2.09827	-2.12725	6.67041e-35	-2.2889	-2.11789
184458544	chr3:184458544:T:C	3.89193e-75	-8.17673e-10	-1.8256	8.00762e-36	-8.17673e-10	-1.52285	8.77124e-34	-8.17673e-10	-1.83041
184458987	chr3:184458987:G:T	4.72343e-75	-0.21646	-1.41551	1.31113e-36	-1.62465	-1.70771	9.97817e-35	-2.07782	-1.92625
184459580	chr3:184459580:A:G	9.48378e-76	-1.54131	-1.6962	8.72863e-37	-1.69464	-2.04458	1.1148e-34	-1.79036	-2.10286
184459583	chr3:184459583:C:T	3.30713e-75	-0.537508	-1.45092	1.0574e-36	-1.81438	-1.73305	8.63832e-35	-2.20559	-1.94267
184459624	chr3:184459624:C:T	1.97986e-75	-2.50148	-1.73e-09	3.61471e-36	-2.31824	-1.73e-09	4.76562e-34	-2.44046	-1.73e-09
184459970	chr3:184459970:T:C	3.27249e-76	-2.30581	-1.99573	5.25553e-37	-2.11898	-2.12758	1.26141e-34	-1.68191	-2.08774
184459986	chr3:184459986:G:A	1.96193e-75	-2.51058	-1.73e-09	4.19695e-36	-2.16889	-1.73e-09	4.88828e-34	-2.41504	-1.73e-09
184460040	chr3:184460040:T:C	1.09173e-75	-2.09485	-1.0019	1.19928e-36	-2.07328	-1.34824	1.6462e-34	-2.01795	-1.48547
184460064	chr3:184460064:G:A	3.33761e-76	-2.41777	-1.86406	1.12157e-36	-1.43323	-2.05529	5.41467e-35	-2.50499	-2.11037
184460080	chr3:184460080:A:G	1.03507e-75	-2.16346	-0.986577	1.12842e-36	-2.1426	-1.33983	1.53208e-34	-2.09472	-1.48053
184460318	chr3:184460318:G:A	4.30515e-75	-8.17673e-10	-1.7247	5.71877e-36	-8.17673e-10	-1.85949	7.96297e-34	-8.17673e-10	-1.92708
184460377	chr3:184460377:G:A	3.74161e-75	-0.305003	-1.55999	1.13219e-36	-1.68266	-1.79644	9.01175e-35	-2.11619	-1.98975
184460586	chr3:184460586:C:T	1.33972e-75	-0.977412	-1.91464	4.52757e-37	-2.5335	-1.86215	3.86502e-34	-0.525715	-2.1242
184460624	chr3:184460624:G:A	3.05183e-76	-2.32227	-2.04908	9.63316e-37	-1.52835	-2.11227	9.9673e-35	-1.88354	-2.12162
184460629	chr3:184460629:A:G	3.87526e-76	-2.10498	-2.0275	5.23411e-37	-2.48365	-1.76699	1.17232e-34	-2.21965	-1.62324
184460844	chr3:184460844:C:T	2.38361e-75	-2.31589	-1.73e-09	4.50578e-36	-2.09789	-1.73e-09	4.40268e-34	-2.51967	-1.73e-09
184461180	chr3:184461180:G:A	5.48033e-75	-8.17673e-10	-1.48334	6.30361e-36	-8.17673e-10	-1.76213	7.49008e-34	-8.17673e-10	-1.98831
184461252	chr3:184461252:G:A	2.99613e-75	-8.17673e-10	-2.08719	4.86935e-36	-8.17673e-10	-2.02029	7.92256e-34	-8.17673e-10	-1.93217
184461399	chr3:184461399:G:A	1.98552e-75	-1.19619	-1.30243	8.21396e-37	-2.53605	-1.26394	2.06355e-34	-1.33498	-1.94247
184461426	chr3:184461426:T:A	4.45906e-75	-8.17673e-10	-1.68957	5.99627e-36	-8.17673e-10	-1.81211	8.26728e-34	-8.17673e-10	-1.88958
184461455	chr3:184461455:C:T	2.94764e-75	-1.22712	-0.876384	2.98757e-36	-2.12525	-0.383535	4.10546e-34	-2.26685	-0.322713
184461585	chr3:184461585:A:G	4.85659e-76	-1.96301	-1.94375	5.06016e-37	-2.31342	-1.97102	1.37548e-34	-1.57835	-2.10474
184461649	chr3:184461649:G:T	4.36744e-76	-1.91867	-2.09424	4.49763e-37	-2.32423	-2.07805	1.38444e-34	-1.5493	-2.12729
184461969	chr3:184461969:T:G	2.37558e-75	-1.59296	-0.726308	2.94086e-36	-2.32227	-0.202275	4.27063e-34	-2.36365	-0.186469
184462052	chr3:184462052:G:C	7.75204e-75	-8.17673e-10	-1.13655	7.60511e-36	-8.17673e-10	-1.57443	1.02749e-33	-8.17673e-10	-1.67218
184462253	chr3:184462253:T:C	9.86945e-76	-2.08832	-1.10933	6.7041e-37	-2.19998	-1.80313	1.47672e-34	-1.63977	-1.97229
184462286	chr3:184462286:G:A	8.52437e-76	-2.00813	-1.33603	6.3835e-37	-2.1281	-1.92402	1.21906e-34	-1.74343	-2.06038
184462339	chr3:184462339:C:T	4.14536e-75	-0.0898372	-1.67268	2.54954e-36	-0.664039	-2.00329	1.1241e-33	0.505933	-2.08825
184462350	chr3:184462350:A:G	5.99745e-75	-0.27993	-1.11324	3.62731e-36	-1.4037	-0.911055	3.76192e-32	2.75384	-0.825627
184462359	chr3:184462359:C:T	9.55095e-75	-8.17673e-10	-0.927868	1.62676e-35	-8.17673e-10	-0.814072	3.2329e-33	-8.17673e-10	-0.52592
184462389	chr3:184462389:C:T	8.13805e-76	-2.07655	-1.31399	6.10307e-37	-2.18562	-1.91142	1.3321e-34	-1.6617	-2.05343
184462484	chr3:184462484:A:C	7.76313e-75	-1.13512	-1.73e-09	1.04219e-35	-1.25933	-1.73e-09	9.86443e-34	-1.71295	-1.73e-09
184462785	chr3:184462785:C:T	7.28367e-76	-1.72551	-1.77595	3.92043e-37	-2.51997	-2.01967	5.52528e-35	-2.47258	-2.12255
184463280	chr3:184463280:G:A	1.40929e-75	-0.715522	-2.1259	7.7352e-37	-1.76695	-2.09311	2.46489e-34	-1.02425	-2.07549
184463283	chr3:184463283:G:A	1.18541e-75	-0.896845	-2.11758	4.21364e-37	-2.54446	-1.92305	2.55451e-34	-1.01527	-2.04876
184463533	chr3:184463533:G:A	3.16774e-75	-8.17673e-10	-2.03149	5.08886e-36	-8.17673e-10	-1.97619	8.23425e-34	-8.17673e-10	-1.89358
184463647	chr3:184463647:A:T	2.93401e-75	-8.17673e-10	-2.10814	5.04041e-36	-8.17673e-10	-1.98576	7.63805e-34	-8.17673e-10	-1.96874
184463778	chr3:184463778:A:C	2.51291e-74	-8.17673e-10	0.039518	2.09071e-35	-8.17673e-10	-0.563158	3.92666e-33	-8.17673e-10	-0.33151
184464020	chr3:184464020:C:T	4.45914e-76	-2.041	-1.95114	8.7309e-37	-2.31885	-1.42012	1.20261e-34	-2.24539	-1.572
184464158	chr3:184464158:T:C	4.3084e-76	-1.90172	-2.1248	6.84092e-37	-1.88266	-2.10025	2.19316e-34	-1.14636	-2.07018
184464324	chr3:184464324:A:T	4.54324e-76	-1.95811	-2.01534	6.52719e-37	-1.93982	-2.09004	1.96067e-34	-1.21715	-2.11145
184464412	chr3:184464412:G:A	4.49606e-76	-1.95375	-2.03015	6.46734e-37	-1.93982	-2.09925	1.93356e-34	-1.22457	-2.11795
184464462	chr3:184464462:A:T	3.10442e-75	-8.17673e-10	-2.05168	5.6795e-36	-8.17673e-10	-1.86638	8.70117e-34	-8.17673e-10	-1.83843
184464479	chr3:184464479:C:T	2.40376e-74	-8.17673e-10	-0.00489001	2.75943e-35	-8.17673e-10	-0.285639	4.30416e-33	-8.17673e-10	-0.239717
184464624	chr3:184464624:TC:T	4.28753e-76	-2.12119	-1.91019	2.76517e-36	-1.41688	-1.16927	1.94932e-33	0.327788	-1.3596
184464669	chr3:184464669:A:C	2.05453e-74	-8.17673e-10	-0.161876	1.76426e-35	-8.17673e-10	-0.732929	3.28269e-33	-8.17673e-10	-0.510637
184464884	chr3:184464884:C:T	3.00518e-75	-8.17673e-10	-2.08417	4.38409e-36	-8.17673e-10	-2.12527	6.70184e-34	-8.17673e-10	-2.0995
184464901	chr3:184464901:A:C	3.02007e-75	-8.17673e-10	-2.07923	5.38279e-36	-8.17673e-10	-1.92004	8.22327e-34	-8.17673e-10	-1.89492
184464977	chr3:184464977:C:T	2.88876e-75	-8.17673e-10	-2.12368	4.81311e-36	-8.17673e-10	-2.0319	8.26819e-34	-8.17673e-10	-1.88947
184465031	chr3:184465031:G:A	8.32629e-76	-1.31815	-2.04953	3.65342e-37	-2.5348	-2.07537	1.72347e-34	-1.3777	-2.07985
184465080	chr3:184465080:C:T	1.99777e-75	-2.49248	-1.73e-09	2.87961e-36	-2.54559	-1.73e-09	6.53289e-34	-2.12503	-1.73e-09
184465134	chr3:184465134:A:G	5.02042e-75	-8.17673e-10	-1.57099	4.50949e-36	-8.17673e-10	-2.09706	6.51711e-34	-8.17673e-10	-2.12745
184465419	chr3:184465419:T:A	3.85141e-76	-2.01559	-2.12307	6.15031e-37	-1.99436	-2.09497	1.86923e-34	-1.31286	-2.0635
184465707	chr3:184465707:C:T	1.97052e-74	-8.17673e-10	-0.203627	1.75791e-35	-8.17673e-10	-0.736539	3.25536e-33	-8.17673e-10	-0.518997
184465714	chr3:184465714:G:A	1.23402e-74	-8.17673e-10	-0.671648	2.30457e-35	-8.17673e-10	-0.465767	3.09822e-33	-8.17673e-10	-0.568471
184465794	chr3:184465794:T:C	3.49884e-75	-8.17673e-10	-1.93208	1.55861e-35	-8.17673e-10	-0.85687	3.03874e-33	-8.17673e-10	-0.587855
184465999	chr3:184465999:T:C	4.12967e-75	-8.17673e-10	-1.76631	1.26947e-35	-8.17673e-10	-1.06207	1.4762e-33	-8.17673e-10	-1.30983
184466098	chr3:184466098:T:C	3.95003e-75	-8.17673e-10	-1.81078	1.17471e-35	-8.17673e-10	-1.13964	1.37079e-33	-8.17673e-10	-1.38391
184466158	chr3:184466158:T:A	3.52678e-76	-2.10673	-2.11997	5.87139e-37	-2.0498	-2.08595	1.73019e-34	-1.40228	-2.05138
184466447	chr3:184466447:G:A	6.7063e-76	-2.13665	-1.44739	1.79871e-35	0.293786	-1.00738	1.85823e-34	-2.23386	-1.1484
184466470	chr3:184466470:A:G	1.15756e-74	-8.17673e-10	-0.735611	1.65494e-35	-8.17673e-10	-0.7969	3.65613e-33	-8.17673e-10	-0.402894
184466503	chr3:184466503:A:G	2.90632e-75	-8.17673e-10	-2.11762	4.56015e-36	-8.17673e-10	-2.08589	6.96079e-34	-8.17673e-10	-2.06159
184466518	chr3:184466518:C:A	4.98755e-76	-1.90351	-1.97664	6.10306e-37	-2.07115	-2.02589	1.02973e-33	-0.323975	-1.34603
184466623	chr3:184466623:A:G	1.01184e-74	-8.17673e-10	-0.870153	1.45583e-35	-8.17673e-10	-0.925084	3.17838e-33	-8.17673e-10	-0.542927
184466799	chr3:184466799:A:G	8.64968e-76	-2.06287	-1.2667	1.10094e-36	-2.04749	-1.45958	3.87228e-34	-1.32654	-1.32151
184466834	chr3:184466834:T:C	1.02626e-74	-8.17673e-10	-0.856004	1.4695e-35	-8.17673e-10	-0.915742	3.20579e-33	-8.17673e-10	-0.534341
184467010	chr3:184467010:G:A	2.95386e-75	-8.17673e-10	-2.1014	5.71218e-36	-8.17673e-10	-1.86065	1.05546e-33	-8.17673e-10	-1.64532
184467239	chr3:184467239:T:C	1.04692e-74	-8.17673e-10	-0.836075	1.49699e-35	-8.17673e-10	-0.897203	3.26883e-33	-8.17673e-10	-0.514867
184467297	chr3:184467297:G:A	3.38905e-75	-1.64739	-0.316567	1.65185e-36	-2.54156	-0.559789	9.25496e-34	-1.62152	-0.155203
184467338	chr3:184467338:C:T	4.17943e-76	-1.92929	-2.12763	6.92928e-37	-1.84991	-2.12017	2.30888e-34	-1.05022	-2.1149
184467392	chr3:184467392:G:A	3.80017e-75	-8.17673e-10	-1.84946	1.1168e-35	-8.17673e-10	-1.1902	1.32583e-33	-8.17673e-10	-1.41726
184467457	chr3:184467457:T:C	3.40547e-75	-1.95912	-1.73e-09	2.18485e-35	-0.519114	-1.73e-09	5.4655e-34	-2.30343	-1.73e-09
184467646	chr3:184467646:C:T	5.84934e-74	-8.17673e-10	0.884405	4.41642e-35	-8.17673e-10	0.184668	8.9528e-33	-8.17673e-10	0.492667
184467654	chr3:184467654:A:G	4.11847e-75	0.234468	-2.00349	2.0521e-36	-0.920619	-1.96376	2.75706e-34	-0.95597	-2.03175
184468182	chr3:184468182:T:C	8.75664e-75	-8.17673e-10	-1.0147	1.3074e-35	-8.17673e-10	-1.03262	2.77753e-33	-8.17673e-10	-0.677737
184468227	chr3:184468227:C:A	3.60595e-76	-2.38804	-1.81647	1.01795e-36	-2.37746	-1.20799	1.09248e-34	-2.37513	-1.5383
184468380	chr3:184468380:A:G	1.88617e-74	-1.03435	0.786973	1.89071e-35	-1.66061	0.996902	8.38287e-33	-0.839546	1.26644
184468500	chr3:184468500:G:A	3.02892e-75	-8.17673e-10	-2.0763	5.443e-36	-8.17673e-10	-1.90892	8.40796e-34	-8.17673e-10	-1.87271
184468789	chr3:184468789:G:T	3.33576e-74	-8.17673e-10	0.322778	2.86918e-35	-8.17673e-10	-0.246636	5.51762e-33	-8.17673e-10	0.00864815
184468824	chr3:184468824:C:T	5.24422e-75	-8.17673e-10	-1.52738	5.91982e-36	-8.17673e-10	-1.82494	8.0015e-34	-8.17673e-10	-1.92225
184468831	chr3:184468831:G:T	5.2432e-75	0.171694	-1.69927	2.64475e-36	-0.99506	-1.63561	3.56965e-34	-0.998316	-1.7311
184469060	chr3:184469060:A:G	1.26498e-74	-0.987113	0.340247	1.25773e-35	-1.63281	0.561454	5.33478e-33	-0.823629	0.798576
184469247	chr3:184469247:T:C	4.15239e-75	-8.17673e-10	-1.76083	4.38121e-36	-8.17673e-10	-2.12592	6.64663e-34	-8.17673e-10	-2.10777
184469302	chr3:184469302:T:C	1.09029e-75	-1.18267	-1.91539	7.75165e-37	-1.99513	-1.86279	1.43485e-34	-1.71293	-1.92789
184469401	chr3:184469401:AAGGG:A	3.30489e-75	-8.17673e-10	-1.9891	7.75856e-36	-8.17673e-10	-1.55445	8.73606e-34	-8.17673e-10	-1.83443
184469885	chr3:184469885:T:A	2.98259e-75	-8.17673e-10	-2.09172	4.37652e-36	-8.17673e-10	-2.12699	6.59508e-34	-8.17673e-10	-2.11556
184470101	chr3:184470101:C:T	1.67879e-74	-8.17673e-10	-0.363849	3.89086e-35	-8.17673e-10	0.0579688	6.72748e-33	-8.17673e-10	0.206901
184470170	chr3:184470170:A:G	8.6648e-76	-1.20099	-2.12684	6.047e-37	-1.98066	-2.12561	1.18739e-34	-1.70473	-2.1254
184470298	chr3:184470298:T:C	3.53677e-76	-2.53455	-1.68933	8.84599e-37	-1.599	-2.12687	6.7033e-35	-2.31472	-2.08715
184470427	chr3:184470427:T:C	6.5694e-76	-2.27748	-1.32719	9.41837e-37	-2.18653	-1.47664	2.43923e-34	-1.8719	-1.2383
184471148	chr3:184471148:A:G	1.08046e-75	-1.05287	-2.05425	9.12671e-37	-1.76825	-1.92638	6.31369e-34	-0.168011	-1.99115
184471272	chr3:184471272:G:C	3.00877e-75	-8.17673e-10	-2.08298	5.31473e-36	-8.17673e-10	-1.93277	8.14892e-34	-8.17673e-10	-1.904
184471280	chr3:184471280:G:A	1.02977e-75	-1.10115	-2.05403	8.71981e-37	-1.81301	-1.92722	5.88787e-34	-0.237567	-1.99142
184471336	chr3:184471336:T:C	7.14539e-75	-1.21804	-1.73e-09	7.16056e-36	-1.63466	-1.73e-09	1.88482e-33	-1.06547	-1.73e-09
184471366	chr3:184471366:T:C	1.07752e-75	-1.06666	-2.04318	9.10771e-37	-1.78741	-1.9093	6.24792e-34	-0.193745	-1.97589
184471401	chr3:184471401:A:G	1.10799e-75	-1.04521	-2.03676	9.33948e-37	-1.77311	-1.89847	6.46083e-34	-0.168934	-1.96719
184471533	chr3:184471533:A:G	9.75274e-75	-8.17673e-10	-0.90696	8.41081e-36	-8.17673e-10	-1.47373	1.37533e-33	-8.17673e-10	-1.38061
184471669	chr3:184471669:T:G	2.35166e-75	-2.32939	-1.73e-09	3.84129e-36	-2.25744	-1.73e-09	4.45273e-34	-2.50837	-1.73e-09
184471751	chr3:184471751:G:A	5.40259e-76	-2.05314	-1.74708	1.04164e-35	0.229471	-1.48934	1.08143e-34	-2.28458	-1.63901
184471845	chr3:184471845:T:G	2.78039e-76	-2.5338	-1.9307	6.79446e-37	-2.54377	-1.44596	8.07276e-35	-2.45106	-1.76492
184472104	chr3:184472104:G:A	3.0884e-76	-2.238	-2.12144	4.46505e-37	-2.28299	-2.12656	1.61057e-34	-1.4049	-2.12039
184472287	chr3:184472287:A:G	3.09152e-76	-2.24042	-2.11801	4.45021e-37	-2.28541	-2.12747	1.60131e-34	-1.40788	-2.12318
184472682	chr3:184472682:T:C	4.44707e-75	-8.17673e-10	-1.69226	1.01008e-35	-8.17673e-10	-1.29063	1.64944e-33	-8.17673e-10	-1.19886
184472695	chr3:184472695:G:A	2.95089e-76	-2.27803	-2.12696	4.43114e-37	-2.33572	-2.08146	1.60917e-34	-1.47439	-2.05178
184472702	chr3:184472702:C:T	2.73489e-75	-2.17842	-1.73e-09	4.6454e-36	-2.06737	-1.73e-09	4.39905e-34	-2.52049	-1.73e-09
184472796	chr3:184472796:A:G	2.71837e-76	-2.37809	-2.10897	1.04899e-36	-1.44076	-2.11466	3.19123e-34	-0.713851	-2.12763
184472832	chr3:184472832:C:T	3.11882e-76	-2.22237	-2.12727	4.5819e-37	-2.28499	-2.09873	1.75941e-34	-1.36293	-2.07397
184473176	chr3:184473176:G:A	8.83768e-76	-1.19015	-2.11792	6.07724e-37	-1.97449	-2.1268	1.20844e-34	-1.70015	-2.11241
184473432	chr3:184473432:C:T	8.72582e-76	-1.32422	-1.99659	6.30128e-37	-2.09456	-1.97052	1.26749e-34	-1.68909	-2.07575
184473796	chr3:184473796:T:A	1.33975e-74	-8.17673e-10	-0.589443	1.08692e-35	-8.17673e-10	-1.21731	1.84134e-33	-8.17673e-10	-1.08881
184473888	chr3:184473888:C:T	5.33247e-76	-2.0521	-1.76117	1.02431e-35	0.231258	-1.5079	1.06302e-34	-2.28456	-1.65621
184474074	chr3:184474074:A:G	5.38419e-76	-2.34788	-1.45574	9.15235e-37	-2.10055	-1.59127	1.98585e-34	-1.94924	-1.3666
184474108	chr3:184474108:T:A	5.19558e-76	-2.03461	-1.80468	1.01068e-35	0.275408	-1.56544	1.02419e-34	-2.27149	-1.7065
184474299	chr3:184474299:A:G	4.75679e-76	-1.89233	-2.03519	4.39041e-37	-2.356	-2.07041	2.82691e-32	2.89554	-1.25308
184474462	chr3:184474462:T:A	2.54604e-74	-8.17673e-10	0.0526146	1.67639e-35	-8.17673e-10	-0.78402	2.8546e-33	-8.17673e-10	-0.650366
184475308	chr3:184475308:C:T	3.49587e-74	-8.17673e-10	0.369658	4.0293e-35	-8.17673e-10	0.092929	6.27175e-33	-8.17673e-10	0.136756
184475564	chr3:184475564:T:A	5.88601e-76	-2.29134	-1.42318	8.39968e-37	-2.18276	-1.59488	2.18867e-34	-1.86752	-1.35107
184475577	chr3:184475577:C:T	3.21901e-76	-2.23867	-2.07935	1.32083e-36	-1.60672	-1.71827	5.37448e-34	-0.400609	-1.91961
184475605	chr3:184475605:G:T	3.41982e-76	-2.13802	-2.11949	1.82579e-36	-1.42329	-1.57794	8.49756e-34	-0.20711	-1.65499
184475764	chr3:184475764:T:C	8.66256e-75	-8.17673e-10	-1.0255	7.63022e-36	-8.17673e-10	-1.57113	1.24223e-33	-8.17673e-10	-1.48239
184475771	chr3:184475771:C:T	2.49558e-75	-2.26999	-1.73e-09	5.3334e-36	-1.92926	-1.73e-09	4.47209e-34	-2.50403	-1.73e-09
184475994	chr3:184475994:G:C	2.1505e-74	-8.17673e-10	-0.116225	1.46197e-35	-8.17673e-10	-0.920876	2.47716e-33	-8.17673e-10	-0.792187
184476059	chr3:184476059:T:C	8.45966e-76	-1.36353	-1.98825	6.18863e-37	-2.11973	-1.96339	1.24342e-34	-1.71159	-2.07243
184476170	chr3:184476170:A:G	2.11685e-74	-8.17673e-10	-0.131995	1.44455e-35	-8.17673e-10	-0.932862	2.44667e-33	-8.17673e-10	-0.804572
184476192	chr3:184476192:T:C	3.99328e-76	-1.9787	-2.12378	5.13375e-37	-2.19662	-2.07337	1.87093e-34	-1.42746	-1.94799
184476333	chr3:184476333:C:A	5.69344e-76	-2.49073	-1.25705	1.50741e-36	-2.33036	-0.862493	3.50629e-34	-2.18547	-0.561854
184476342	chr3:184476342:T:C	5.09597e-75	-8.17673e-10	-1.55606	4.5593e-36	-8.17673e-10	-2.08608	6.51849e-34	-8.17673e-10	-2.12724
184476384	chr3:184476384:G:A	3.0541e-75	-8.17673e-10	-2.06802	4.91646e-36	-8.17673e-10	-2.01066	6.53379e-34	-8.17673e-10	-2.1249
184476400	chr3:184476400:G:A	3.48e-76	-2.11658	-2.12349	1.81819e-36	-1.38961	-1.6158	8.59466e-34	-0.160971	-1.68977
184476694	chr3:184476694:G:C	3.49852e-76	-2.11387	-2.12088	1.87954e-36	-1.38246	-1.58976	8.92848e-34	-0.146754	-1.66588
184476746	chr3:184476746:A:C	5.26618e-75	-8.17673e-10	-1.5232	4.60146e-36	-8.17673e-10	-2.07687	6.52701e-34	-8.17673e-10	-2.12593
184476830	chr3:184476830:G:A	3.29187e-76	-2.16827	-2.12736	1.27568e-36	-1.49392	-1.86585	5.98906e-34	-0.218916	-1.99303
184476917	chr3:184476917:T:C	5.07072e-75	-8.17673e-10	-1.56103	4.55187e-36	-8.17673e-10	-2.08771	6.51754e-34	-8.17673e-10	-2.12739
184477106	chr3:184477106:G:A	3.06841e-75	-8.17673e-10	-2.06335	4.90028e-36	-8.17673e-10	-2.01396	7.71688e-34	-8.17673e-10	-1.95847
184477140	chr3:184477140:C:T	5.06916e-76	-2.14142	-1.7225	4.86861e-36	-1.42469	-0.59575	2.1204e-33	-0.226446	-0.721247
184477146	chr3:184477146:A:G	4.10628e-76	-2.24037	-1.83421	2.1467e-36	-1.60695	-1.23237	7.9726e-34	-0.400862	-1.52501
184477186	chr3:184477186:T:C	5.46508e-76	-2.48557	-1.30315	1.39992e-36	-2.33988	-0.926951	3.24082e-34	-2.19748	-0.628577
184477261	chr3:184477261:T:A	5.44436e-76	-2.48878	-1.30374	1.4062e-36	-2.33441	-0.927949	3.26399e-34	-2.19	-0.628934
184477289	chr3:184477289:G:A	8.4095e-76	-1.37298	-1.98475	6.18243e-37	-2.12437	-1.95975	1.23737e-34	-1.71853	-2.07036
184477335	chr3:184477335:T:C	5.52501e-76	-2.4877	-1.29011	1.42686e-36	-2.33655	-0.911227	3.31355e-34	-2.19285	-0.611013
184477500	chr3:184477500:G:A	5.69066e-76	-2.00445	-1.74382	1.15111e-35	0.32646	-1.4864	1.13214e-34	-2.24817	-1.62961
184477706	chr3:184477706:T:C	5.43334e-76	-2.4978	-1.29674	1.44164e-36	-2.31619	-0.921274	3.36865e-34	-2.16612	-0.621249
184477721	chr3:184477721:A:T	4.47179e-76	-2.1805	-1.8088	2.49726e-36	-1.5032	-1.18485	9.73358e-34	-0.245376	-1.48093
184477726	chr3:184477726:C:T	5.42887e-76	-2.49386	-1.3015	1.42377e-36	-2.32515	-0.924796	3.32066e-34	-2.17743	-0.624292
184477870	chr3:184477870:C:T	3.30856e-75	-8.17673e-10	-1.98799	6.26922e-36	-8.17673e-10	-1.7676	9.699e-34	-8.17673e-10	-1.72986
184477875	chr3:184477875:T:C	5.37252e-76	-2.48739	-1.31841	1.38171e-36	-2.33623	-0.943696	3.19524e-34	-2.19146	-0.648758
184477995	chr3:184477995:G:A	6.02061e-76	-1.96859	-1.72331	1.28598e-35	0.410921	-1.46006	1.18492e-34	-2.22004	-1.61217
184478141	chr3:184478141:T:C	4.6947e-76	-1.86332	-2.07733	1.50014e-36	-1.08368	-2.11401	1.64279e-33	0.924206	-2.12711
184478435	chr3:184478435:G:A	5.90611e-76	-2.31798	-1.39312	8.86789e-37	-2.15504	-1.56835	2.16409e-34	-1.90983	-1.32005
184478470	chr3:184478470:T:C	8.47871e-76	-1.38487	-1.96466	6.28197e-37	-2.13115	-1.937	1.24536e-34	-1.72726	-2.0552
184478535	chr3:184478535:A:C	1.94562e-74	-8.17673e-10	-0.216341	1.3466e-35	-8.17673e-10	-1.00308	2.28682e-33	-8.17673e-10	-0.872135
184478690	chr3:184478690:T:C	6.09592e-76	-2.21568	-1.4638	8.55433e-37	-2.28288	-1.47652	2.75539e-34	-1.76244	-1.22588
184478783	chr3:184478783:T:C	1.9916e-74	-8.17673e-10	-0.192985	1.37221e-35	-8.17673e-10	-0.984243	2.3314e-33	-8.17673e-10	-0.852828
184478795	chr3:184478795:T:A	5.88983e-76	-2.2597	-1.45416	8.96984e-37	-2.24589	-1.46608	2.62037e-34	-1.82741	-1.21116
184478894	chr3:184478894:CCACGTCCAGCCAACCTTAACTACT:C	7.32278e-75	-8.17673e-10	-1.19352	6.78565e-36	-8.17673e-10	-1.68844	1.09539e-33	-8.17673e-10	-1.60819
184479034	chr3:184479034:T:C	5.71995e-76	-2.29078	-1.45235	9.32425e-37	-2.20734	-1.46588	2.47017e-34	-1.88576	-1.21183
184479047	chr3:184479047:G:A	5.42451e-76	-2.48066	-1.3155	1.36605e-36	-2.34927	-0.942055	3.14261e-34	-2.21034	-0.646489
184479073	chr3:184479073:T:C	5.49775e-76	-2.48779	-1.29497	1.41795e-36	-2.33662	-0.917421	3.28896e-34	-2.1931	-0.618217
184479174	chr3:184479174:A:G	7.40424e-75	-8.17673e-10	-1.18246	6.83391e-36	-8.17673e-10	-1.68135	1.1027e-33	-8.17673e-10	-1.60153
184479237	chr3:184479237:ATCT:A	9.53621e-76	-1.11387	-2.11813	6.38508e-37	-1.92495	-2.12692	1.28851e-34	-1.63541	-2.11299
184479376	chr3:184479376:T:G	5.09597e-75	-8.17673e-10	-1.55606	4.5593e-36	-8.17673e-10	-2.08608	6.51849e-34	-8.17673e-10	-2.12724
184479516	chr3:184479516:G:A	5.55704e-76	-2.4801	-1.29193	1.40239e-36	-2.35131	-0.913763	3.23862e-34	-2.2126	-0.614133
184479536	chr3:184479536:C:G	2.42228e-76	-2.53445	-2.06793	4.65023e-37	-2.33469	-2.03422	1.10123e-34	-1.92036	-1.9851
184479590	chr3:184479590:T:C	5.53171e-76	-2.48116	-1.29544	1.39937e-36	-2.34924	-0.917988	3.2306e-34	-2.21036	-0.618851
184479849	chr3:184479849:G:GT	2.5202e-76	-2.4846	-2.07815	6.26013e-37	-2.38533	-1.6863	1.31949e-34	-2.16776	-1.55688
184479905	chr3:184479905:G:C	4.50045e-76	-1.89829	-2.08463	1.40083e-36	-1.14815	-2.11803	1.61124e-33	0.905318	-2.12761
184479993	chr3:184479993:T:A	4.10358e-76	-2.24327	-1.83196	2.14208e-36	-1.61253	-1.22894	7.91239e-34	-0.411056	-1.5224
184480131	chr3:184480131:A:G	2.5621e-76	-2.46715	-2.07911	6.11502e-37	-2.40982	-1.68527	1.27457e-34	-2.20596	-1.55332
184480521	chr3:184480521:C:T	2.93929e-74	-8.17673e-10	0.196243	3.12706e-35	-8.17673e-10	-0.160569	4.85391e-33	-8.17673e-10	-0.119515
184480687	chr3:184480687:A:G	2.83416e-76	-2.46885	-1.97649	3.49083e-37	-2.52894	-2.12675	3.24258e-34	-0.697889	-2.12763
184480776	chr3:184480776:A:G	3.3162e-76	-2.21036	-2.07792	1.39813e-36	-1.55427	-1.71384	5.81697e-34	-0.324328	-1.91678
184481009	chr3:184481009:C:T	4.14715e-76	-2.24621	-1.81846	2.1945e-36	-1.61719	-1.2001	8.09308e-34	-0.416229	-1.49465
184481063	chr3:184481063:G:A	3.50319e-75	-8.17673e-10	-1.93084	5.82087e-36	-8.17673e-10	-1.8418	6.96259e-34	-8.17673e-10	-2.06133
184481121	chr3:184481121:C:T	2.51863e-76	-2.47393	-2.08945	5.98189e-37	-2.39979	-1.71731	1.24726e-34	-2.19086	-1.59008
184481315	chr3:184481315:A:G	2.53906e-76	-2.46951	-2.0858	6.01492e-37	-2.40574	-1.70585	1.25175e-34	-2.20096	-1.57638
184481566	chr3:184481566:A:G	2.43824e-76	-2.52795	-2.06787	3.8353e-37	-2.53195	-2.02963	6.70766e-35	-2.4444	-1.95682
184481606	chr3:184481606:C:T	1.0386e-75	-1.03649	-2.11014	1.74252e-35	1.29192	-2.03726	1.12974e-34	-1.96124	-1.91866
184481907	chr3:184481907:A:G	5.63718e-76	-2.23388	-1.52383	8.27438e-37	-2.26545	-1.52722	2.54777e-34	-1.78782	-1.27884
184481928	chr3:184481928:G:A	3.22703e-76	-2.23043	-2.0851	1.5676e-36	-1.06343	-2.09028	4.69809e-34	-0.332929	-2.1218
184481963	chr3:184481963:G:T	2.89724e-74	-8.17673e-10	0.181834	3.05766e-35	-8.17673e-10	-0.183014	4.84097e-33	-8.17673e-10	-0.122184
184482348	chr3:184482348:A:G	2.90121e-74	-8.17673e-10	0.183204	3.06166e-35	-8.17673e-10	-0.181704	4.84761e-33	-8.17673e-10	-0.120814
184482419	chr3:184482419:G:A	2.54252e-76	-2.46471	-2.08923	5.91058e-37	-2.41136	-1.71773	1.22313e-34	-2.21003	-1.59044
184482741	chr3:184482741:C:T	2.89151e-74	-8.17673e-10	0.179857	3.0519e-35	-8.17673e-10	-0.184898	4.8314e-33	-8.17673e-10	-0.124163
184482796	chr3:184482796:C:T	6.67638e-76	-2.40529	-1.18323	1.41114e-36	-2.03603	-1.22282	2.65736e-34	-2.1021	-0.922452
184482813	chr3:184482813:G:A	2.53879e-76	-2.48405	-2.07135	4.29059e-37	-2.38372	-2.06569	8.40002e-35	-2.16287	-2.01337
184482832	chr3:184482832:C:T	3.89309e-76	-2.28065	-1.84724	1.9833e-36	-1.67176	-1.24672	7.10692e-34	-0.506983	-1.53383
184482897	chr3:184482897:C:T	4.30305e-76	-1.93386	-2.09391	1.3939e-36	-1.14954	-2.1216	1.36628e-33	0.740077	-2.12728
184482899	chr3:184482899:C:T	2.21389e-73	2.21541	-1.73e-09	3.31655e-35	-0.101737	-1.73e-09	3.13758e-31	4.04932	-1.73e-09
184483092	chr3:184483092:C:T	4.0745e-76	-2.25963	-1.82272	2.1493e-36	-1.6343	-1.20381	7.81196e-34	-0.445317	-1.50091
184483125	chr3:184483125:T:C	5.05506e-75	-8.17673e-10	-1.56412	4.54966e-36	-8.17673e-10	-2.08819	6.51732e-34	-8.17673e-10	-2.12742
184483193	chr3:184483193:C:T	2.90121e-74	-8.17673e-10	0.183204	3.06166e-35	-8.17673e-10	-0.181704	4.84761e-33	-8.17673e-10	-0.120814
184483231	chr3:184483231:C:T	2.19539e-75	-2.39815	-1.73e-09	2.93712e-36	-2.52582	-1.73e-09	4.28547e-34	-2.54665	-1.73e-09
184483333	chr3:184483333:T:C	3.07626e-76	-2.23709	-2.12628	1.16697e-36	-1.60745	-1.84139	5.13401e-34	-0.389624	-1.97637
184483914	chr3:184483914:C:A	5.40781e-75	-8.17673e-10	-1.49666	4.6337e-36	-8.17673e-10	-2.06989	6.53581e-34	-8.17673e-10	-2.12459
184483976	chr3:184483976:T:C	7.74585e-76	-2.26456	-1.17538	1.17692e-36	-2.22253	-1.21782	3.38269e-34	-1.84361	-0.939599
184484033	chr3:184484033:T:C	3.16879e-74	-8.17673e-10	0.271425	3.35477e-35	-8.17673e-10	-0.0902801	5.33272e-33	-8.17673e-10	-0.0254384
184484060	chr3:184484060:CTT:C	5.10793e-75	-8.17673e-10	-1.55372	4.56604e-36	-8.17673e-10	-2.0846	6.51962e-34	-8.17673e-10	-2.12707
184484206	chr3:184484206:G:C	3.12072e-74	-8.17673e-10	0.256139	3.572e-35	-8.17673e-10	-0.0275376	5.79488e-33	-8.17673e-10	0.0576761
184484282	chr3:184484282:G:A	3.63232e-74	-8.17673e-10	0.407949	4.3043e-35	-8.17673e-10	0.158953	6.81288e-33	-8.17673e-10	0.219516
184484465	chr3:184484465:T:G	4.1845e-75	-8.17673e-10	-1.75312	5.21897e-36	-8.17673e-10	-1.95095	7.0544e-34	-8.17673e-10	-2.04823
184484580	chr3:184484580:ACGGATGG:A	3.10306e-76	-2.26867	-2.08603	4.36219e-37	-2.31014	-2.12272	1.51793e-34	-1.45713	-2.12741
184484624	chr3:184484624:G:C	3.10762e-76	-2.23189	-2.12135	4.78572e-36	0.0696559	-2.10727	8.51867e-35	-2.04156	-2.12065
184484657	chr3:184484657:C:A	3.83259e-74	-8.17673e-10	0.461619	4.47774e-35	-8.17673e-10	0.198457	6.91358e-33	-8.17673e-10	0.234188
184484804	chr3:184484804:C:G	3.75023e-74	-8.17673e-10	0.439893	4.43372e-35	-8.17673e-10	0.188576	7.01013e-33	-8.17673e-10	0.248057
184485198	chr3:184485198:C:T	4.30103e-74	-8.17673e-10	0.576931	5.01488e-35	-8.17673e-10	0.311748	7.80575e-33	-8.17673e-10	0.355562
184485243	chr3:184485243:T:C	3.38642e-76	-2.23246	-2.03486	4.61868e-37	-2.27704	-2.09869	1.64944e-34	-1.38732	-2.11413
184485615	chr3:184485615:T:C	4.01317e-76	-1.97094	-2.12657	2.30161e-36	-0.679747	-2.08989	9.16921e-34	0.269141	-2.05517
184485860	chr3:184485860:A:T	2.95202e-75	-8.17673e-10	-2.10202	4.765e-36	-8.17673e-10	-2.04195	7.2306e-34	-8.17673e-10	-2.02356
184485897	chr3:184485897:T:C	1.02338e-75	-1.06147	-2.09993	6.51668e-37	-1.91127	-2.1202	1.35807e-34	-1.60107	-2.09475
184486015	chr3:184486015:C:A	3.47206e-75	-8.17673e-10	-1.93976	6.83086e-36	-8.17673e-10	-1.6818	1.17957e-33	-8.17673e-10	-1.53415
184486071	chr3:184486071:T:C	3.01114e-76	-2.49059	-1.89419	8.81388e-37	-2.02043	-1.70907	4.27019e-34	-1.29779	-1.25244
184486264	chr3:184486264:G:A	1.40437e-75	-2.54017	-0.304754	1.96325e-36	-2.54071	-0.38794	2.29556e-34	-2.54063	-0.630273
184486317	chr3:184486317:T:C	3.95566e-76	-1.98545	-2.1265	2.23855e-36	-0.708277	-2.08914	8.63062e-34	0.206758	-2.05333
184486343	chr3:184486343:TATA:T	1.33042e-75	-2.26593	-0.633087	4.71155e-36	-1.5821	-0.471134	1.58762e-33	-0.604297	-0.632764
184486421	chr3:184486421:A:AT	1.42371e-75	-2.5236	-0.307641	2.00236e-36	-2.52224	-0.386682	2.27803e-34	-2.54665	-0.63192
184486631	chr3:184486631:A:G	5.41649e-76	-2.54228	-1.25537	8.06335e-37	-2.54249	-1.27602	1.00237e-34	-2.53732	-1.4622
184487104	chr3:184487104:G:A	6.57777e-76	-2.14911	-1.45429	2.50773e-36	-1.36537	-1.3185	9.80562e-34	-0.274753	-1.44418
184487136	chr3:184487136:G:A	2.90671e-76	-2.54613	-1.87395	5.60901e-37	-2.54659	-1.63486	8.07318e-35	-2.53232	-1.68361
184487151	chr3:184487151:T:C	2.87738e-75	-8.17673e-10	-2.12763	4.41226e-36	-8.17673e-10	-2.11886	6.62914e-34	-8.17673e-10	-2.11041
184487576	chr3:184487576:G:A	3.34039e-76	-2.25362	-2.02739	4.5647e-37	-2.29503	-2.09245	1.58145e-34	-1.43338	-2.11016
184487634	chr3:184487634:G:T	3.27117e-76	-2.2702	-2.03175	4.48186e-37	-2.31003	-2.09577	1.52904e-34	-1.46487	-2.11238
184487650	chr3:184487650:T:C	9.85288e-76	-2.10842	-1.09091	5.22961e-36	-0.828543	-1.12037	1.52718e-33	-0.046921	-1.22895
184487681	chr3:184487681:A:G	3.43004e-75	-8.17673e-10	-1.95194	8.25626e-36	-8.17673e-10	-1.49228	9.17974e-34	-8.17673e-10	-1.78489
184487742	chr3:184487742:C:T	4.92287e-76	-2.20437	-1.68883	6.30637e-37	-2.30017	-1.7641	2.02209e-34	-1.72821	-1.56954
184487788	chr3:184487788:GT:G	4.32347e-75	-8.17673e-10	-1.72045	7.59584e-36	-8.17673e-10	-1.57565	8.05918e-34	-8.17673e-10	-1.91507
184487856	chr3:184487856:G:A	9.39231e-76	-2.21444	-1.03276	3.40951e-36	-1.50211	-0.874573	1.22769e-33	-0.46973	-1.02444
184487861	chr3:184487861:C:T	3.85337e-75	-8.17673e-10	-1.83556	4.42731e-36	-8.17673e-10	-2.11546	6.55357e-34	-8.17673e-10	-2.12187
184487876	chr3:184487876:G:A	9.49147e-76	-2.20115	-1.03555	3.49779e-36	-1.47746	-0.873652	1.26644e-33	-0.435436	-1.02765
184487985	chr3:184487985:C:T	3.62496e-74	-8.17673e-10	0.40592	4.27132e-35	-8.17673e-10	0.151259	6.72012e-33	-8.17673e-10	0.205806
184488173	chr3:184488173:T:C	3.85085e-75	-8.17673e-10	-1.83621	4.42697e-36	-8.17673e-10	-2.11553	6.55391e-34	-8.17673e-10	-2.12182
184488224	chr3:184488224:C:T	3.6157e-75	-8.17673e-10	-1.89922	8.24718e-36	-8.17673e-10	-1.49338	8.10051e-34	-8.17673e-10	-1.90996
184488431	chr3:184488431:T:A	3.37827e-76	-2.24087	-2.02886	4.62699e-37	-2.28095	-2.09298	1.63289e-34	-1.40081	-2.11072
184488822	chr3:184488822:C:T	4.4823e-75	-8.17673e-10	-1.68437	5.60662e-36	-8.17673e-10	-1.8793	7.49555e-34	-8.17673e-10	-1.98757
184489031	chr3:184489031:A:G	3.72754e-74	-8.17673e-10	0.433825	4.32614e-35	-8.17673e-10	0.164013	6.78065e-33	-8.17673e-10	0.214773
184489376	chr3:184489376:T:C	1.23193e-75	-2.04075	-0.935179	4.78921e-36	-1.28153	-0.755356	1.87349e-33	-0.142032	-0.929465
184489583	chr3:184489583:A:C	1.24309e-75	-2.5277	-0.439204	2.25713e-36	-2.53941	-0.249747	2.72289e-34	-2.46424	-0.53595
184489873	chr3:184489873:A:G	2.83003e-76	-2.53178	-1.91503	1.23402e-36	-1.64655	-1.74642	7.32731e-35	-2.31599	-1.99687
184489911	chr3:184489911:A:G	2.27694e-76	-2.53889	-2.12537	7.60778e-37	-1.77847	-2.09819	6.36703e-35	-2.34324	-2.1101
184489953	chr3:184489953:C:T	2.54218e-74	-8.17673e-10	0.0510986	2.19176e-35	-8.17673e-10	-0.515956	3.6623e-33	-8.17673e-10	-0.401208
184489992	chr3:184489992:C:G	2.28231e-76	-2.5367	-2.1252	7.74127e-37	-1.75979	-2.09948	6.29768e-35	-2.35272	-2.11157
184490004	chr3:184490004:T:A	3.25559e-75	-8.17673e-10	-2.00414	7.50759e-36	-8.17673e-10	-1.58733	8.51314e-34	-8.17673e-10	-1.86027
184490159	chr3:184490159:T:C	5.17692e-75	-8.17673e-10	-1.5403	1.12559e-35	-8.17673e-10	-1.18236	1.14716e-33	-8.17673e-10	-1.56201
184490220	chr3:184490220:G:A	4.92472e-75	-8.17673e-10	-1.59024	1.0585e-35	-8.17673e-10	-1.24381	1.09465e-33	-8.17673e-10	-1.60887
184490267	chr3:184490267:C:A	4.24845e-75	-8.17673e-10	-1.73795	6.09768e-36	-8.17673e-10	-1.79534	7.08355e-34	-8.17673e-10	-2.04411
184490497	chr3:184490497:C:T	5.41641e-75	-8.17673e-10	-1.49508	8.65432e-36	-8.17673e-10	-1.44519	1.75993e-33	-8.17673e-10	-1.13402
184490761	chr3:184490761:G:A	4.88913e-75	-8.17673e-10	-1.59749	1.05072e-35	-8.17673e-10	-1.25119	1.08959e-33	-8.17673e-10	-1.6135
184491003	chr3:184491003:T:C	5.95872e-76	-2.19597	-1.50627	2.86659e-36	-1.0019	-1.54822	7.62083e-34	-0.268972	-1.70203
184491227	chr3:184491227:C:T	2.53602e-76	-2.46808	-2.08842	3.96055e-37	-2.5285	-2.00095	3.4783e-34	-0.644362	-2.11098
184491242	chr3:184491242:T:C	2.48339e-76	-2.47114	-2.10633	3.86483e-37	-2.52682	-2.02709	3.41791e-34	-0.654377	-2.11848
184491310	chr3:184491310:A:G	2.48514e-76	-2.47236	-2.1044	3.87182e-37	-2.52598	-2.02612	3.37612e-34	-0.66667	-2.11849
184491406	chr3:184491406:C:A	2.27578e-76	-2.54446	-2.12031	7.47721e-37	-1.86264	-2.03134	7.0285e-35	-2.30026	-2.05424
184491613	chr3:184491613:T:G	2.51854e-76	-2.4875	-2.07592	4.15611e-37	-2.51744	-1.96382	3.20329e-34	-0.745299	-2.09241
184491803	chr3:184491803:C:A	2.95726e-76	-2.50854	-1.89429	1.45865e-36	-1.52008	-1.70566	7.06307e-35	-2.38136	-1.96823
184491859	chr3:184491859:T:C	4.45364e-76	-1.96804	-2.02533	7.63257e-36	0.334014	-1.90484	7.9991e-35	-2.22209	-2.00305
184491888	chr3:184491888:T:C	2.86478e-74	-8.17673e-10	0.17057	2.41304e-35	-8.17673e-10	-0.419774	4.00156e-33	-8.17673e-10	-0.312615
184492390	chr3:184492390:G:C	2.62853e-76	-2.41317	-2.1075	1.39772e-36	-1.151	-2.1174	2.75328e-34	-0.861832	-2.12726
184492617	chr3:184492617:GGAGGACGGAGAGA:G	8.78322e-76	-1.60003	-1.71422	1.08353e-36	-2.14541	-1.37762	5.94178e-34	-0.951752	-1.26812
184492910	chr3:184492910:G:A	9.14754e-76	-1.50928	-1.76433	5.48906e-37	-2.41002	-1.79306	1.98013e-33	0.60486	-1.62099
184492940	chr3:184492940:T:C	1.20867e-75	-2.40879	-0.586199	1.60288e-36	-1.79914	-1.33231	3.88432e-34	-1.11611	-1.52882
184493630	chr3:184493630:T:G	3.81529e-76	-2.04093	-2.10715	7.2685e-37	-1.79682	-2.12546	1.0101e-33	0.0683746	-1.75763
184493810	chr3:184493810:G:A	8.47903e-75	-1.04691	-1.73e-09	1.12228e-35	-1.1853	-1.73e-09	4.77978e-32	2.16768	-1.73e-09
184493881	chr3:184493881:C:T	3.90056e-75	-8.17673e-10	-1.82339	7.07892e-36	-8.17673e-10	-1.64613	7.723e-34	-8.17673e-10	-1.95768
184494244	chr3:184494244:G:GCT	5.24586e-76	-2.41705	-1.4126	1.07734e-36	-2.38751	-1.14124	1.3515e-33	0.340235	-1.73832
184494349	chr3:184494349:T:G	2.82058e-76	-2.4838	-1.96634	7.8391e-37	-2.04428	-1.80242	3.66196e-34	-1.30426	-1.39963
184494352	chr3:184494352:C:T	2.27674e-76	-2.54662	-2.11772	1.35171e-36	-1.17522	-2.12665	1.0155e-34	-2.01098	-1.97552
184494483	chr3:184494483:T:G	2.70696e-76	-2.41847	-2.0728	4.16765e-37	-2.35135	-2.12713	9.01257e-34	0.250006	-2.05327
184494484	chr3:184494484:A:T	3.75113e-75	-8.17673e-10	-1.86245	5.64365e-36	-8.17673e-10	-1.87272	9.434e-34	-8.17673e-10	-1.75756
184494843	chr3:184494843:G:A	3.86653e-76	-2.3527	-1.78203	9.20844e-37	-2.42403	-1.26169	1.59732e-33	0.448396	-1.67937
184494907	chr3:184494907:G:A	2.42033e-76	-2.49178	-2.11141	1.06194e-36	-1.42349	-2.11966	2.06371e-34	-1.14975	-2.12762
184495039	chr3:184495039:G:A	2.13452e-75	-2.42627	-1.73e-09	2.91032e-36	-2.53498	-1.73e-09	5.61114e-34	-2.27713	-1.73e-09
184495107	chr3:184495107:G:A	2.26029e-76	-2.54637	-2.12523	1.32342e-36	-1.20194	-2.12109	9.95315e-35	-1.99407	-2.01251
184495329	chr3:184495329:T:C	3.22663e-76	-2.24506	-2.0706	4.3461e-37	-2.32127	-2.11528	1.44584e-34	-1.50659	-2.12661
184495655	chr3:184495655:C:T	3.10409e-75	-8.17673e-10	-2.05179	6.54921e-36	-8.17673e-10	-1.7239	7.72252e-34	-8.17673e-10	-1.95774
184495682	chr3:184495682:C:T	5.24458e-75	-8.17673e-10	-1.52731	4.65604e-36	-8.17673e-10	-2.06508	6.54802e-34	-8.17673e-10	-2.12272
184495793	chr3:184495793:T:C	5.66076e-75	-8.17673e-10	-1.45095	4.77732e-36	-8.17673e-10	-2.03937	6.60565e-34	-8.17673e-10	-2.11396
184495914	chr3:184495914:T:C	2.58567e-76	-2.54527	-1.99184	1.05484e-36	-1.79938	-1.75047	7.91965e-35	-2.47805	-1.75707
184496019	chr3:184496019:G:A	2.60631e-76	-2.546	-1.98316	1.04371e-36	-1.82386	-1.73661	8.07756e-35	-2.47148	-1.7439
184496146	chr3:184496146:T:C	3.55562e-76	-2.3354	-1.88316	5.19823e-37	-2.30916	-1.94836	1.36732e-33	0.739502	-2.12595
184496482	chr3:184496482:G:A	2.77453e-76	-2.52431	-1.9423	8.89105e-37	-1.68663	-2.03416	5.54673e-35	-2.54334	-2.04792
184496582	chr3:184496582:TAACC:T	2.87745e-75	-8.17673e-10	-2.1276	5.14499e-36	-8.17673e-10	-1.96522	8.95945e-34	-8.17673e-10	-1.80918
184496676	chr3:184496676:C:T	2.58371e-76	-2.54636	-1.99151	1.01446e-36	-1.83877	-1.75012	8.01534e-35	-2.46584	-1.75727
184496683	chr3:184496683:T:G	3.02936e-75	-8.17673e-10	-2.07616	4.63289e-36	-8.17673e-10	-2.07007	8.42743e-34	-8.17673e-10	-1.87039
184496766	chr3:184496766:TGAA:T	2.65529e-76	-2.54605	-1.96449	1.08529e-36	-1.81878	-1.70262	8.33968e-35	-2.4725	-1.71095
184496783	chr3:184496783:T:C	3.04882e-75	-8.17673e-10	-2.06975	5.26626e-36	-8.17673e-10	-1.94193	8.21865e-34	-8.17673e-10	-1.89548
184496921	chr3:184496921:C:T	2.39086e-76	-2.52445	-2.09099	1.13325e-36	-1.46976	-2.0084	1.26088e-34	-1.64269	-2.12738
184496971	chr3:184496971:T:C	5.15923e-76	-2.42681	-1.41949	1.10115e-36	-2.3747	-1.13219	1.31392e-33	0.309856	-1.73614
184497109	chr3:184497109:G:A	2.51081e-76	-2.51536	-2.05112	1.01483e-36	-1.5296	-2.05893	1.3362e-34	-1.58898	-2.12308
184497147	chr3:184497147:C:T	3.96001e-76	-1.98323	-2.12762	6.72887e-37	-1.88073	-2.1187	9.23818e-34	0.119572	-1.89811
184497342	chr3:184497342:C:T	3.0066e-76	-2.53914	-1.84714	1.5246e-36	-1.66168	-1.51984	9.4092e-35	-2.50818	-1.5546
184497806	chr3:184497806:C:T	1.4278e-74	-8.17673e-10	-0.525789	1.35334e-35	-8.17673e-10	-0.998088	2.22268e-33	-8.17673e-10	-0.900586
184498122	chr3:184498122:T:C	7.88901e-75	0.984801	-2.10384	1.07722e-36	-1.41848	-2.11038	6.6219e-32	4.62124	-2.12757
184498239	chr3:184498239:AC:A	1.96021e-75	-2.51146	-1.73e-09	2.9875e-36	-2.50881	-1.73e-09	7.12399e-34	-2.03842	-1.73e-09
184498342	chr3:184498342:T:C	1.15551e-75	-0.922811	-2.11716	8.82046e-37	-1.60781	-2.12095	1.22513e-33	0.621454	-2.11771
184498346	chr3:184498346:T:C	7.29699e-75	-1.19705	-1.73e-09	2.07409e-35	-0.571141	-1.73e-09	1.02764e-32	0.630556	-1.73e-09
184498378	chr3:184498378:T:TC	6.90938e-76	-1.4267	-2.12751	5.71535e-37	-2.04072	-2.12195	1.41699e-33	0.722305	-2.07307
184498519	chr3:184498519:G:T	7.35089e-76	-1.38829	-2.10399	2.83492e-36	-0.434079	-2.12715	1.23231e-34	-1.66538	-2.12761
184498553	chr3:184498553:C:A	2.82633e-76	-2.40124	-2.04687	3.66102e-37	-2.50538	-2.10271	5.90921e-34	-0.137272	-2.0881
184498593	chr3:184498593:CT:C	2.45937e-75	-0.449119	-1.83548	1.4246e-36	-1.48183	-1.76753	1.29717e-32	2.42525	-1.56178
184498704	chr3:184498704:A:G	3.72258e-76	-2.47188	-1.7008	5.94972e-37	-2.45011	-1.67238	2.96753e-34	-1.26482	-1.64933
184498827	chr3:184498827:T:C	1.12431e-75	-0.959643	-2.1077	7.08683e-37	-1.82095	-2.12664	2.96087e-33	1.50469	-2.1185
184498946	chr3:184498946:G:A	3.48705e-75	-8.17673e-10	-1.93545	4.44674e-36	-8.17673e-10	-2.11108	6.52179e-34	-8.17673e-10	-2.12674
184499032	chr3:184499032:G:A	4.17599e-76	-2.07395	-1.98379	4.98443e-37	-2.46547	-1.83404	1.3379e-33	0.63817	-2.04637
184499114	chr3:184499114:C:T	3.51464e-74	0.0592858	0.315729	2.12035e-34	1.98678	-0.23328	3.15442e-33	-0.279146	-0.271347
184499176	chr3:184499176:T:C	2.13944e-75	-2.54662	0.12265	1.86964e-36	-1.87883	-1.09867	2.70067e-34	-1.87035	-1.13804
184499213	chr3:184499213:T:C	8.14038e-75	-8.17673e-10	-1.08767	6.44316e-36	-8.17673e-10	-1.74023	1.39937e-33	-8.17673e-10	-1.36328
184499222	chr3:184499222:C:T	7.1487e-76	-2.54604	-0.974127	1.26847e-36	-1.88504	-1.48039	1.70199e-34	-1.78524	-1.68485
184499500	chr3:184499500:A:G	4.52825e-75	-0.275561	-1.39861	2.38678e-36	-0.717409	-2.01589	2.14433e-34	-1.33655	-1.9025
184499729	chr3:184499729:G:A	3.1429e-75	-8.17673e-10	-2.03936	4.37436e-36	-8.17673e-10	-2.12749	6.60468e-34	-8.17673e-10	-2.11411
184499839	chr3:184499839:T:C	2.96216e-75	-8.17673e-10	-2.09859	4.51641e-36	-8.17673e-10	-2.09553	7.09709e-34	-8.17673e-10	-2.0422
184499889	chr3:184499889:C:T	1.8409e-75	-0.599521	-1.97473	3.77851e-37	-2.54665	-2.02985	8.86398e-34	0.121552	-1.94144
184499981	chr3:184499981:T:C	1.89399e-74	-8.17673e-10	-0.243236	2.29451e-35	-8.17673e-10	-0.470144	4.27027e-33	-8.17673e-10	-0.247621
184500362	chr3:184500362:G:A	3.62723e-75	-8.17673e-10	-1.89604	5.00174e-36	-8.17673e-10	-1.99346	6.64444e-34	-8.17673e-10	-2.1081
184500455	chr3:184500455:AG:A	2.02142e-75	-2.48071	-1.73e-09	5.04809e-36	-1.98424	-1.73e-09	4.33252e-34	-2.53574	-1.73e-09
184500577	chr3:184500577:G:A	4.47092e-74	-8.17673e-10	0.61567	4.61231e-35	-8.17673e-10	0.228067	7.48373e-33	-8.17673e-10	0.313432
184500859	chr3:184500859:A:G	2.42544e-74	-0.456736	0.460826	5.6675e-34	1.49151	1.24516	1.53923e-32	-0.277605	1.31217
184501128	chr3:184501128:T:C	3.04995e-75	-8.17673e-10	-2.06938	5.1891e-36	-8.17673e-10	-1.95669	8.63235e-34	-8.17673e-10	-1.84637
184501242	chr3:184501242:T:C	2.27666e-76	-2.53746	-2.12692	5.00338e-37	-2.27709	-2.01862	1.72468e-34	-1.55744	-1.8994
184501343	chr3:184501343:C:T	9.62661e-75	-8.17673e-10	-0.919978	2.08927e-35	-8.17673e-10	-0.563849	1.66134e-33	-8.17673e-10	-1.19167
184501862	chr3:184501862:A:G	6.18889e-76	-1.93556	-1.72878	2.8032e-36	-0.798207	-1.77428	8.51684e-35	-2.41723	-1.74519
184501878	chr3:184501878:T:C	1.08052e-74	-1.77105	0.966566	2.69115e-36	-2.16158	-0.451701	9.9136e-34	-0.518669	-1.18931
184502024	chr3:184502024:G:T	7.57154e-75	0.552662	-1.71277	3.66343e-36	-0.637384	-1.66746	8.26888e-34	-0.968105	-0.92128
184502218	chr3:184502218:C:G	6.85314e-75	-8.17673e-10	-1.2598	6.60716e-36	-8.17673e-10	-1.71509	1.12034e-33	-8.17673e-10	-1.58567
184502240	chr3:184502240:C:T	3.44346e-75	-8.17673e-10	-1.94803	4.49605e-36	-8.17673e-10	-2.10005	6.99652e-34	-8.17673e-10	-2.05647
184502356	chr3:184502356:C:T	4.27292e-76	-2.51167	-1.52312	5.05588e-37	-2.28878	-1.9965	6.76652e-35	-2.50963	-1.88285
184502377	chr3:184502377:C:T	5.1596e-75	-8.17673e-10	-1.54365	9.72355e-36	-8.17673e-10	-1.3287	1.07557e-33	-8.17673e-10	-1.62644
184503303	chr3:184503303:C:T	4.84083e-75	-8.17673e-10	-1.60742	7.06581e-36	-8.17673e-10	-1.64798	1.23586e-33	-8.17673e-10	-1.48753
184503340	chr3:184503340:A:G	2.88101e-75	-8.17673e-10	-2.12637	4.53897e-36	-8.17673e-10	-2.09055	6.53441e-34	-8.17673e-10	-2.1248
184503767	chr3:184503767:C:T	1.94466e-75	-0.826954	-1.69247	4.51591e-36	-1.00217	-1.09347	1.31417e-34	-2.0933	-1.63539
184503892	chr3:184503892:T:G	2.68222e-76	-2.45703	-2.04342	5.90156e-37	-2.30151	-1.8291	7.10572e-35	-2.3266	-2.01697
184504246	chr3:184504246:G:C	3.98365e-76	-2.52471	-1.58019	7.68585e-37	-2.43645	-1.43	1.20917e-34	-2.17358	-1.63837
184504531	chr3:184504531:G:A	3.70465e-76	-2.05041	-2.1271	6.47505e-37	-2.03741	-2.00046	5.41567e-35	-2.53858	-2.07659
184504723	chr3:184504723:T:C	5.28151e-75	-8.17673e-10	-1.5203	6.33848e-36	-8.17673e-10	-1.75661	1.01374e-33	-8.17673e-10	-1.68565
184505299	chr3:184505299:G:A	5.85305e-75	-8.17673e-10	-1.41755	6.92226e-36	-8.17673e-10	-1.66851	1.11728e-33	-8.17673e-10	-1.5884
184505604	chr3:184505604:G:A	4.73597e-76	-1.90751	-2.0244	1.10724e-36	-1.89276	-1.60861	6.6255e-35	-2.54652	-1.86702
184505666	chr3:184505666:A:G	2.74629e-76	-2.48118	-1.99566	4.87248e-37	-2.54575	-1.77648	2.05327e-34	-1.37714	-1.90531
184505867	chr3:184505867:A:G	1.1273e-75	-0.940311	-2.12437	8.83862e-37	-1.61614	-2.11056	2.2672e-34	-1.07324	-2.1101
184505970	chr3:184505970:T:A	6.03522e-76	-2.15702	-1.53246	7.01071e-37	-2.29531	-1.66308	1.67087e-34	-1.65409	-1.83445
184506007	chr3:184506007:T:C	4.64761e-73	-8.17673e-10	2.95701	3.10413e-34	-8.17673e-10	2.13466	2.08123e-32	-8.17673e-10	1.33624
184506018	chr3:184506018:T:C	6.48476e-76	-2.13891	-1.47873	7.36608e-37	-2.28304	-1.62591	1.68154e-34	-1.63012	-1.85205
184506142	chr3:184506142:G:A	4.34244e-76	-2.454	-1.56465	1.0632e-36	-2.31211	-1.22985	1.10344e-34	-2.33293	-1.57053
184506181	chr3:184506181:A:G	6.87195e-76	-2.21583	-1.34381	8.81496e-37	-2.32312	-1.40627	1.55317e-34	-1.76572	-1.79587
184506209	chr3:184506209:C:T	5.95191e-76	-2.22067	-1.48271	6.97097e-37	-2.33865	-1.62543	1.47535e-34	-1.76173	-1.85125
184506490	chr3:184506490:G:A	4.7424e-75	-8.17673e-10	-1.62796	8.81725e-36	-8.17673e-10	-1.42654	1.00319e-33	-8.17673e-10	-1.69612
184506593	chr3:184506593:A:G	5.86118e-76	-2.14799	-1.57075	6.81445e-37	-2.28899	-1.69779	1.64645e-34	-1.64231	-1.86095
184506741	chr3:184506741:A:G	5.74526e-76	-2.15526	-1.58346	6.70268e-37	-2.29511	-1.70821	1.61303e-34	-1.65341	-1.87037
184506777	chr3:184506777:T:G	4.70306e-76	-2.43648	-1.5024	9.56781e-37	-2.30189	-1.34553	1.06499e-34	-2.37354	-1.56538
184507373	chr3:184507373:T:C	5.81387e-76	-2.12732	-1.59952	6.70921e-37	-2.27319	-1.72916	1.57037e-34	-1.61446	-1.93612
184507460	chr3:184507460:G:A	4.62856e-75	-8.17673e-10	-1.65226	8.55981e-36	-8.17673e-10	-1.45617	9.809e-34	-8.17673e-10	-1.71858
184508209	chr3:184508209:G:A	5.96836e-75	-8.17673e-10	-1.39804	6.93064e-36	-8.17673e-10	-1.66729	9.50779e-34	-8.17673e-10	-1.74977
184508240	chr3:184508240:A:G	4.20612e-75	-8.17673e-10	-1.74797	8.13071e-36	-8.17673e-10	-1.5076	8.0877e-34	-8.17673e-10	-1.91154
184508674	chr3:184508674:A:G	4.50203e-75	-8.17673e-10	-1.67998	8.33833e-36	-8.17673e-10	-1.48238	9.9034e-34	-8.17673e-10	-1.70901
184508727	chr3:184508727:T:C	3.12711e-76	-2.22091	-2.12607	5.03183e-37	-2.22811	-2.06194	5.44328e-35	-2.49524	-2.11484
184508771	chr3:184508771:G:A	1.91576e-75	-2.5344	-1.73e-09	2.93142e-36	-2.52776	-1.73e-09	4.2855e-34	-2.54665	-1.73e-09
184508972	chr3:184508972:TTCCCTTC:T	3.75714e-75	-8.17673e-10	-1.86085	6.70925e-36	-8.17673e-10	-1.69976	8.34956e-34	-8.17673e-10	-1.87967
184509108	chr3:184509108:C:T	2.9521e-75	-8.17673e-10	-2.10199	4.6202e-36	-8.17673e-10	-2.07281	6.67978e-34	-8.17673e-10	-2.1028
184509186	chr3:184509186:G:T	5.05365e-75	-8.17673e-10	-1.5644	9.49001e-36	-8.17673e-10	-1.35301	1.06491e-33	-8.17673e-10	-1.63641
184509218	chr3:184509218:C:T	1.05822e-75	-1.00133	-2.12659	8.35416e-37	-1.66097	-2.1221	2.15258e-34	-1.1161	-2.11912
184509394	chr3:184509394:T:C	3.8363e-76	-2.12894	-2.01364	7.1427e-37	-2.14649	-1.79326	6.59466e-35	-2.52633	-1.89188
184509641	chr3:184509641:G:T	3.29999e-76	-2.16858	-2.1246	5.68293e-37	-2.17104	-1.99733	5.59848e-35	-2.51486	-2.06711
184509795	chr3:184509795:T:G	6.20831e-76	-2.07191	-1.5893	7.17869e-37	-2.22507	-1.70965	1.83609e-34	-1.52374	-1.8705
184509836	chr3:184509836:A:G	3.3341e-76	-2.15837	-2.12453	5.73237e-37	-2.16218	-1.99753	5.58419e-35	-2.51717	-2.06736
184509838	chr3:184509838:G:A	3.32243e-76	-2.16083	-2.12556	5.67781e-37	-2.16447	-2.0048	5.55965e-35	-2.51652	-2.07242
184509965	chr3:184509965:A:G	3.22659e-76	-2.18841	-2.12726	5.43159e-37	-2.19234	-2.02126	5.53568e-35	-2.50847	-2.08478
184510044	chr3:184510044:C:T	3.26992e-76	-2.17523	-2.1271	5.51851e-37	-2.1788	-2.01892	5.52233e-35	-2.51233	-2.08334
184510136	chr3:184510136:A:G	3.74152e-75	-8.17673e-10	-1.86502	6.23206e-36	-8.17673e-10	-1.77354	8.91945e-34	-8.17673e-10	-1.81365
184510153	chr3:184510153:A:T	3.67038e-76	-2.37218	-1.81462	1.03325e-36	-1.67679	-1.89374	6.35764e-35	-2.54661	-1.9082
184510337	chr3:184510337:A:G	8.25051e-76	-1.42524	-1.95158	1.18772e-35	0.866221	-1.99485	2.70234e-33	1.22641	-1.9316
184510484	chr3:184510484:C:T	3.34599e-76	-2.15377	-2.12556	5.71486e-37	-2.15892	-2.00384	5.55462e-35	-2.51832	-2.07152
184510614	chr3:184510614:A:G	1.14111e-75	-1.03273	-2.01978	8.73848e-37	-1.65559	-2.08251	2.15153e-34	-1.15678	-2.07893
184510687	chr3:184510687:T:G	3.33784e-76	-2.15645	-2.12532	5.71427e-37	-2.16064	-2.00223	5.56258e-35	-2.518	-2.07041
184510741	chr3:184510741:A:G	6.38307e-76	-2.18808	-1.44536	7.97353e-37	-2.31841	-1.5113	1.58297e-34	-1.68061	-1.86197
184510771	chr3:184510771:G:T	3.30543e-76	-2.16408	-2.12745	5.54336e-37	-2.16847	-2.02477	5.48454e-35	-2.51578	-2.08676
184510859	chr3:184510859:T:C	2.90295e-75	-8.17673e-10	-2.11878	4.45248e-36	-8.17673e-10	-2.10979	6.62073e-34	-8.17673e-10	-2.11168
184511334	chr3:184511334:G:C	3.32298e-76	-2.16082	-2.12541	5.68374e-37	-2.1657	-2.00253	5.56971e-35	-2.51659	-2.07053
184511503	chr3:184511503:TA:T	4.8056e-75	-8.17673e-10	-1.61473	8.94476e-36	-8.17673e-10	-1.41218	1.01604e-33	-8.17673e-10	-1.68339
184511891	chr3:184511891:G:A	4.61722e-75	-8.17673e-10	-1.65472	4.37475e-36	-8.17673e-10	-2.1274	6.76311e-34	-8.17673e-10	-2.0904
184511900	chr3:184511900:A:G	2.8819e-75	-8.17673e-10	-2.12606	4.40125e-36	-8.17673e-10	-2.12136	6.54978e-34	-8.17673e-10	-2.12245
184512199	chr3:184512199:C:T	4.12264e-75	-8.17673e-10	-1.76801	4.64893e-36	-8.17673e-10	-2.06661	8.67266e-34	-8.17673e-10	-1.84171
184512908	chr3:184512908:A:G	5.92945e-75	-8.17673e-10	-1.40458	1.06741e-35	-8.17673e-10	-1.23543	1.19253e-33	-8.17673e-10	-1.52322
184512912	chr3:184512912:ATCAATG:A	4.97021e-75	-8.17673e-10	-1.58105	9.30918e-36	-8.17673e-10	-1.37225	1.04904e-33	-8.17673e-10	-1.65143
184512980	chr3:184512980:A:G	2.43417e-76	-2.47768	-2.11981	3.95652e-37	-2.54596	-1.9845	1.77809e-34	-1.35737	-2.06897
184513215	chr3:184513215:A:G	3.17715e-75	-8.17673e-10	-2.02853	4.98514e-36	-8.17673e-10	-1.99679	6.9883e-34	-8.17673e-10	-2.05765
184513291	chr3:184513291:A:G	1.3079e-75	-0.904595	-2.01149	1.12514e-36	-1.57167	-1.91367	2.61426e-34	-1.05474	-1.98616
184513380	chr3:184513380:G:A	1.37201e-75	-0.873698	-1.99454	1.17852e-36	-1.54627	-1.89271	2.75003e-34	-1.02134	-1.96894
184513434	chr3:184513434:G:C	1.38108e-75	-0.86176	-1.99988	1.18194e-36	-1.53744	-1.89865	2.7606e-34	-1.0129	-1.97354
184513587	chr3:184513587:CGG:C	8.87771e-76	-1.38248	-1.92107	6.54765e-37	-2.05279	-1.97393	2.0068e-34	-1.34524	-1.9601
184513750	chr3:184513750:A:G	6.55182e-76	-2.544	-1.06335	9.55002e-37	-2.48989	-1.1594	8.78796e-35	-2.54343	-1.58765
184513891	chr3:184513891:T:C	3.08439e-75	-8.17673e-10	-2.05815	4.80682e-36	-8.17673e-10	-2.03321	6.80641e-34	-8.17673e-10	-2.08402
184514078	chr3:184514078:G:A	5.06915e-76	-1.73686	-2.12706	8.58724e-37	-1.7624	-1.99315	5.3017e-35	-2.53655	-2.09989
184514560	chr3:184514560:A:G	3.72571e-76	-2.29324	-1.87859	8.20181e-37	-2.15144	-1.65004	6.95521e-35	-2.47783	-1.88715
184514656	chr3:184514656:A:C	3.16176e-76	-2.2493	-2.08666	6.80838e-37	-2.06039	-1.92729	5.74592e-35	-2.49177	-2.06421
184514676	chr3:184514676:C:T	8.64677e-76	-1.23993	-2.08997	7.01382e-37	-1.85685	-2.1011	1.74769e-34	-1.34211	-2.10148
184514786	chr3:184514786:C:T	4.83069e-76	-1.78469	-2.12742	8.34817e-37	-1.80964	-1.97415	5.27973e-35	-2.54387	-2.09673
184514902	chr3:184514902:C:T	3.99057e-76	-2.02295	-2.08021	4.98544e-37	-2.17225	-2.12706	5.10997e-35	-2.54587	-2.12741
184515174	chr3:184515174:A:G	4.36636e-76	-2.19214	-1.82102	1.04982e-36	-1.93252	-1.62211	7.30342e-35	-2.37315	-1.94298
184515295	chr3:184515295:T:C	3.22261e-76	-2.24526	-2.07164	4.23981e-37	-2.33627	-2.12504	5.30563e-35	-2.50823	-2.12747
184515722	chr3:184515722:CT:C	5.31153e-75	-8.17673e-10	-1.51463	6.4003e-36	-8.17673e-10	-1.7469	9.49626e-34	-8.17673e-10	-1.75099
184515857	chr3:184515857:C:T	4.36936e-76	-1.93255	-2.07992	5.43548e-37	-2.08577	-2.12712	5.12914e-35	-2.54447	-2.12506
184516006	chr3:184516006:A:G	2.88654e-75	-8.17673e-10	-2.12445	4.37396e-36	-8.17673e-10	-2.12758	6.57562e-34	-8.17673e-10	-2.11851
184516091	chr3:184516091:G:T	5.2184e-76	-1.82672	-2.00819	6.11733e-37	-1.97325	-2.12146	5.1717e-35	-2.53573	-2.12554
184516478	chr3:184516478:A:G	1.0931e-75	-0.971854	-2.12363	8.65409e-37	-1.62177	-2.12603	2.25933e-34	-1.06124	-2.12558
184516529	chr3:184516529:A:G	2.71153e-76	-2.45601	-2.03357	5.20189e-37	-2.3287	-1.92811	5.28641e-35	-2.53531	-2.10402
184516627	chr3:184516627:C:T	2.87743e-75	-8.17673e-10	-2.12761	4.38032e-36	-8.17673e-10	-2.12612	6.52067e-34	-8.17673e-10	-2.12691
184516709	chr3:184516709:G:A	3.06072e-75	-8.17673e-10	-2.06586	4.82225e-36	-8.17673e-10	-2.03001	6.82326e-34	-8.17673e-10	-2.08155
184516873	chr3:184516873:T:G	5.38333e-76	-1.6766	-2.12719	8.7393e-37	-1.74286	-1.99515	5.29729e-35	-2.53031	-2.10696
184516940	chr3:184516940:T:C	3.89124e-75	-8.17673e-10	-1.82578	6.21754e-36	-8.17673e-10	-1.77587	8.39736e-34	-8.17673e-10	-1.87397
184517040	chr3:184517040:C:T	5.72855e-75	-8.17673e-10	-1.43905	9.8803e-36	-8.17673e-10	-1.3127	4.11527e-33	-8.17673e-10	-0.284594
184517050	chr3:184517050:T:A	2.77259e-76	-2.46748	-1.99983	5.34819e-37	-2.34934	-1.87974	5.35668e-35	-2.53968	-2.08644
184517156	chr3:184517156:A:G	2.88006e-75	-8.17673e-10	-2.1267	4.392e-36	-8.17673e-10	-2.12346	6.53421e-34	-8.17673e-10	-2.12483
184517237	chr3:184517237:G:A	5.41505e-76	-1.82283	-1.97508	6.20299e-37	-1.96899	-2.11181	5.21138e-35	-2.53478	-2.11885
184517368	chr3:184517368:A:G	2.8406e-76	-2.44356	-1.99952	5.54543e-37	-2.31332	-1.87953	5.39427e-35	-2.53236	-2.08677
184517445	chr3:184517445:A:G	3.2874e-76	-2.50656	-1.79043	4.22878e-37	-2.53616	-1.92776	1.3276e-34	-1.60103	-2.11749
184517450	chr3:184517450:C:T	1.0157e-74	-0.866346	-1.73e-09	4.67342e-34	2.54381	-1.73e-09	3.11299e-31	4.04145	-1.73e-09
184517586	chr3:184517586:A:G	3.93921e-75	-8.17673e-10	-1.81353	6.13986e-36	-8.17673e-10	-1.78845	8.28219e-34	-8.17673e-10	-1.88778
184517711	chr3:184517711:C:T	4.30906e-76	-1.94821	-2.07816	5.39044e-37	-2.09426	-2.12694	5.12318e-35	-2.54516	-2.12553
184518105	chr3:184518105:G:A	2.88212e-75	-8.17673e-10	-2.12598	4.39817e-36	-8.17673e-10	-2.12206	6.5422e-34	-8.17673e-10	-2.12361
184518118	chr3:184518118:AC:A	3.18424e-74	-8.17673e-10	0.27629	3.16854e-35	-8.17673e-10	-0.147391	3.26979e-33	-8.17673e-10	-0.514574
184518546	chr3:184518546:T:A	5.30744e-76	-1.81299	-2.005	6.20684e-37	-1.95966	-2.12052	5.18672e-35	-2.53358	-2.12479
184518752	chr3:184518752:G:A	5.44638e-76	-1.66521	-2.12693	8.82527e-37	-1.73029	-1.99792	5.30068e-35	-2.52819	-2.10845
184518884	chr3:184518884:C:T	2.88994e-75	-8.17673e-10	-2.12327	4.41334e-36	-8.17673e-10	-2.11862	6.55727e-34	-8.17673e-10	-2.12131
184519043	chr3:184519043:C:T	3.54025e-75	-8.17673e-10	-1.92031	4.58018e-36	-8.17673e-10	-2.08151	7.35994e-34	-8.17673e-10	-2.00583
184519155	chr3:184519155:A:G	1.09322e-75	-0.971	-2.12438	8.64326e-37	-1.62269	-2.12636	2.26488e-34	-1.05853	-2.12583
184519213	chr3:184519213:C:T	5.29806e-76	-1.69305	-2.1267	8.56901e-37	-1.7551	-2.00258	5.27134e-35	-2.53213	-2.11005
184519421	chr3:184519421:C:T	1.98124e-75	-2.50079	-1.73e-09	6.95253e-36	-1.66414	-1.73e-09	4.32895e-34	-2.53656	-1.73e-09
184519485	chr3:184519485:T:C	4.23357e-76	-1.95446	-2.08959	5.35177e-37	-2.10078	-2.12763	5.14064e-35	-2.54535	-2.12195
184519545	chr3:184519545:G:A	1.4071e-75	-0.739952	-2.10303	1.10294e-36	-1.39619	-2.10908	2.96477e-34	-0.805325	-2.10976
184519667	chr3:184519667:A:G	5.34183e-76	-1.79486	-2.01667	6.29246e-37	-1.94343	-2.12305	5.1924e-35	-2.53093	-2.12634
184519688	chr3:184519688:G:A	3.8947e-75	-8.17673e-10	-1.82489	6.22374e-36	-8.17673e-10	-1.77488	8.40455e-34	-8.17673e-10	-1.87311
184519792	chr3:184519792:T:C	2.97861e-75	-8.17673e-10	-2.09305	4.83008e-36	-8.17673e-10	-2.02838	7.55061e-34	-8.17673e-10	-1.98026
184520032	chr3:184520032:A:G	4.3945e-76	-1.91552	-2.09122	5.51201e-37	-2.07129	-2.12762	5.15414e-35	-2.54284	-2.12183
184520063	chr3:184520063:A:C	3.5865e-75	-8.17673e-10	-1.90733	4.64432e-36	-8.17673e-10	-2.0676	7.53332e-34	-8.17673e-10	-1.98255
184520226	chr3:184520226:C:A	3.74224e-75	0.230874	-2.0957	7.95356e-37	-1.71917	-2.11304	3.21812e-33	1.35459	-1.8851
184520456	chr3:184520456:C:T	2.82724e-76	-2.44104	-2.00675	5.51891e-37	-2.30912	-1.88853	5.38625e-35	-2.53071	-2.08991
184520781	chr3:184520781:C:G	2.60777e-75	-2.22602	-1.73e-09	7.69863e-36	-1.5622	-1.73e-09	4.63445e-34	-2.46837	-1.73e-09
184520895	chr3:184520895:C:G	2.2795e-76	-2.54135	-2.12179	3.54678e-37	-2.54392	-2.09587	1.1459e-34	-1.78809	-2.0776
184520927	chr3:184520927:T:A	2.28396e-76	-2.53763	-2.12356	3.55712e-37	-2.54571	-2.09117	1.19905e-34	-1.74857	-2.07179
184521687	chr3:184521687:G:GA	3.95908e-75	-8.17673e-10	-1.8085	6.17116e-36	-8.17673e-10	-1.78336	8.31289e-34	-8.17673e-10	-1.88408
184521732	chr3:184521732:C:T	3.88237e-75	-8.17673e-10	-1.82806	7.43369e-36	-8.17673e-10	-1.59722	8.33847e-34	-8.17673e-10	-1.881
184521777	chr3:184521777:G:C	3.93533e-75	-8.17673e-10	-1.81451	6.13437e-36	-8.17673e-10	-1.78934	8.27531e-34	-8.17673e-10	-1.88861
184521899	chr3:184521899:A:C	1.16731e-75	-0.909653	-2.12016	8.80133e-37	-1.60758	-2.12335	2.49153e-34	-0.96629	-2.1227
184523200	chr3:184523200:TAA:T	5.35345e-75	-8.17673e-10	-1.50677	6.44015e-36	-8.17673e-10	-1.7407	9.5553e-34	-8.17673e-10	-1.74479
184523201	chr3:184523201:A:G	6.60021e-75	-8.17673e-10	-1.29741	7.46222e-36	-8.17673e-10	-1.59339	1.01842e-33	-8.17673e-10	-1.68105
184523451	chr3:184523451:A:G	3.91954e-75	-8.17673e-10	-1.81854	6.10858e-36	-8.17673e-10	-1.79355	8.24716e-34	-8.17673e-10	-1.89202
184523474	chr3:184523474:G:T	2.69758e-76	-2.45772	-2.03702	5.16734e-37	-2.33941	-1.92406	5.29891e-35	-2.53693	-2.10004
184523546	chr3:184523546:C:T	1.33876e-75	-0.815556	-2.07721	1.01278e-36	-1.50268	-2.08787	2.83135e-34	-0.873117	-2.08802
184523635	chr3:184523635:C:G	3.74775e-75	-8.17673e-10	-1.86335	5.84503e-36	-8.17673e-10	-1.83766	7.94034e-34	-8.17673e-10	-1.92993
184523722	chr3:184523722:G:A	2.33397e-76	-2.54117	-2.09836	4.04932e-37	-2.54417	-1.96311	1.33311e-34	-1.79194	-1.92243
184523837	chr3:184523837:T:C	3.35936e-75	-8.17673e-10	-1.97276	4.52134e-36	-8.17673e-10	-2.09444	7.19188e-34	-8.17673e-10	-2.02893
184523857	chr3:184523857:G:A	3.14378e-75	-8.17673e-10	-2.03908	5.14983e-36	-8.17673e-10	-1.96428	7.1626e-34	-8.17673e-10	-2.03301
184523985	chr3:184523985:A:T	3.92113e-75	-8.17673e-10	-1.81813	6.11057e-36	-8.17673e-10	-1.79323	8.24897e-34	-8.17673e-10	-1.8918
184524335	chr3:184524335:T:G	2.27685e-76	-2.54182	-2.12248	4.39423e-37	-2.41407	-2.01147	1.38501e-34	-1.54973	-2.12645
184524359	chr3:184524359:C:T	3.78731e-75	-8.17673e-10	-1.85285	7.28251e-36	-8.17673e-10	-1.61777	8.30271e-34	-8.17673e-10	-1.8853
184524610	chr3:184524610:C:T	2.43181e-76	-2.52579	-2.07266	5.33769e-37	-2.16818	-2.06285	5.20597e-35	-2.53909	-2.11557
184524841	chr3:184524841:G:A	2.90449e-76	-2.4635	-1.95734	5.00284e-37	-2.3538	-1.94203	5.36984e-35	-2.5337	-2.08997
184524994	chr3:184524994:A:G	3.60974e-75	-8.17673e-10	-1.90087	5.03497e-36	-8.17673e-10	-1.98684	7.85639e-34	-8.17673e-10	-1.94056
184525205	chr3:184525205:A:T	5.1617e-75	-8.17673e-10	-1.54324	6.12554e-36	-8.17673e-10	-1.79078	9.18035e-34	-8.17673e-10	-1.78482
184526985	chr3:184526985:G:C	4.42528e-74	-8.17673e-10	0.605411	4.52558e-35	-8.17673e-10	0.209082	7.47388e-33	-8.17673e-10	0.312116
184527414	chr3:184527414:C:T	7.85776e-75	-8.17673e-10	-1.12301	4.52237e-36	-8.17673e-10	-2.09421	6.51923e-34	-8.17673e-10	-2.12713
184527499	chr3:184527499:T:C	1.93467e-75	-2.52457	-1.73e-09	2.93434e-36	-2.52677	-1.73e-09	4.6658e-34	-2.46162	-1.73e-09
184527634	chr3:184527634:G:A	4.60891e-76	-2.48585	-1.47325	5.40974e-37	-2.5289	-1.68873	1.53378e-34	-1.54821	-2.02594
184528256	chr3:184528256:C:T	2.33873e-75	-2.3349	-1.73e-09	2.95191e-36	-2.52079	-1.73e-09	7.20473e-34	-2.02715	-1.73e-09
184528855	chr3:184528855:G:A	2.62458e-76	-2.54463	-1.97754	4.08541e-37	-2.53342	-1.96499	5.517e-35	-2.49241	-2.10422
184528948	chr3:184528948:G:A	3.72676e-76	-2.54482	-1.62673	5.78164e-37	-2.535	-1.61614	6.67561e-35	-2.49	-1.91601
184528991	chr3:184528991:G:A	2.31077e-76	-2.53801	-2.1115	3.94165e-37	-2.47467	-2.05956	5.17874e-35	-2.53372	-2.12619
184529835	chr3:184529835:G:A	3.28054e-75	-8.17673e-10	-1.9965	6.1978e-36	-8.17673e-10	-1.77905	7.41328e-34	-8.17673e-10	-1.99861
184530044	chr3:184530044:C:G	1.83535e-75	-1.85829	-0.718987	2.07166e-36	-2.0217	-0.853195	3.80524e-34	-1.25532	-1.41019
184530204	chr3:184530204:T:A	2.51225e-74	0.0392555	-1.73e-09	1.42701e-34	1.3575	-1.73e-09	2.10074e-33	-0.957011	-1.73e-09
184530534	chr3:184530534:G:A	3.63193e-75	-8.17673e-10	-1.89474	4.6392e-36	-8.17673e-10	-2.0687	7.52921e-34	-8.17673e-10	-1.98309
184530564	chr3:184530564:T:C	2.38008e-75	-2.31738	-1.73e-09	3.11258e-36	-2.4678	-1.73e-09	8.10791e-34	-1.90904	-1.73e-09
184530695	chr3:184530695:AG:A	4.19624e-76	-2.46938	-1.58353	4.95856e-37	-2.52256	-1.78216	1.56639e-34	-1.48574	-2.06737
184530728	chr3:184530728:A:G	3.3565e-75	-8.17673e-10	-1.97361	6.42378e-36	-8.17673e-10	-1.74324	7.56748e-34	-8.17673e-10	-1.97802
184531201	chr3:184531201:G:A	2.58151e-76	-2.48592	-2.0528	4.18785e-37	-2.39975	-2.0739	1.9679e-34	-1.19883	-2.12609
184531256	chr3:184531256:C:T	2.94563e-76	-2.30779	-2.09898	4.53165e-37	-2.37894	-2.01581	6.49433e-35	-2.43218	-2.00136
184531416	chr3:184531416:C:T	2.94379e-76	-2.31669	-2.09071	4.05545e-37	-2.37834	-2.12743	5.77731e-35	-2.42364	-2.12689
184531643	chr3:184531643:G:A	3.60829e-75	-8.17673e-10	-1.90127	7.16272e-36	-8.17673e-10	-1.63436	8.13152e-34	-8.17673e-10	-1.90614
184532169	chr3:184532169:G:C	2.9956e-76	-2.46379	-1.92616	3.72905e-37	-2.52378	-2.0659	1.56628e-34	-1.42752	-2.12566
184532177	chr3:184532177:G:A	2.51819e-76	-2.53928	-2.02427	4.0407e-37	-2.48984	-2.01957	5.18606e-35	-2.53504	-2.12346
184532806	chr3:184532806:T:C	3.43417e-75	-8.17673e-10	-1.95073	6.66022e-36	-8.17673e-10	-1.7071	7.75781e-34	-8.17673e-10	-1.95318
184533352	chr3:184533352:C:T	3.68743e-75	-8.17673e-10	-1.87958	4.66498e-36	-8.17673e-10	-2.06316	7.58499e-34	-8.17673e-10	-1.97571
184533418	chr3:184533418:T:G	6.84048e-75	-1.26165	-1.73e-09	7.86274e-36	-1.54111	-1.73e-09	2.30832e-33	-0.862781	-1.73e-09
184533476	chr3:184533476:C:A	3.07892e-76	-2.46032	-1.90219	5.33462e-37	-2.33527	-1.89634	5.4369e-35	-2.53506	-2.0762
184533615	chr3:184533615:T:G	2.89375e-76	-2.49869	-1.92585	4.86012e-37	-2.40357	-1.9212	5.31653e-35	-2.54577	-2.08788
184533923	chr3:184533923:A:G	2.75473e-76	-2.49788	-1.97589	4.06043e-37	-2.39188	-2.11267	2.28153e-34	-1.05613	-2.1209
184534074	chr3:184534074:A:G	3.24053e-76	-2.54447	-1.76689	5.27803e-37	-2.50134	-1.74094	5.88939e-35	-2.52239	-2.00893
184534473	chr3:184534473:A:G	1.12816e-74	-8.17673e-10	-0.761337	1.26369e-35	-8.17673e-10	-1.06662	1.51814e-33	-8.17673e-10	-1.28181
184534545	chr3:184534545:G:A	2.99323e-76	-2.4598	-1.93094	4.1914e-37	-2.34975	-2.12304	1.89664e-34	-1.25065	-2.11115
184534580	chr3:184534580:A:G	3.69101e-75	-8.17673e-10	-1.87861	5.14387e-36	-8.17673e-10	-1.96544	7.37347e-34	-8.17673e-10	-2.004
184534591	chr3:184534591:G:T	3.37858e-75	-8.17673e-10	-1.96705	5.15051e-36	-8.17673e-10	-1.96415	7.01193e-34	-8.17673e-10	-2.05427
184534704	chr3:184534704:A:C	3.68099e-76	-2.54649	-1.63742	6.13907e-37	-2.49365	-1.59751	6.71817e-35	-2.52752	-1.87214
184534731	chr3:184534731:T:C	2.61564e-76	-2.54661	-1.97898	4.06488e-37	-2.52246	-1.98099	5.38425e-35	-2.50854	-2.11245
184534906	chr3:184534906:A:G	3.71845e-76	-2.53108	-1.64271	5.875e-37	-2.46721	-1.66792	6.11583e-35	-2.54367	-1.94991
184534994	chr3:184534994:C:T	4.89921e-76	-2.44004	-1.45798	4.57479e-37	-2.35838	-2.02689	1.65717e-34	-1.46058	-2.03619
184535202	chr3:184535202:A:G	2.97141e-76	-2.27985	-2.11821	4.69333e-37	-2.29831	-2.06138	6.22354e-35	-2.43447	-2.04167
184535288	chr3:184535288:C:T	3.13688e-76	-2.40738	-1.93648	4.6041e-37	-2.25559	-2.1233	1.57943e-34	-1.43501	-2.10981
184535289	chr3:184535289:G:A	3.52604e-75	-8.17673e-10	-1.92433	6.90109e-36	-8.17673e-10	-1.67157	7.94992e-34	-8.17673e-10	-1.92872
184535549	chr3:184535549:A:C	3.22828e-76	-2.39532	-1.91982	4.66504e-37	-2.23976	-2.12598	1.53612e-34	-1.47075	-2.10188
184535715	chr3:184535715:A:G	6.13263e-75	-8.17673e-10	-1.37088	8.97764e-36	-8.17673e-10	-1.40851	1.54308e-33	-8.17673e-10	-1.26552
184536032	chr3:184536032:A:C	3.40408e-75	-8.17673e-10	-1.95953	6.56273e-36	-8.17673e-10	-1.72184	7.67658e-34	-8.17673e-10	-1.96371
184536057	chr3:184536057:T:C	5.862e-74	0.886568	-1.73e-09	2.19726e-34	1.78914	-1.73e-09	2.72329e-33	-0.697459	-1.73e-09
184536297	chr3:184536297:A:G	2.8966e-76	-2.54555	-1.878	4.5148e-37	-2.50867	-1.8898	5.48629e-35	-2.52093	-2.08129
184536488	chr3:184536488:T:G	2.89532e-76	-2.54442	-1.87958	4.55946e-37	-2.50277	-1.88586	5.46942e-35	-2.52565	-2.07965
184536828	chr3:184536828:G:A	5.42998e-76	-2.39904	-1.39611	5.06156e-37	-2.23564	-2.04852	1.86157e-34	-1.45401	-1.92646
184536991	chr3:184536991:G:A	3.29655e-76	-2.53947	-1.75475	5.17547e-37	-2.48847	-1.77343	5.75954e-35	-2.53728	-2.01633
184537046	chr3:184537046:G:A	6.0695e-75	-8.17673e-10	-1.38123	8.84275e-36	-8.17673e-10	-1.42365	1.51521e-33	-8.17673e-10	-1.28374
184537080	chr3:184537080:T:C	2.89348e-75	-8.17673e-10	-2.12205	4.38878e-36	-8.17673e-10	-2.1242	6.51649e-34	-8.17673e-10	-2.12755
184537997	chr3:184537997:T:C	6.05164e-75	-8.17673e-10	-1.38418	8.6461e-36	-8.17673e-10	-1.44614	1.40395e-33	-8.17673e-10	-1.36001
184538046	chr3:184538046:C:T	4.06053e-76	-2.54282	-1.54296	6.36846e-37	-2.49996	-1.55452	6.73806e-35	-2.53106	-1.86564
184538301	chr3:184538301:A:G	4.59455e-76	-2.5373	-1.42492	7.21403e-37	-2.4833	-1.4465	7.22426e-35	-2.53886	-1.78817
184538565	chr3:184538565:C:T	2.89401e-75	-8.17673e-10	-2.12187	4.38816e-36	-8.17673e-10	-2.12434	6.51664e-34	-8.17673e-10	-2.12752
184538765	chr3:184538765:G:A	3.8723e-75	-8.17673e-10	-1.83066	5.55124e-36	-8.17673e-10	-1.88923	8.81399e-34	-8.17673e-10	-1.82554
184538889	chr3:184538889:C:T	3.52208e-75	-8.17673e-10	-1.92546	6.90515e-36	-8.17673e-10	-1.67098	7.93351e-34	-8.17673e-10	-1.93079
184539010	chr3:184539010:T:G	3.91787e-76	-2.46821	-1.65333	4.16264e-37	-2.39422	-2.08547	1.67733e-34	-1.38757	-2.09711
184539281	chr3:184539281:C:T	3.25996e-75	-2.00279	-1.73e-09	9.73788e-36	-1.32722	-1.73e-09	4.6087e-34	-2.47394	-1.73e-09
184539356	chr3:184539356:C:T	3.89317e-75	-8.17673e-10	-1.82528	5.58068e-36	-8.17673e-10	-1.88394	8.86952e-34	-8.17673e-10	-1.81926
184539576	chr3:184539576:A:G	8.66202e-75	-8.17673e-10	-1.02556	1.00833e-35	-8.17673e-10	-1.29237	1.23076e-33	-8.17673e-10	-1.49166
184539604	chr3:184539604:G:A	2.89e-76	-2.46153	-1.96431	6.7069e-37	-2.35428	-1.64842	2.57908e-34	-1.38262	-1.67183
184539868	chr3:184539868:A:G	8.3385e-75	-8.17673e-10	-1.06363	1.2115e-35	-8.17673e-10	-1.1088	2.13565e-33	-8.17673e-10	-0.940527
184540005	chr3:184540005:A:C	3.43787e-75	-8.17673e-10	-1.94966	4.58037e-36	-8.17673e-10	-2.08147	7.32606e-34	-8.17673e-10	-2.01045
184540061	chr3:184540061:C:G	2.44297e-76	-2.46627	-2.12761	4.46125e-37	-2.28982	-2.12058	5.32743e-35	-2.54266	-2.08894
184540112	chr3:184540112:C:T	8.5438e-75	-8.17673e-10	-1.0393	1.23e-35	-8.17673e-10	-1.09365	2.16905e-33	-8.17673e-10	-0.925008
184540146	chr3:184540146:A:G	5.94314e-76	-2.52495	-1.1799	9.50876e-37	-2.44949	-1.20413	8.62007e-35	-2.54538	-1.60499
184540217	chr3:184540217:G:A	2.99377e-76	-2.45879	-1.93177	4.23374e-37	-2.34472	-2.11803	1.83228e-34	-1.29547	-2.10085
184540257	chr3:184540257:T:C	2.99428e-75	-8.17673e-10	-2.0878	4.39478e-36	-8.17673e-10	-2.12283	6.64266e-34	-8.17673e-10	-2.10837
184540339	chr3:184540339:G:A	2.90794e-75	-8.17673e-10	-2.11706	4.43648e-36	-8.17673e-10	-2.11339	6.53148e-34	-8.17673e-10	-2.12525
184540416	chr3:184540416:C:T	5.89809e-76	-2.46756	-1.2449	5.7317e-37	-2.40552	-1.7543	2.01146e-34	-1.38663	-1.9164
184540822	chr3:184540822:T:C	3.71106e-76	-2.38672	-1.78906	4.70443e-37	-2.23593	-2.1214	1.58905e-34	-1.48964	-2.0491
184540877	chr3:184540877:C:G	7.20342e-76	-2.504	-1.00854	1.18974e-36	-2.41008	-1.01944	9.75734e-35	-2.5463	-1.48015
184541099	chr3:184541099:C:A	4.91648e-76	-2.52482	-1.36968	7.94116e-37	-2.45081	-1.38296	7.53195e-35	-2.54553	-1.73979
184541199	chr3:184541199:T:C	5.13235e-76	-2.48661	-1.36492	8.51285e-37	-2.38633	-1.37793	7.57367e-35	-2.54363	-1.73616
184541846	chr3:184541846:A:T	9.46203e-75	-8.17673e-10	-0.937222	1.0666e-35	-8.17673e-10	-1.23619	1.92061e-33	-8.17673e-10	-1.04666
184541933	chr3:184541933:AT:A	3.29341e-76	-2.40044	-1.89473	4.66499e-37	-2.23901	-2.12674	1.62878e-34	-1.41845	-2.0956
184541940	chr3:184541940:G:A	3.2556e-76	-2.40247	-1.90425	4.65409e-37	-2.24205	-2.12604	1.63184e-34	-1.41293	-2.09925
184542085	chr3:184542085:C:CG	9.3647e-75	-8.17673e-10	-0.947561	2.07277e-35	-8.17673e-10	-0.571774	1.54037e-33	-8.17673e-10	-1.26728
184542867	chr3:184542867:G:A	4.72668e-75	-8.17673e-10	-1.63128	5.19066e-36	-8.17673e-10	-1.95639	1.0113e-33	-8.17673e-10	-1.68807
184542965	chr3:184542965:C:T	7.0389e-76	-2.3468	-1.18884	6.01008e-37	-2.12114	-1.99126	1.81958e-34	-1.61329	-1.78998
184543142	chr3:184543142:C:T	5.7358e-75	-8.17673e-10	-1.43778	7.54744e-36	-8.17673e-10	-1.58204	1.1777e-33	-8.17673e-10	-1.53573
184543611	chr3:184543611:A:G	2.98806e-76	-2.26629	-2.12618	7.47725e-37	-1.82491	-2.06906	3.39776e-34	-0.716392	-2.06238
184544343	chr3:184544343:A:G	5.01065e-76	-2.37252	-1.50301	9.38533e-37	-2.49415	-1.17254	2.14241e-34	-1.96348	-1.27647
184545081	chr3:184545081:G:A	3.07549e-75	-8.17673e-10	-2.06104	4.80196e-36	-8.17673e-10	-2.03422	6.74419e-34	-8.17673e-10	-2.0932
184545123	chr3:184545123:A:G	7.46464e-75	-8.17673e-10	-1.17433	8.60528e-36	-8.17673e-10	-1.45087	1.83876e-33	-8.17673e-10	-1.09021
184545130	chr3:184545130:T:C	3.92004e-76	-2.05324	-2.06776	4.59981e-37	-2.43102	-1.9488	1.06461e-34	-2.16253	-1.77675
184545226	chr3:184545226:C:G	1.56929e-74	-8.17673e-10	-0.431301	1.69098e-35	-8.17673e-10	-0.775352	2.8195e-33	-8.17673e-10	-0.662741
184545636	chr3:184545636:G:A	4.22365e-76	-2.02076	-2.02563	4.96843e-37	-2.41716	-1.88557	1.20851e-34	-2.13481	-1.67768
184545691	chr3:184545691:C:T	3.60452e-75	-8.17673e-10	-1.90232	6.86389e-36	-8.17673e-10	-1.67697	1.08141e-33	-8.17673e-10	-1.62104
184545798	chr3:184545798:CTG:C	1.98385e-75	-2.49947	-1.73e-09	2.88412e-36	-2.54403	-1.73e-09	8.83692e-34	-1.82295	-1.73e-09
184545801	chr3:184545801:G:A	1.98283e-75	-2.49998	-1.73e-09	2.88379e-36	-2.54414	-1.73e-09	8.81884e-34	-1.82499	-1.73e-09
184545885	chr3:184545885:G:T	1.23994e-74	-1.07071	0.403856	5.71846e-36	-1.52295	-0.336596	2.83813e-34	-2.31482	-0.643917
184545892	chr3:184545892:G:A	7.27286e-75	-8.17673e-10	-1.20036	4.67805e-36	-8.17673e-10	-2.06037	6.59546e-34	-8.17673e-10	-2.1155
184546133	chr3:184546133:T:C	1.05645e-74	-8.17673e-10	-0.827005	2.06257e-35	-8.17673e-10	-0.576707	1.97726e-33	-8.17673e-10	-1.01758
184546810	chr3:184546810:C:T	3.13155e-75	-8.17673e-10	-2.04298	4.55481e-36	-8.17673e-10	-2.08706	6.95192e-34	-8.17673e-10	-2.06287
184546874	chr3:184546874:G:A	4.07226e-75	-8.17673e-10	-1.78031	6.49279e-36	-8.17673e-10	-1.73256	9.10961e-34	-8.17673e-10	-1.79255
184546992	chr3:184546992:G:A	2.32064e-76	-2.53847	-2.10678	4.05949e-37	-2.44473	-2.06004	8.27047e-35	-2.3658	-1.82598
184547011	chr3:184547011:C:T	2.87926e-75	-2.12698	-1.73e-09	1.18129e-35	-1.13405	-1.73e-09	5.39265e-34	-2.31685	-1.73e-09
184547019	chr3:184547019:G:A	3.24197e-75	-8.17673e-10	-2.00833	5.80748e-36	-8.17673e-10	-1.8441	8.13173e-34	-8.17673e-10	-1.90611
184547139	chr3:184547139:G:A	4.01045e-76	-1.98622	-2.11197	9.0967e-37	-1.98227	-1.71565	3.05606e-34	-1.0427	-1.84206
184547198	chr3:184547198:AAAG:A	5.28265e-75	-1.52008	-1.73e-09	6.66549e-36	-1.7063	-1.73e-09	2.49392e-33	-0.785442	-1.73e-09
184547538	chr3:184547538:A:G	4.25233e-76	-1.95471	-2.08492	4.71144e-37	-2.36836	-1.98748	1.10329e-34	-2.08746	-1.81612
184547878	chr3:184547878:G:T	4.31217e-76	-2.422	-1.60365	8.74344e-37	-2.08143	-1.6561	4.02731e-34	-1.15446	-1.45433
184548003	chr3:184548003:CT:C	2.93628e-75	-8.17673e-10	-2.10736	4.418e-36	-8.17673e-10	-2.11756	6.59886e-34	-8.17673e-10	-2.11499
184548078	chr3:184548078:C:T	6.95951e-75	-0.19904	-1.04536	2.95401e-36	-0.808915	-1.71117	1.68982e-34	-1.84527	-1.63199
184548129	chr3:184548129:T:C	5.45682e-76	-1.7619	-2.02832	5.72674e-37	-2.26388	-1.89681	1.51145e-34	-1.90551	-1.68331
184548220	chr3:184548220:C:T	6.66487e-75	-8.17673e-10	-1.28766	7.99935e-36	-8.17673e-10	-1.52389	1.36288e-33	-8.17673e-10	-1.3897
184548277	chr3:184548277:ACT:A	5.23723e-76	-2.00972	-1.82158	1.8421e-36	-1.43709	-1.55525	8.86959e-34	-0.48625	-1.33301
184548619	chr3:184548619:G:A	7.51621e-76	-2.49549	-0.974542	1.4253e-36	-2.51953	-0.72933	4.4783e-34	-1.49409	-1.00855
184548641	chr3:184548641:C:T	2.959e-75	-8.17673e-10	-2.09966	4.44045e-36	-8.17673e-10	-2.11249	6.66824e-34	-8.17673e-10	-2.10453
184548921	chr3:184548921:C:G	1.36693e-75	-1.56225	-1.30969	3.63664e-36	-0.937533	-1.37465	7.65929e-35	-2.54618	-1.72237
184548931	chr3:184548931:C:A	1.15168e-75	-1.62169	-1.4216	3.06552e-36	-1.00126	-1.48177	7.10404e-35	-2.54549	-1.79831
184548989	chr3:184548989:G:A	2.33257e-75	-2.33754	-1.73e-09	5.08696e-36	-1.97657	-1.73e-09	4.32378e-34	-2.53775	-1.73e-09
184549042	chr3:184549042:T:C	5.85384e-74	-0.544403	1.42958	2.19299e-35	-1.0425	0.527106	7.94101e-34	-2.09942	0.169573
184549198	chr3:184549198:T:C	5.40021e-76	-1.77542	-2.02523	5.68835e-37	-2.27491	-1.8925	1.50579e-34	-1.91673	-1.67583
184549370	chr3:184549370:T:C	7.24495e-75	-0.211162	-0.993042	3.0337e-36	-0.816175	-1.67729	1.74104e-34	-1.85021	-1.5972
184549952	chr3:184549952:A:G	4.04899e-76	-1.97129	-2.11734	8.73034e-37	-1.98925	-1.74978	2.99317e-34	-1.04873	-1.85682
184549970	chr3:184549970:T:C	4.52221e-75	-8.17673e-10	-1.67551	6.06719e-36	-8.17673e-10	-1.80035	8.37262e-34	-8.17673e-10	-1.87692
184549990	chr3:184549990:G:A	8.20691e-75	-0.075875	-1.00366	3.40979e-36	-0.695105	-1.68149	1.86741e-34	-1.77627	-1.60106
184550098	chr3:184550098:T:C	7.9667e-75	-0.0463118	-1.06293	3.3417e-36	-0.676288	-1.72048	1.81422e-34	-1.76204	-1.64419
184550153	chr3:184550153:A:G	4.22098e-76	-1.92676	-2.12027	9.26815e-37	-1.90921	-1.77004	3.20345e-34	-0.963188	-1.87447
184550231	chr3:184550231:G:A	4.64722e-75	-8.17673e-10	-1.64824	9.01806e-36	-8.17673e-10	-1.40402	1.29475e-33	-8.17673e-10	-1.44098
184550289	chr3:184550289:T:C	6.86944e-75	-8.17673e-10	-1.25743	8.22451e-36	-8.17673e-10	-1.49613	1.40384e-33	-8.17673e-10	-1.36009
184550406	chr3:184550406:G:A	5.54114e-76	-2.05616	-1.71873	1.97708e-36	-1.51351	-1.40812	8.91643e-34	-0.611353	-1.20263
184550480	chr3:184550480:G:A	3.67362e-76	-2.54631	-1.6396	3.93238e-37	-2.41429	-2.1223	8.52214e-35	-2.08137	-2.08044
184551182	chr3:184551182:C:T	1.59768e-75	-2.53033	-0.185628	5.78633e-36	-2.52367	0.675916	2.92246e-33	-0.555857	-0.0710181
184551525	chr3:184551525:C:T	9.08367e-75	0.214642	-1.19267	5.73168e-36	-0.0680347	-1.7892	2.52051e-34	-1.33344	-1.74398
184551900	chr3:184551900:A:G	3.69952e-76	-2.4982	-1.68069	8.40198e-37	-2.43054	-1.34683	3.3313e-34	-1.63236	-1.16617
184552085	chr3:184552085:A:G	6.20837e-75	-1.84026	0.481649	2.9392e-35	-1.86767	1.64514	1.35363e-33	-2.37719	0.980685
184552140	chr3:184552140:A:G	4.22077e-75	-8.17673e-10	-1.74449	8.169e-36	-8.17673e-10	-1.5029	1.17606e-33	-8.17673e-10	-1.53713
184552270	chr3:184552270:T:C	4.72207e-76	-1.99108	-1.94377	6.63346e-37	-2.35669	-1.65701	1.31975e-34	-2.15235	-1.5721
184552272	chr3:184552272:C:T	8.09888e-75	-8.17673e-10	-1.09278	1.43286e-35	-8.17673e-10	-0.940987	1.47291e-33	-8.17673e-10	-1.31206
184552649	chr3:184552649:A:T	3.6568e-75	-8.17673e-10	-1.88792	1.04811e-35	-8.17673e-10	-1.25367	2.00876e-33	-8.17673e-10	-1.00178
184552986	chr3:184552986:C:T	8.33985e-75	-1.06346	-1.73e-09	6.2011e-36	-1.77852	-1.73e-09	6.6319e-33	0.192592	-1.73e-09
184553211	chr3:184553211:A:G	3.12506e-76	-2.26711	-2.08053	4.64019e-37	-2.43811	-1.93297	2.35667e-34	-1.18736	-1.95727
184553330	chr3:184553330:TC:T	3.25094e-75	-8.17673e-10	-2.00556	5.90733e-36	-8.17673e-10	-1.82705	8.46848e-34	-8.17673e-10	-1.86553
184553343	chr3:184553343:G:A	3.2219e-75	-8.17673e-10	-2.01454	5.82356e-36	-8.17673e-10	-1.84134	8.35565e-34	-8.17673e-10	-1.87895
184553397	chr3:184553397:A:G	1.03977e-74	-8.17673e-10	-0.842927	1.68931e-35	-8.17673e-10	-0.776343	1.55905e-33	-8.17673e-10	-1.25522
184553454	chr3:184553454:A:G	5.28449e-76	-1.69519	-2.12713	1.01378e-36	-1.66318	-1.92638	9.36226e-34	0.221746	-1.98694
184553753	chr3:184553753:C:T	2.87915e-75	-8.17673e-10	-2.12701	4.37492e-36	-8.17673e-10	-2.12736	6.51595e-34	-8.17673e-10	-2.12763
184553769	chr3:184553769:T:C	3.16469e-76	-2.28787	-2.04717	4.88513e-37	-2.45026	-1.86937	2.39026e-34	-1.23274	-1.89774
184553977	chr3:184553977:T:C	1.49998e-75	-1.64937	-1.12968	3.77511e-36	-1.05553	-1.21928	8.54359e-35	-2.54483	-1.61446
184554597	chr3:184554597:GGCAAAGCACCCA:G	9.5318e-75	-0.929875	-1.73e-09	8.29176e-36	-1.48799	-1.73e-09	3.13079e-33	-0.558015	-1.73e-09
184554914	chr3:184554914:T:C	3.34238e-76	-2.34001	-1.9404	6.09443e-37	-2.47014	-1.62832	9.36108e-35	-2.54464	-1.52327
184555680	chr3:184555680:T:A	9.40785e-75	-0.942965	-1.73e-09	8.19472e-36	-1.49976	-1.73e-09	3.15957e-33	-0.548864	-1.73e-09
184555733	chr3:184555733:CTG:C	3.18973e-75	-8.17673e-10	-2.02457	5.60755e-36	-8.17673e-10	-1.87913	1.07694e-33	-8.17673e-10	-1.62517
184555863	chr3:184555863:T:C	2.29953e-74	-0.0492167	-1.73e-09	8.51818e-36	-1.46104	-1.73e-09	9.18275e-33	0.518028	-1.73e-09
184555921	chr3:184555921:C:T	8.506e-76	-1.61702	-1.7293	2.48471e-36	-0.944655	-1.74844	5.86835e-35	-2.54647	-1.98843
184555970	chr3:184555970:A:G	7.60928e-76	-1.61705	-1.84067	2.11941e-36	-1.00215	-1.84996	5.55123e-35	-2.5459	-2.04455
184556095	chr3:184556095:G:T	2.92334e-75	-8.17673e-10	-2.11178	4.47289e-36	-8.17673e-10	-2.10521	6.71882e-34	-8.17673e-10	-2.09697
184556148	chr3:184556148:T:C	4.16744e-75	-8.17673e-10	-1.75721	4.6893e-36	-8.17673e-10	-2.05796	8.57816e-34	-8.17673e-10	-1.85266
184556710	chr3:184556710:C:T	3.12289e-75	-8.17673e-10	-2.04575	5.27162e-36	-8.17673e-10	-1.94091	6.9463e-34	-8.17673e-10	-2.06367
184556716	chr3:184556716:G:A	4.06861e-74	-8.17673e-10	0.521378	1.07315e-34	-8.17673e-10	1.07252	1.09952e-32	-8.17673e-10	0.698158
184556964	chr3:184556964:T:C	3.38094e-75	-8.17673e-10	-1.96636	4.7294e-36	-8.17673e-10	-2.04945	7.23617e-34	-8.17673e-10	-2.02279
184557089	chr3:184557089:G:A	6.43581e-74	-0.285638	1.26559	3.57664e-35	-0.380439	0.3542	9.87901e-34	-1.70214	-0.00932977
184557109	chr3:184557109:T:C	2.88231e-75	-8.17673e-10	-2.12592	4.37943e-36	-8.17673e-10	-2.12633	6.53424e-34	-8.17673e-10	-2.12483
184557608	chr3:184557608:G:C	3.14139e-75	-8.17673e-10	-2.03984	6.21201e-36	-8.17673e-10	-1.77676	1.3479e-33	-8.17673e-10	-1.40075
184557678	chr3:184557678:T:C	5.38079e-75	-0.966108	-0.535566	7.76093e-36	-0.671913	-0.882232	1.35485e-34	-2.36661	-1.33158
184557853	chr3:184557853:T:G	9.10772e-74	0.0872845	1.23991	5.0375e-35	-0.0179988	0.334246	1.2177e-33	-1.47672	-0.0256146
184558264	chr3:184558264:A:C	3.38398e-75	-8.17673e-10	-1.96546	5.09805e-36	-8.17673e-10	-1.97439	7.03157e-34	-8.17673e-10	-2.05147
184558370	chr3:184558370:TC:T	3.30533e-76	-2.16484	-2.12671	4.62147e-37	-2.28096	-2.09416	9.09979e-35	-1.97034	-2.12588
184558418	chr3:184558418:C:T	8.71479e-74	0.0787722	1.20433	4.83597e-35	-0.0200526	0.295472	1.17184e-33	-1.47371	-0.0670135
184558676	chr3:184558676:T:C	8.45643e-76	-2.00864	-1.34353	6.60183e-37	-2.35497	-1.66352	1.11241e-34	-2.17918	-1.71617
184558829	chr3:184558829:T:G	2.93861e-76	-2.4123	-1.99686	4.68388e-37	-2.51128	-1.85043	1.66751e-34	-1.48822	-2.00233
184558858	chr3:184558858:G:A	3.68859e-75	-8.17673e-10	-1.87926	5.55943e-36	-8.17673e-10	-1.88775	8.70395e-34	-8.17673e-10	-1.83811
184559572	chr3:184559572:A:T	3.00456e-75	-8.17673e-10	-2.08438	4.50009e-36	-8.17673e-10	-2.09915	6.61733e-34	-8.17673e-10	-2.11219
184559573	chr3:184559573:C:T	3.56931e-75	-8.17673e-10	-1.91214	4.92459e-36	-8.17673e-10	-2.00901	7.5823e-34	-8.17673e-10	-1.97607
184559712	chr3:184559712:C:T	3.58781e-74	-0.197704	0.593323	2.58229e-35	-0.136429	-0.215556	5.92057e-34	-1.69589	-0.527558
184560025	chr3:184560025:A:T	1.5123e-74	-8.17673e-10	-0.468294	4.41833e-35	-8.17673e-10	0.1851	4.57336e-33	-8.17673e-10	-0.179052
184560315	chr3:184560315:T:C	1.31987e-74	0.5643	-1.16869	1.46754e-35	0.816539	-1.73361	1.33858e-33	0.495865	-1.90356
184560583	chr3:184560583:G:A	1.35376e-74	0.516534	-1.09557	1.47023e-35	0.765805	-1.68105	1.33549e-33	0.448812	-1.85881
184560936	chr3:184560936:A:G	1.74514e-74	-8.17673e-10	-0.325086	3.54933e-35	-8.17673e-10	-0.033904	2.87612e-33	-8.17673e-10	-0.642857
184561030	chr3:184561030:A:T	1.39849e-74	-8.17673e-10	-0.546528	4.04637e-35	-8.17673e-10	0.0971578	4.22214e-33	-8.17673e-10	-0.258958
184561038	chr3:184561038:C:T	1.40729e-74	0.563321	-1.10358	1.54421e-35	0.81856	-1.68471	1.39017e-33	0.490497	-1.86037
184561207	chr3:184561207:A:T	3.00846e-75	-8.17673e-10	-2.08308	4.51512e-36	-8.17673e-10	-2.09582	6.69877e-34	-8.17673e-10	-2.09996
184562381	chr3:184562381:G:A	3.30661e-74	-0.381771	0.695771	2.50755e-35	-0.325094	-0.0562629	5.95477e-34	-1.8144	-0.403294
184562605	chr3:184562605:G:A	1.95816e-74	0.682103	-0.892023	1.97667e-35	0.941383	-1.56063	1.6899e-33	0.597561	-1.77219
184562781	chr3:184562781:T:C	6.48083e-75	-8.17673e-10	-1.31566	1.73233e-35	-8.17673e-10	-0.751194	1.94889e-33	-8.17673e-10	-1.03204
184562790	chr3:184562790:C:A	1.80009e-74	0.703761	-0.997846	1.87679e-35	0.96044	-1.63154	1.64087e-33	0.621755	-1.82583
184562818	chr3:184562818:G:A	2.89713e-75	-8.17673e-10	-2.12079	4.40265e-36	-8.17673e-10	-2.12104	6.58129e-34	-8.17673e-10	-2.11765
184562922	chr3:184562922:G:C	1.1371e-74	1.31416	-2.0676	1.64233e-35	1.24981	-2.05435	5.20804e-33	1.98231	-2.03141
184563717	chr3:184563717:C:T	2.89713e-75	-8.17673e-10	-2.12079	4.40265e-36	-8.17673e-10	-2.12104	6.58129e-34	-8.17673e-10	-2.11765
184563718	chr3:184563718:G:A	3.38204e-75	-8.17673e-10	-1.96603	5.07071e-36	-8.17673e-10	-1.97977	7.22241e-34	-8.17673e-10	-2.0247
184563868	chr3:184563868:A:G	7.2548e-76	-1.37987	-2.12556	1.12348e-36	-1.44294	-2.04388	1.52139e-33	0.834304	-2.11398
184563941	chr3:184563941:T:A	4.7674e-75	-8.17673e-10	-1.62271	7.87836e-36	-8.17673e-10	-1.53913	8.90393e-34	-8.17673e-10	-1.81539
184564399	chr3:184564399:C:T	1.13802e-74	-8.17673e-10	-0.752634	2.99328e-35	-8.17673e-10	-0.204293	4.79283e-33	-8.17673e-10	-0.132178
184564400	chr3:184564400:G:A	2.88654e-75	-8.17673e-10	-2.12445	4.38711e-36	-8.17673e-10	-2.12458	6.55369e-34	-8.17673e-10	-2.12186
184564574	chr3:184564574:C:T	4.87851e-76	-1.78599	-2.11626	6.60478e-37	-2.2799	-1.73814	1.4228e-34	-2.01223	-1.63703
184565521	chr3:184565521:G:A	7.27554e-75	-8.17673e-10	-1.19999	4.8084e-36	-8.17673e-10	-2.03288	6.61027e-34	-8.17673e-10	-2.11326
184565668	chr3:184565668:C:T	2.89568e-75	-8.17673e-10	-2.12129	4.38126e-36	-8.17673e-10	-2.12591	6.52189e-34	-8.17673e-10	-2.12672
184565904	chr3:184565904:T:G	6.61283e-76	-2.54635	-1.05173	1.89534e-36	-2.53741	-0.42644	4.52187e-34	-1.88437	-0.608584
184566340	chr3:184566340:G:T	3.97359e-75	-8.17673e-10	-1.80484	9.39663e-36	-8.17673e-10	-1.3629	1.34146e-33	-8.17673e-10	-1.40554
184566491	chr3:184566491:C:T	1.73851e-75	-1.80611	-0.825364	7.84845e-36	-0.444856	-1.09808	1.0024e-34	-2.49095	-1.50853
184566772	chr3:184566772:A:C	8.01184e-74	1.199	-1.73e-09	5.51061e-34	2.7086	-1.73e-09	5.21889e-33	-0.0470153	-1.73e-09
184567821	chr3:184567821:A:C	2.80532e-76	-2.53232	-1.92326	4.92621e-37	-2.544	-1.76726	1.20527e-34	-2.37452	-1.44067
184568261	chr3:184568261:A:C	2.99706e-76	-2.26924	-2.12022	3.49099e-37	-2.53827	-2.11738	7.22294e-35	-2.20169	-2.12552
184568339	chr3:184568339:T:C	3.13077e-76	-2.4312	-1.91462	5.47725e-37	-2.43809	-1.76714	1.31169e-34	-2.26515	-1.46542
184570021	chr3:184570021:G:A	2.56131e-75	-2.24399	-1.73e-09	2.66462e-35	-0.320599	-1.73e-09	3.48905e-33	-0.449669	-1.73e-09
184570127	chr3:184570127:C:T	3.94723e-76	-2.09124	-2.02284	4.46124e-37	-2.33547	-2.07494	2.40983e-34	-1.16308	-1.95925
184570976	chr3:184570976:CAG:C	5.72945e-74	-0.545539	1.40923	3.67205e-35	-0.411309	0.411397	5.78417e-34	-2.32112	0.0743655
184571028	chr3:184571028:T:C	8.13292e-75	-8.17673e-10	-1.08859	1.45643e-35	-8.17673e-10	-0.924676	1.63034e-33	-8.17673e-10	-1.21051
184571059	chr3:184571059:G:A	3.24278e-75	-8.17673e-10	-2.00808	4.63726e-36	-8.17673e-10	-2.06912	7.07051e-34	-8.17673e-10	-2.04595
184571105	chr3:184571105:G:A	1.25571e-74	-0.654225	-1.73e-09	2.4115e-35	-0.420415	-1.73e-09	8.75366e-34	-1.83241	-1.73e-09
184571905	chr3:184571905:G:C	6.76839e-75	-8.17673e-10	-1.27225	5.58301e-36	-8.17673e-10	-1.88352	6.98859e-34	-8.17673e-10	-2.05761
184572194	chr3:184572194:T:C	1.40434e-75	-1.91945	-0.925485	3.30176e-36	-1.52753	-0.881267	4.86279e-34	-1.44788	-0.972389
184572560	chr3:184572560:G:A	1.44842e-75	-2.10298	-0.711055	1.0103e-35	-1.0785	-0.211918	2.19721e-34	-2.54029	-0.6744
184573163	chr3:184573163:G:A	2.89138e-75	-8.17673e-10	-2.12278	4.41804e-36	-8.17673e-10	-2.11755	6.843e-34	-8.17673e-10	-2.07866
184573369	chr3:184573369:G:A	2.88172e-75	-8.17673e-10	-2.12612	4.56621e-36	-8.17673e-10	-2.08456	7.22917e-34	-8.17673e-10	-2.02376
184573578	chr3:184573578:A:G	3.87297e-75	-8.17673e-10	-1.83049	5.23764e-36	-8.17673e-10	-1.94738	8.07383e-34	-8.17673e-10	-1.91326
184573657	chr3:184573657:G:A	2.08912e-74	-8.17673e-10	-0.145181	3.51343e-35	-8.17673e-10	-0.0440696	4.62186e-33	-8.17673e-10	-0.168501
184573704	chr3:184573704:T:C	1.06932e-75	-2.01186	-1.10563	1.09994e-36	-2.10182	-1.40617	1.68911e-34	-1.91888	-1.5588
184573935	chr3:184573935:G:A	1.21494e-74	-8.17673e-10	-0.687226	9.55318e-36	-8.17673e-10	-1.34637	1.02489e-33	-8.17673e-10	-1.67471
184573960	chr3:184573960:C:A	6.13361e-75	-8.17673e-10	-1.37073	5.31669e-36	-8.17673e-10	-1.9324	6.81879e-34	-8.17673e-10	-2.0822
184573994	chr3:184573994:T:C	4.88472e-76	-2.44555	-1.45543	5.7319e-37	-2.54609	-1.61369	1.4325e-34	-1.88297	-1.75949
184574240	chr3:184574240:A:G	3.96372e-76	-2.17014	-1.93977	4.01787e-37	-2.38901	-2.12607	1.83812e-34	-1.30426	-2.08888
184574267	chr3:184574267:G:C	2.91138e-76	-2.54313	-1.87534	5.00782e-37	-2.50745	-1.78738	2.74682e-34	-1.16914	-1.8223
184574650	chr3:184574650:A:G	4.97427e-76	-1.80281	-2.08001	8.8273e-37	-1.60918	-2.1188	2.83503e-34	-0.852537	-2.1073
184575053	chr3:184575053:C:T	2.30445e-75	-2.03444	-0.315224	1.89737e-35	-1.00647	0.346274	3.79891e-34	-2.54566	-0.121506
184575225	chr3:184575225:G:A	2.97708e-75	-8.17673e-10	-2.09357	4.69768e-36	-8.17673e-10	-2.05618	6.89772e-34	-8.17673e-10	-2.07069
184575776	chr3:184575776:C:T	2.36174e-75	-0.521304	-1.80381	1.93013e-35	1.30853	-1.9516	5.55744e-35	-2.48087	-2.10846
184575804	chr3:184575804:C:T	3.68401e-75	-8.17673e-10	-1.88051	6.15669e-36	-8.17673e-10	-1.78571	7.87989e-34	-8.17673e-10	-1.93757
184575822	chr3:184575822:T:C	1.29102e-75	-1.56766	-1.36142	1.37358e-36	-1.69151	-1.59431	8.17898e-35	-2.53552	-1.66739
184575981	chr3:184575981:T:C	1.59503e-75	-1.36274	-1.35487	6.77376e-36	-0.152839	-1.53735	9.70827e-35	-2.09692	-1.93457
184576369	chr3:184576369:A:G	1.25463e-75	-1.29055	-1.66711	5.10038e-36	-0.121502	-1.85243	8.14955e-35	-2.14115	-2.06536
184576817	chr3:184576817:C:G	2.98477e-75	-8.17673e-10	-2.09098	4.6706e-36	-8.17673e-10	-2.06196	6.77904e-34	-8.17673e-10	-2.08805
184577143	chr3:184577143:G:A	7.59986e-75	-8.17673e-10	-1.15638	1.00163e-35	-8.17673e-10	-1.29903	1.28904e-33	-8.17673e-10	-1.4454
184577528	chr3:184577528:C:T	3.22788e-75	-2.24845	0.235772	7.00264e-36	-1.25502	-0.40194	2.39535e-34	-1.9056	-1.22275
184577535	chr3:184577535:T:C	3.39028e-75	-8.17673e-10	-1.9636	4.6984e-36	-8.17673e-10	-2.05603	7.11224e-34	-8.17673e-10	-2.04007
184578010	chr3:184578010:C:T	4.10464e-75	-8.17673e-10	-1.77239	4.59233e-36	-8.17673e-10	-2.07886	8.1204e-34	-8.17673e-10	-1.9075
184578040	chr3:184578040:C:A	1.67263e-75	-1.46424	-1.20587	5.95937e-36	-0.347738	-1.47054	1.14286e-34	-2.02087	-1.84748
184578133	chr3:184578133:C:T	1.88925e-75	-1.30621	-1.24212	7.03151e-36	-0.152062	-1.50078	1.00505e-34	-2.12954	-1.86731
184578619	chr3:184578619:C:T	2.90773e-75	-8.17673e-10	-2.11714	4.47596e-36	-8.17673e-10	-2.10453	6.54487e-34	-8.17673e-10	-2.1232
184578676	chr3:184578676:G:A	2.00589e-75	-0.88041	-1.60801	1.08517e-35	0.168807	-1.38773	9.23397e-35	-2.44675	-1.63483
184578768	chr3:184578768:G:A	3.69057e-75	-8.17673e-10	-1.87873	6.22821e-36	-8.17673e-10	-1.77416	8.00725e-34	-8.17673e-10	-1.92154
184578839	chr3:184578839:T:A	1.16553e-75	-2.3515	-0.679829	6.02829e-36	-1.85104	0.0442518	4.18759e-34	-2.3952	-0.174557
184578863	chr3:184578863:G:T	6.44387e-75	-8.17673e-10	-1.32138	1.23867e-35	-8.17673e-10	-1.08662	1.42355e-33	-8.17673e-10	-1.34614
184578919	chr3:184578919:G:A	5.92e-75	0.698518	-2.10469	4.42375e-35	2.2197	-2.03337	7.90373e-34	0.0765235	-2.01107
184578957	chr3:184578957:G:A	3.06358e-75	-8.17673e-10	-2.06492	4.82259e-36	-8.17673e-10	-2.02994	6.95729e-34	-8.17673e-10	-2.06209
184578965	chr3:184578965:T:G	4.87776e-74	-8.17673e-10	0.702762	1.53141e-34	-8.17673e-10	1.42811	2.64791e-32	-8.17673e-10	1.57706
184579077	chr3:184579077:C:T	6.46029e-75	-8.17673e-10	-1.31883	1.24226e-35	-8.17673e-10	-1.08373	1.42712e-33	-8.17673e-10	-1.34364
184579829	chr3:184579829:T:C	3.06425e-74	-8.17673e-10	0.23788	9.26091e-35	-8.17673e-10	0.92514	1.53017e-32	-8.17673e-10	1.02867
184580004	chr3:184580004:A:G	2.0526e-75	-2.31446	-0.150946	1.27462e-35	-1.76335	0.705337	5.96133e-34	-2.41579	0.199202
184580015	chr3:184580015:C:T	3.91515e-75	-8.17673e-10	-1.81965	4.62837e-36	-8.17673e-10	-2.07104	8.2892e-34	-8.17673e-10	-1.88693
184580106	chr3:184580106:G:A	5.49118e-75	-8.17673e-10	-1.48137	1.03417e-35	-8.17673e-10	-1.26706	1.21217e-33	-8.17673e-10	-1.50688
184580154	chr3:184580154:T:C	2.38051e-75	-1.19753	-1.11966	9.88919e-36	0.0251714	-1.33698	1.01358e-34	-2.18224	-1.80616
184580214	chr3:184580214:G:A	4.36249e-76	-2.05339	-1.96066	9.62904e-37	-2.00541	-1.63563	1.01167e-34	-2.42291	-1.56737
184580235	chr3:184580235:T:C	5.49812e-75	-8.17673e-10	-1.4801	1.03541e-35	-8.17673e-10	-1.26587	1.21322e-33	-8.17673e-10	-1.50602
184580267	chr3:184580267:T:C	5.51037e-75	-8.17673e-10	-1.47788	1.03806e-35	-8.17673e-10	-1.26331	1.21596e-33	-8.17673e-10	-1.50377
184580875	chr3:184580875:G:A	1.05634e-75	-2.35943	-0.770268	5.14361e-36	-1.86734	-0.0981509	3.58472e-34	-2.38667	-0.33853
184580892	chr3:184580892:C:T	3.01812e-75	-8.17673e-10	-2.07987	4.68657e-36	-8.17673e-10	-2.05855	6.89735e-34	-8.17673e-10	-2.07075
184581180	chr3:184581180:C:T	3.7089e-75	-8.17673e-10	-1.87377	6.28703e-36	-8.17673e-10	-1.76476	8.07721e-34	-8.17673e-10	-1.91284
184581215	chr3:184581215:C:T	5.48836e-75	-8.17673e-10	-1.48188	1.03314e-35	-8.17673e-10	-1.26806	1.21072e-33	-8.17673e-10	-1.50808
184581280	chr3:184581280:G:A	4.2819e-76	-2.08695	-1.94575	9.47938e-37	-2.04704	-1.60968	1.05597e-34	-2.40819	-1.53924
184581379	chr3:184581379:T:C	2.9115e-75	-0.912381	-1.20346	1.27458e-35	0.376539	-1.43458	7.37555e-35	-2.4344	-1.8719
184581626	chr3:184581626:C:T	4.60087e-76	-1.92088	-2.03997	9.62939e-37	-1.88809	-1.75292	8.09658e-35	-2.4714	-1.74162
184581720	chr3:184581720:G:A	8.66954e-76	-1.38706	-1.94022	2.9542e-36	-0.483458	-2.03656	7.08047e-35	-2.22472	-2.12241
184582130	chr3:184582130:G:T	1.12687e-74	-8.17673e-10	-0.762482	1.44279e-35	-8.17673e-10	-0.934084	1.8001e-33	-8.17673e-10	-1.11146
184582521	chr3:184582521:T:C	3.56316e-75	-0.777186	-1.13667	1.66261e-35	0.552618	-1.34489	7.58756e-35	-2.4664	-1.81156
184582527	chr3:184582527:C:G	4.90628e-74	-8.17673e-10	0.708593	1.55777e-34	-8.17673e-10	1.44518	2.80745e-32	-8.17673e-10	1.63556
184583684	chr3:184583684:C:G	7.01173e-73	3.36825	-1.73e-09	1.50187e-33	3.71122	-1.73e-09	1.70991e-31	3.44231	-1.73e-09
184583823	chr3:184583823:G:C	3.07625e-75	-0.299121	-1.76168	1.80679e-35	1.22267	-1.93178	5.74881e-35	-2.45678	-2.09869
184583927	chr3:184583927:C:A	5.71976e-75	-8.17673e-10	-1.44058	5.28971e-36	-8.17673e-10	-1.93748	6.76508e-34	-8.17673e-10	-2.09011
184583997	chr3:184583997:C:T	4.39009e-75	-8.17673e-10	-1.70516	4.49263e-36	-8.17673e-10	-2.10081	7.72356e-34	-8.17673e-10	-1.95761
184584262	chr3:184584262:T:A	8.66189e-76	-1.572	-1.75616	1.65462e-36	-1.12514	-1.97454	6.85156e-35	-2.28791	-2.09208
184584274	chr3:184584274:A:G	5.51827e-76	-1.98413	-1.7949	1.30431e-36	-1.94809	-1.38948	1.24579e-34	-2.46253	-1.31959
184584428	chr3:184584428:C:T	1.90489e-75	-2.54008	-1.73e-09	2.99341e-36	-2.50684	-1.73e-09	5.50191e-34	-2.29679	-1.73e-09
184584814	chr3:184584814:T:G	2.89359e-75	-8.17673e-10	-2.12201	4.43072e-36	-8.17673e-10	-2.11469	6.68727e-34	-8.17673e-10	-2.10168
184584846	chr3:184584846:C:T	5.32063e-76	-1.99864	-1.81686	1.24035e-36	-1.96096	-1.4269	1.20847e-34	-2.45597	-1.35656
184584937	chr3:184584937:T:C	1.9424e-74	-8.17673e-10	-0.217999	1.48177e-35	-8.17673e-10	-0.907423	1.4949e-33	-8.17673e-10	-1.29724
184585055	chr3:184585055:C:G	8.30343e-76	-2.05768	-1.31274	1.12461e-36	-2.01917	-1.46665	9.00424e-35	-2.43619	-1.67058
184585144	chr3:184585144:G:A	4.67692e-75	-8.17673e-10	-1.64187	8.37296e-36	-8.17673e-10	-1.47824	1.00864e-33	-8.17673e-10	-1.6907
184585147	chr3:184585147:T:C	4.6384e-75	-8.17673e-10	-1.65014	8.29808e-36	-8.17673e-10	-1.48722	1.00174e-33	-8.17673e-10	-1.69756
184585252	chr3:184585252:C:G	2.77759e-74	-8.17673e-10	0.139661	7.19581e-35	-8.17673e-10	0.672836	1.19408e-32	-8.17673e-10	0.780661
184585315	chr3:184585315:C:G	4.39133e-75	-8.17673e-10	-1.70488	4.49239e-36	-8.17673e-10	-2.10086	7.72271e-34	-8.17673e-10	-1.95772
184585416	chr3:184585416:G:A	2.32355e-75	-2.34141	-1.73e-09	4.16174e-36	-2.17731	-1.73e-09	4.44389e-34	-2.51035	-1.73e-09
184585449	chr3:184585449:AGGATTGTAGTAAGT:A	4.92159e-76	-1.77235	-2.12111	9.7469e-37	-1.78014	-1.84874	8.54478e-35	-2.50158	-1.65757
184585465	chr3:184585465:CT:C	4.9334e-76	-1.76545	-2.12562	9.45466e-37	-1.77384	-1.88549	8.12886e-35	-2.5032	-1.70585
184585561	chr3:184585561:T:C	5.38077e-76	-1.72155	-2.08272	7.9872e-37	-1.70919	-2.1188	5.82794e-35	-2.50806	-2.03375
184585701	chr3:184585701:G:A	3.12145e-75	-1.41285	-0.633362	1.06085e-35	-0.52293	-0.718658	3.02946e-34	-1.97359	-0.919911
184586144	chr3:184586144:T:G	8.07302e-76	-1.29416	-2.10441	1.40756e-36	-1.15671	-2.10468	5.98186e-35	-2.51305	-2.00269
184586175	chr3:184586175:CCT:C	5.09296e-75	-8.17673e-10	-1.55665	4.94104e-36	-8.17673e-10	-2.00567	6.58069e-34	-8.17673e-10	-2.11774
184586176	chr3:184586176:CT:C	8.77723e-76	-1.88553	-1.4294	6.27562e-37	-2.07686	-1.9923	5.5113e-35	-2.53615	-2.06152
184586326	chr3:184586326:TA:T	8.53501e-76	-1.2491	-2.09382	1.5042e-36	-1.08196	-2.11303	5.78004e-35	-2.52591	-2.02415
184586483	chr3:184586483:G:A	8.83357e-76	-1.20533	-2.10321	1.54418e-36	-1.06318	-2.10558	5.89973e-35	-2.52484	-2.00473
184586558	chr3:184586558:T:C	2.07536e-75	-1.15665	-1.29773	1.10242e-35	0.235537	-1.43869	8.71335e-35	-2.27358	-1.86603
184586727	chr3:184586727:G:A	2.28145e-76	-2.54663	-2.11565	3.60045e-37	-2.50335	-2.12143	6.85797e-35	-2.25142	-2.12763
184586891	chr3:184586891:G:A	3.68574e-76	-2.19402	-1.9886	1.56657e-36	-1.33833	-1.81603	6.57544e-35	-2.52826	-1.89287
184586908	chr3:184586908:C:G	1.04477e-75	-1.04991	-2.09081	3.49719e-36	-0.233235	-2.11805	5.70247e-35	-2.51208	-2.05149
184587457	chr3:184587457:T:C	2.0935e-75	-1.12935	-1.31632	1.07436e-35	0.24478	-1.47372	8.45199e-35	-2.27815	-1.89192
184587492	chr3:184587492:G:T	3.50449e-75	-8.17673e-10	-1.93046	5.65993e-36	-8.17673e-10	-1.86984	8.11658e-34	-8.17673e-10	-1.90798
184587604	chr3:184587604:C:T	4.91775e-75	-8.17673e-10	-1.59166	4.39922e-36	-8.17673e-10	-2.12182	7.24851e-34	-8.17673e-10	-2.02109
184587735	chr3:184587735:G:T	2.96744e-75	-8.17673e-10	-2.09681	4.51067e-36	-8.17673e-10	-2.0968	7.12978e-34	-8.17673e-10	-2.0376
184587753	chr3:184587753:T:C	8.38044e-75	-8.17673e-10	-1.05861	2.18327e-35	-8.17673e-10	-0.519839	2.23858e-33	-8.17673e-10	-0.893457
184587900	chr3:184587900:A:T	3.67809e-76	-2.08131	-2.10339	1.37104e-36	-1.22687	-2.0608	5.76362e-35	-2.54516	-2.00775
184588090	chr3:184588090:C:T	4.3056e-76	-2.54366	-1.48352	1.12169e-36	-2.32592	-1.16249	1.55563e-34	-2.06612	-1.49389
184588265	chr3:184588265:A:G	1.82064e-75	-1.19041	-1.39491	9.51784e-36	0.193425	-1.5435	8.23221e-35	-2.26124	-1.93518
184588667	chr3:184588667:A:G	4.6188e-76	-1.83587	-2.12109	9.23385e-37	-1.83389	-1.84906	8.59993e-35	-2.48824	-1.66447
184588771	chr3:184588771:G:A	4.58162e-76	-1.84228	-2.12276	9.05885e-37	-1.84247	-1.85962	8.50815e-35	-2.4861	-1.67735
184588960	chr3:184588960:G:T	5.83791e-75	-8.17673e-10	-1.42014	5.33177e-36	-8.17673e-10	-1.92957	6.78529e-34	-8.17673e-10	-2.08713
184589008	chr3:184589008:G:A	4.66247e-76	-1.82457	-2.12298	9.22421e-37	-1.82274	-1.86126	8.44202e-35	-2.49177	-1.67948
184589226	chr3:184589226:G:A	6.10005e-75	-8.17673e-10	-1.37621	5.4689e-36	-8.17673e-10	-1.90417	6.86515e-34	-8.17673e-10	-2.07543
184589734	chr3:184589734:G:T	3.06073e-75	-8.17673e-10	-2.06586	4.54807e-36	-8.17673e-10	-2.08854	7.09289e-34	-8.17673e-10	-2.04279
184589737	chr3:184589737:G:A	4.69348e-76	-1.81519	-2.12573	9.13646e-37	-1.82629	-1.86727	8.00684e-35	-2.48815	-1.73602
184589777	chr3:184589777:G:A	4.6683e-76	-1.82351	-2.12279	9.29804e-37	-1.83586	-1.84017	8.2953e-35	-2.48573	-1.70305
184589850	chr3:184589850:T:C	4.79209e-76	-1.79487	-2.12526	9.37582e-37	-1.80576	-1.86194	8.00227e-35	-2.49437	-1.73038
184589869	chr3:184589869:A:G	3.37272e-75	-8.17673e-10	-1.96879	5.33017e-36	-8.17673e-10	-1.92986	7.09512e-34	-8.17673e-10	-2.04248
184590044	chr3:184590044:G:C	2.87945e-75	-8.17673e-10	-2.12691	4.38489e-36	-8.17673e-10	-2.12508	6.51805e-34	-8.17673e-10	-2.12731
184590151	chr3:184590151:A:C	4.7134e-76	-1.81343	-2.12326	9.28217e-37	-1.81378	-1.86396	8.41334e-35	-2.4925	-1.68215
184590247	chr3:184590247:A:G	4.87564e-76	-1.78369	-2.11915	9.75464e-37	-1.78572	-1.84237	8.54821e-35	-2.50075	-1.658
184590297	chr3:184590297:A:C	4.10784e-76	-2.05085	-2.02335	1.80711e-36	-1.14862	-1.86289	6.21506e-35	-2.54607	-1.93143
184590398	chr3:184590398:G:A	6.12493e-75	-8.17673e-10	-1.37214	5.53077e-36	-8.17673e-10	-1.89292	6.91091e-34	-8.17673e-10	-2.06878
184590630	chr3:184590630:A:G	5.84838e-75	-8.17673e-10	-1.41834	4.42475e-36	-8.17673e-10	-2.11603	6.54642e-34	-8.17673e-10	-2.12297
184591688	chr3:184591688:G:C	2.90591e-75	-8.17673e-10	-2.11776	4.42114e-36	-8.17673e-10	-2.11685	6.8663e-34	-8.17673e-10	-2.07526
184591984	chr3:184591984:C:T	3.75594e-75	-8.17673e-10	-1.86117	4.41533e-36	-8.17673e-10	-2.11817	7.46572e-34	-8.17673e-10	-1.99156
184592068	chr3:184592068:T:C	2.89612e-75	-8.17673e-10	-2.12114	4.3964e-36	-8.17673e-10	-2.12246	6.52796e-34	-8.17673e-10	-2.12579
184592188	chr3:184592188:G:A	2.89658e-75	-8.17673e-10	-2.12098	4.3915e-36	-8.17673e-10	-2.12358	6.5254e-34	-8.17673e-10	-2.12618
184592654	chr3:184592654:C:T	4.40493e-74	-8.17673e-10	0.6008	1.15783e-34	-8.17673e-10	1.14847	2.0767e-32	-8.17673e-10	1.33407
184592777	chr3:184592777:C:T	7.42533e-75	-8.17673e-10	-1.17961	4.51647e-36	-8.17673e-10	-2.09552	6.56223e-34	-8.17673e-10	-2.12055
184592787	chr3:184592787:A:G	3.06113e-76	-2.43717	-1.93114	4.64899e-37	-2.34884	-2.02034	1.57482e-34	-1.42315	-2.12459
184593150	chr3:184593150:G:A	4.21255e-76	-2.05486	-1.99417	9.70658e-37	-1.56873	-2.0643	8.97895e-35	-1.99525	-2.11434
184593242	chr3:184593242:G:A	5.21301e-75	-8.17673e-10	-1.53335	4.37945e-36	-8.17673e-10	-2.12633	7.04658e-34	-8.17673e-10	-2.04934
184593640	chr3:184593640:T:G	3.98478e-75	-8.17673e-10	-1.80203	6.59235e-36	-8.17673e-10	-1.71734	8.80239e-34	-8.17673e-10	-1.82686
184593915	chr3:184593915:C:T	3.04796e-76	-2.54197	-1.83065	4.71643e-37	-2.42636	-1.92842	5.75166e-35	-2.50843	-2.04655
184594152	chr3:184594152:A:T	3.88602e-76	-2.50462	-1.62509	5.50779e-37	-2.373	-1.82667	1.16269e-34	-1.76034	-2.0908
184594734	chr3:184594734:T:G	2.75232e-76	-2.34705	-2.1276	3.58059e-37	-2.53775	-2.09256	1.80915e-34	-1.44751	-1.96151
184594970	chr3:184594970:C:T	5.44897e-76	-1.9336	-1.85807	1.74988e-36	-1.2868	-1.7569	7.14293e-35	-2.53618	-1.80216
184595528	chr3:184595528:T:C	3.12904e-75	-8.17673e-10	-2.04378	5.26018e-36	-8.17673e-10	-1.94308	6.99579e-34	-8.17673e-10	-2.05658
184595695	chr3:184595695:T:C	1.89256e-75	-2.54658	-1.73e-09	3.21195e-36	-2.43637	-1.73e-09	5.57925e-34	-2.28283	-1.73e-09
184595720	chr3:184595720:C:G	4.2018e-75	-8.17673e-10	-1.749	4.49463e-36	-8.17673e-10	-2.10036	7.57261e-34	-8.17673e-10	-1.97735
184595723	chr3:184595723:C:T	1.09146e-75	-1.6032	-1.49379	7.18588e-36	-0.328386	-1.30274	1.11523e-34	-2.51641	-1.37642
184595993	chr3:184595993:G:A	2.86774e-74	-8.17673e-10	0.1716	4.64442e-35	-8.17673e-10	0.235003	8.44346e-33	-8.17673e-10	0.434093
184595994	chr3:184595994:G:A	8.36583e-76	-2.01219	-1.35075	3.4985e-36	-1.17809	-1.17283	1.19237e-34	-2.54337	-1.28257
184596679	chr3:184596679:T:C	2.93693e-75	-8.17673e-10	-2.10714	4.5391e-36	-8.17673e-10	-2.09052	6.54575e-34	-8.17673e-10	-2.12307
184597037	chr3:184597037:G:A	3.39024e-75	-8.17673e-10	-1.96361	5.6047e-36	-8.17673e-10	-1.87964	9.3101e-34	-8.17673e-10	-1.77078
184597271	chr3:184597271:G:A	2.57029e-76	-2.54462	-1.99845	4.80093e-37	-2.35339	-1.98363	7.35796e-35	-2.47459	-1.8341
184597814	chr3:184597814:G:A	3.20517e-76	-2.2167	-2.10563	9.68706e-37	-1.54031	-2.09474	5.66301e-35	-2.50793	-2.06259
184597823	chr3:184597823:C:T	4.06183e-76	-1.95803	-2.12743	1.84749e-36	-0.94336	-2.04606	6.23957e-35	-2.35777	-2.11579
184597899	chr3:184597899:G:A	7.50441e-76	-2.27766	-1.19394	1.64305e-36	-1.49606	-1.61063	1.22374e-34	-2.52064	-1.27933
184598120	chr3:184598120:A:G	2.04771e-75	-2.46778	-1.73e-09	2.88116e-36	-2.54505	-1.73e-09	5.16723e-34	-2.35955	-1.73e-09
184598127	chr3:184598127:T:C	3.12441e-75	-8.17673e-10	-2.04526	5.15703e-36	-8.17673e-10	-1.96289	6.89632e-34	-8.17673e-10	-2.0709
184598482	chr3:184598482:A:T	2.3882e-75	-2.31397	-1.73e-09	2.47789e-35	-0.393254	-1.73e-09	3.08724e-33	-0.572023	-1.73e-09
184598804	chr3:184598804:A:G	2.93007e-75	-8.17673e-10	-2.10948	4.48913e-36	-8.17673e-10	-2.10159	6.55125e-34	-8.17673e-10	-2.12223
184599160	chr3:184599160:A:G	2.43961e-76	-2.54098	-2.05428	4.79734e-37	-2.28872	-2.04905	8.57761e-35	-2.1823	-1.97301
184599375	chr3:184599375:C:G	3.32111e-76	-2.30578	-1.98102	4.57031e-37	-2.28776	-2.09849	6.52558e-35	-2.30563	-2.12311
184600244	chr3:184600244:T:G	2.40898e-76	-2.54548	-2.06241	5.33165e-37	-2.34352	-1.88866	5.64452e-35	-2.53543	-2.03836
184600469	chr3:184600469:A:G	8.17948e-75	-8.17673e-10	-1.08288	1.63605e-35	-8.17673e-10	-0.808381	2.54029e-33	-8.17673e-10	-0.767022
184600676	chr3:184600676:C:T	2.74302e-76	-2.48235	-1.99568	5.03781e-37	-2.2403	-2.04856	6.12743e-35	-2.43259	-2.0591
184600924	chr3:184600924:C:T	3.15984e-75	-8.17673e-10	-2.03399	6.03297e-36	-8.17673e-10	-1.80601	1.21729e-33	-8.17673e-10	-1.50267
184600976	chr3:184600976:T:C	7.26521e-75	0.88773	-2.08914	1.1718e-35	0.941495	-2.08362	2.76092e-33	1.29242	-1.97616
184601219	chr3:184601219:C:T	5.07421e-76	-1.73769	-2.12523	5.41977e-37	-2.08956	-2.12622	1.02358e-34	-1.85112	-2.12745
184601374	chr3:184601374:G:T	4.23212e-75	-8.17673e-10	-1.74181	7.3322e-36	-8.17673e-10	-1.61097	9.69067e-34	-8.17673e-10	-1.73072
184601688	chr3:184601688:A:T	2.87735e-75	-2.12764	-1.73e-09	4.03603e-36	-2.20799	-1.73e-09	6.39426e-34	-2.14648	-1.73e-09
184602705	chr3:184602705:G:T	1.09106e-74	-8.17673e-10	-0.794774	2.08297e-35	-8.17673e-10	-0.566867	4.51279e-33	-8.17673e-10	-0.192384
184602736	chr3:184602736:G:A	4.03615e-76	-1.96687	-2.12493	4.35895e-37	-2.30914	-2.12446	5.65415e-35	-2.44694	-2.12514
184603100	chr3:184603100:C:T	3.26222e-76	-2.40678	-1.89791	4.01051e-37	-2.54349	-1.97342	5.12605e-35	-2.54507	-2.12506
184603375	chr3:184603375:A:G	3.21398e-76	-2.25261	-2.06697	4.29984e-37	-2.32496	-2.1223	1.296e-34	-1.61531	-2.1273
184603466	chr3:184603466:T:C	2.94194e-76	-2.29206	-2.11597	3.91533e-37	-2.51816	-2.02277	7.19152e-35	-2.53783	-1.79374
184603737	chr3:184603737:G:A	3.43626e-75	-8.17673e-10	-1.95013	4.95672e-36	-8.17673e-10	-2.0025	9.10523e-34	-8.17673e-10	-1.79304
184604580	chr3:184604580:GGAAGGT:G	8.25028e-75	-1.07426	-1.73e-09	7.02169e-36	-1.65424	-1.73e-09	4.60107e-34	-2.47559	-1.73e-09
184605066	chr3:184605066:C:G	2.02876e-75	-2.47708	-1.73e-09	4.19076e-36	-2.17037	-1.73e-09	4.28591e-34	-2.54655	-1.73e-09
184605147	chr3:184605147:G:T	2.95042e-75	-8.17673e-10	-2.10256	4.55825e-36	-8.17673e-10	-2.08631	6.66444e-34	-8.17673e-10	-2.1051
184605162	chr3:184605162:T:C	2.37772e-76	-2.53583	-2.08512	4.16671e-37	-2.51773	-1.96097	7.74197e-35	-2.51554	-1.74227
184605173	chr3:184605173:G:A	3.16978e-76	-2.33463	-1.9988	4.62764e-37	-2.37097	-2.00282	5.70844e-35	-2.53104	-2.03149
184605306	chr3:184605306:A:T	4.46476e-75	-8.17673e-10	-1.68829	5.81343e-36	-8.17673e-10	-1.84308	8.52867e-34	-8.17673e-10	-1.85845
184605792	chr3:184605792:G:A	2.61743e-76	-2.53577	-1.98913	4.66097e-37	-2.32445	-2.04216	9.68749e-35	-1.9099	-2.12373
184605955	chr3:184605955:G:A	2.09475e-75	-2.44507	-1.73e-09	2.88716e-36	-2.54297	-1.73e-09	6.19135e-34	-2.17873	-1.73e-09
184606078	chr3:184606078:C:T	3.04197e-75	-8.17673e-10	-2.072	4.52341e-36	-8.17673e-10	-2.09398	6.76472e-34	-8.17673e-10	-2.09016
184606175	chr3:184606175:A:T	3.4738e-75	-8.17673e-10	-1.93926	4.85859e-36	-8.17673e-10	-2.0225	7.51099e-34	-8.17673e-10	-1.98552
184606636	chr3:184606636:A:G	2.97667e-75	-8.17673e-10	-2.0937	4.73036e-36	-8.17673e-10	-2.04925	6.53468e-34	-8.17673e-10	-2.12476
184606867	chr3:184606867:T:C	2.60671e-75	-2.22642	-1.73e-09	3.56032e-36	-2.3334	-1.73e-09	6.24716e-34	-2.16976	-1.73e-09
184606947	chr3:184606947:G:T	6.74476e-75	-1.27574	-1.73e-09	9.41809e-36	-1.36062	-1.73e-09	4.69618e-33	-0.15255	-1.73e-09
184607138	chr3:184607138:C:T	2.42671e-76	-2.51498	-2.08557	4.26715e-37	-2.39866	-2.05623	5.73412e-35	-2.51555	-2.04248
184607613	chr3:184607613:C:T	3.61235e-75	-1.90015	-1.73e-09	4.60144e-36	-2.07688	-1.73e-09	4.6045e-34	-2.47485	-1.73e-09
184607995	chr3:184607995:G:A	2.87788e-75	-8.17673e-10	-2.12745	4.39755e-36	-8.17673e-10	-2.1222	6.51596e-34	-8.17673e-10	-2.12763
184608153	chr3:184608153:G:A	2.02117e-75	-2.48083	-1.73e-09	2.92541e-36	-2.52981	-1.73e-09	5.54717e-34	-2.2886	-1.73e-09
184608167	chr3:184608167:C:T	2.57357e-76	-2.54518	-1.99662	3.82237e-37	-2.53118	-2.03378	6.60873e-35	-2.38133	-2.03475
184608457	chr3:184608457:T:C	4.29796e-75	-8.17673e-10	-1.72637	7.1258e-36	-8.17673e-10	-1.63953	9.84618e-34	-8.17673e-10	-1.7148
184608633	chr3:184608633:A:G	5.97216e-75	-2.54019	1.1428	6.65649e-36	-2.49615	0.788495	1.92874e-33	-2.02836	0.985924
184608697	chr3:184608697:A:G	8.57778e-76	-1.85312	-1.4848	7.29587e-37	-2.37165	-1.54687	1.28025e-34	-2.05895	-1.69588
184608701	chr3:184608701:T:G	5.41825e-76	-1.78463	-2.01269	5.93863e-37	-2.08794	-2.03642	1.15159e-34	-1.85483	-2.00591
184608705	chr3:184608705:A:C	5.52452e-76	-1.81229	-1.96561	6.02717e-37	-2.11429	-1.99526	1.16933e-34	-1.88475	-1.9607
184608856	chr3:184608856:T:C	2.71559e-76	-2.36318	-2.12491	4.03337e-37	-2.38365	-2.12758	6.47721e-35	-2.30897	-2.12721
184608988	chr3:184608988:T:C	1.32611e-74	-8.17673e-10	-0.599675	1.58169e-35	-8.17673e-10	-0.842167	1.68036e-33	-8.17673e-10	-1.18029
184609255	chr3:184609255:C:G	2.93908e-76	-2.30925	-2.09975	5.71517e-37	-2.0352	-2.12751	6.44391e-35	-2.35741	-2.08392
184609459	chr3:184609459:C:T	3.55347e-76	-2.39268	-1.82649	5.71913e-37	-2.14199	-2.02003	7.25948e-35	-2.43747	-1.8847
184609762	chr3:184609762:T:A	5.83611e-75	-8.17673e-10	-1.42044	6.97668e-36	-8.17673e-10	-1.66067	8.91949e-34	-8.17673e-10	-1.81365
184609798	chr3:184609798:C:T	4.16683e-75	-8.17673e-10	-1.75735	6.60779e-36	-8.17673e-10	-1.715	9.07543e-34	-8.17673e-10	-1.79631
184609825	chr3:184609825:G:A	4.76781e-75	-1.62262	-1.73e-09	1.31314e-35	-1.02824	-1.73e-09	2.1131e-33	-0.951144	-1.73e-09
184610044	chr3:184610044:A:C	4.25809e-75	-2.11246	0.376771	2.70394e-36	-2.35052	-0.258019	4.13183e-34	-2.44734	-0.135818
184610068	chr3:184610068:T:C	1.89428e-75	-2.54567	-1.73e-09	2.91846e-36	-2.53219	-1.73e-09	4.56791e-34	-2.48283	-1.73e-09
184610232	chr3:184610232:G:A	4.05806e-76	-2.54665	-1.53973	4.65395e-37	-2.39043	-1.97769	5.64342e-35	-2.53573	-2.03825
184610237	chr3:184610237:T:C	5.65841e-74	0.851219	-1.73e-09	9.47782e-35	0.948292	-1.73e-09	5.56315e-32	2.31945	-1.73e-09
184610434	chr3:184610434:T:G	8.0173e-75	-8.17673e-10	-1.10291	1.19736e-35	-8.17673e-10	-1.12054	1.74289e-33	-8.17673e-10	-1.14376
184610958	chr3:184610958:C:T	3.56608e-75	-2.15176	0.238715	4.36074e-36	-2.34258	0.211975	4.00968e-34	-2.48371	-0.129459
184611127	chr3:184611127:A:G	3.94877e-76	-2.42317	-1.69052	7.0824e-37	-2.54629	-1.40193	1.74967e-34	-2.10976	-1.3327
184611190	chr3:184611190:G:A	3.0911e-76	-2.32435	-2.03422	4.29544e-37	-2.50295	-1.94533	6.37812e-35	-2.54329	-1.90831
184611232	chr3:184611232:A:G	3.30833e-75	-8.17673e-10	-1.98807	5.10545e-36	-8.17673e-10	-1.97294	7.65873e-34	-8.17673e-10	-1.96604
184611342	chr3:184611342:G:A	4.08379e-75	-8.17673e-10	-1.77748	5.63623e-36	-8.17673e-10	-1.87403	8.45806e-34	-8.17673e-10	-1.86676
184611500	chr3:184611500:A:G	2.88849e-75	-8.17673e-10	-2.12378	4.37498e-36	-8.17673e-10	-2.12734	6.56285e-34	-8.17673e-10	-2.12046
184611579	chr3:184611579:A:G	2.95553e-75	-8.17673e-10	-2.10083	4.61964e-36	-8.17673e-10	-2.07293	6.73042e-34	-8.17673e-10	-2.09525
184612525	chr3:184612525:T:C	4.82124e-76	-2.09726	-1.81681	1.19095e-36	-1.7816	-1.6469	1.73335e-34	-2.11491	-1.33692
184612610	chr3:184612610:T:C	1.0634e-74	-8.17673e-10	-0.820451	9.76868e-36	-8.17673e-10	-1.32407	1.26257e-33	-8.17673e-10	-1.46615
184612935	chr3:184612935:T:C	4.10209e-76	-2.174	-1.90159	9.62881e-37	-1.88681	-1.75426	1.3879e-34	-2.19296	-1.48114
184613113	chr3:184613113:G:A	2.88708e-75	-8.17673e-10	-2.12426	4.38225e-36	-8.17673e-10	-2.12568	6.522e-34	-8.17673e-10	-2.1267
184613454	chr3:184613454:G:A	3.98802e-76	-2.28922	-1.81458	9.32064e-37	-2.0261	-1.6475	1.44363e-34	-2.29721	-1.33752
184613465	chr3:184613465:C:A	3.86656e-76	-2.29518	-1.83955	8.94615e-37	-2.035	-1.67961	1.37472e-34	-2.3032	-1.38044
184613658	chr3:184613658:A:G	7.70125e-76	-1.72354	-1.72217	1.12123e-36	-1.94432	-1.54449	1.0631e-34	-2.45493	-1.48577
184613918	chr3:184613918:A:G	1.33047e-74	-0.596393	-1.73e-09	2.16129e-35	-0.529958	-1.73e-09	5.72765e-33	0.0460063	-1.73e-09
184614043	chr3:184614043:G:A	3.50372e-75	-8.17673e-10	-1.93068	6.24772e-36	-8.17673e-10	-1.77103	7.55183e-34	-8.17673e-10	-1.98009
184614086	chr3:184614086:G:A	7.23281e-75	-8.17673e-10	-1.20588	9.79707e-36	-8.17673e-10	-1.32116	1.53727e-33	-8.17673e-10	-1.26929
184614257	chr3:184614257:C:T	7.11533e-75	-8.17673e-10	-1.22226	9.602e-36	-8.17673e-10	-1.34128	1.51298e-33	-8.17673e-10	-1.28522
184614268	chr3:184614268:G:A	2.97383e-75	-8.17673e-10	-2.09466	4.58564e-36	-8.17673e-10	-2.08032	6.5577e-34	-8.17673e-10	-2.12124
184614862	chr3:184614862:G:A	8.80668e-76	-1.63142	-1.68016	1.25992e-36	-1.85667	-1.51553	1.13456e-34	-2.41753	-1.4581
184615229	chr3:184615229:A:G	2.92853e-75	-8.17673e-10	-2.11001	4.44203e-36	-8.17673e-10	-2.11214	6.59919e-34	-8.17673e-10	-2.11494
184615527	chr3:184615527:C:T	1.04005e-74	-8.17673e-10	-0.842658	1.53504e-35	-8.17673e-10	-0.872103	2.88707e-33	-8.17673e-10	-0.639056
184615763	chr3:184615763:T:C	3.30437e-75	-8.17673e-10	-1.98926	5.28372e-36	-8.17673e-10	-1.93862	7.23648e-34	-8.17673e-10	-2.02275
184615838	chr3:184615838:T:G	6.27116e-76	-1.65221	-1.99892	7.12047e-37	-1.96219	-1.98067	8.92056e-35	-2.25874	-1.85737
184615992	chr3:184615992:G:A	7.20117e-76	-1.7585	-1.75435	1.03294e-36	-1.98026	-1.59058	9.99437e-35	-2.46665	-1.5358
184616056	chr3:184616056:G:A	3.3314e-75	-8.17673e-10	-1.98112	4.85844e-36	-8.17673e-10	-2.02253	7.38372e-34	-8.17673e-10	-2.00261
184616240	chr3:184616240:G:A	7.37282e-76	-1.74276	-1.74654	1.06006e-36	-1.96679	-1.57814	1.01697e-34	-2.46172	-1.52334
184616378	chr3:184616378:A:G	1.13831e-74	-8.17673e-10	-0.752378	1.70555e-35	-8.17673e-10	-0.766776	3.26612e-33	-8.17673e-10	-0.515695
184616392	chr3:184616392:T:C	2.89079e-75	-8.17673e-10	-2.12298	4.39199e-36	-8.17673e-10	-2.12347	6.5343e-34	-8.17673e-10	-2.12482
184616461	chr3:184616461:G:A	3.26677e-75	-2.00071	-1.73e-09	6.21265e-36	-1.77666	-1.73e-09	5.8654e-34	-2.23281	-1.73e-09
184616692	chr3:184616692:A:G	7.02824e-75	-8.17673e-10	-1.23457	9.39477e-36	-8.17673e-10	-1.36309	1.47428e-33	-8.17673e-10	-1.31113
184616754	chr3:184616754:G:A	3.10479e-75	-8.17673e-10	-2.05156	4.63712e-36	-8.17673e-10	-2.06915	7.27788e-34	-8.17673e-10	-2.01705
184616916	chr3:184616916:C:G	3.83917e-75	-1.83925	-1.73e-09	4.8202e-36	-2.03043	-1.73e-09	1.76933e-33	-1.1287	-1.73e-09
184617258	chr3:184617258:G:A	2.98267e-75	-8.17673e-10	-2.09169	4.44544e-36	-8.17673e-10	-2.11137	6.67089e-34	-8.17673e-10	-2.10413
184617556	chr3:184617556:G:A	2.87941e-75	-8.17673e-10	-2.12692	4.40124e-36	-8.17673e-10	-2.12136	6.53444e-34	-8.17673e-10	-2.1248
184617576	chr3:184617576:AAAG:A	2.32033e-75	-2.3428	-1.73e-09	4.69566e-36	-2.05661	-1.73e-09	5.24242e-34	-2.3451	-1.73e-09
184617853	chr3:184617853:C:T	3.22668e-76	-2.30201	-2.01363	3.92518e-37	-2.53735	-2.00107	6.57725e-35	-2.50736	-1.91349
184617942	chr3:184617942:T:A	3.97016e-75	-1.8057	-1.73e-09	4.99927e-36	-1.99396	-1.73e-09	1.80308e-33	-1.10981	-1.73e-09
184619266	chr3:184619266:T:C	2.28515e-76	-2.53343	-2.12723	4.08146e-37	-2.38315	-2.11623	6.48017e-35	-2.52077	-1.91495
184619681	chr3:184619681:G:C	1.08045e-74	-8.17673e-10	-0.804547	9.87426e-36	-8.17673e-10	-1.31332	1.25103e-33	-8.17673e-10	-1.47533
184620030	chr3:184620030:A:G	3.12181e-76	-2.35476	-1.99392	3.77645e-37	-2.54544	-2.03161	5.86451e-35	-2.54655	-1.989
184620166	chr3:184620166:C:G	2.30339e-76	-2.52596	-2.12675	3.77261e-37	-2.4509	-2.12717	5.30093e-35	-2.52692	-2.10967
184620252	chr3:184620252:A:G	6.74348e-76	-1.86248	-1.71604	9.74184e-37	-2.07212	-1.55728	9.99677e-35	-2.50065	-1.50156
184620426	chr3:184620426:T:A	3.13609e-76	-2.42303	-1.92109	4.01707e-37	-2.54338	-1.9719	6.32146e-35	-2.54252	-1.918
184620646	chr3:184620646:G:A	1.33855e-74	-8.17673e-10	-0.590338	1.16845e-35	-8.17673e-10	-1.14499	1.48987e-33	-8.17673e-10	-1.30061
184620928	chr3:184620928:A:T	8.47448e-76	-1.31986	-2.03018	6.82674e-37	-1.97974	-2.00525	2.56281e-34	-0.948486	-2.11229
184620933	chr3:184620933:G:A	1.65063e-75	-2.38181	-0.301538	3.55455e-36	-2.112	-0.22302	4.98853e-34	-2.46219	0.0674519
184621310	chr3:184621310:C:T	3.81255e-75	-1.84621	-1.73e-09	4.86128e-36	-2.02195	-1.73e-09	1.72038e-33	-1.15675	-1.73e-09
184621311	chr3:184621311:A:T	5.41523e-76	-2.26021	-1.53766	1.39315e-36	-1.97199	-1.29969	2.34638e-34	-2.26314	-0.885868
184621479	chr3:184621479:C:T	6.26327e-75	-8.17673e-10	-1.34981	5.1631e-36	-8.17673e-10	-1.96171	6.91233e-34	-8.17673e-10	-2.06858
184621905	chr3:184621905:A:G	5.69506e-76	-2.24594	-1.50155	1.48951e-36	-1.95105	-1.25375	2.52153e-34	-2.24878	-0.828241
184621969	chr3:184621969:C:T	6.32208e-76	-2.27994	-1.3631	1.67204e-36	-1.99983	-1.08938	2.98792e-34	-2.28119	-0.626121
184622565	chr3:184622565:G:A	5.67165e-76	-2.251	-1.50062	1.47936e-36	-1.96032	-1.25132	2.52207e-34	-2.2532	-0.823608
184622735	chr3:184622735:A:G	4.16718e-75	-8.17673e-10	-1.75727	6.22357e-36	-8.17673e-10	-1.7749	9.37087e-34	-8.17673e-10	-1.76428
184622754	chr3:184622754:G:A	4.17671e-75	-8.17673e-10	-1.75498	6.23717e-36	-8.17673e-10	-1.77272	9.39122e-34	-8.17673e-10	-1.76211
184623002	chr3:184623002:G:A	1.52704e-74	-8.17673e-10	-0.458594	1.30391e-35	-8.17673e-10	-1.0353	1.62666e-33	-8.17673e-10	-1.21277
184623016	chr3:184623016:T:A	1.64537e-75	-1.69955	-0.986986	2.46739e-36	-1.94953	-0.750556	2.45463e-34	-2.44825	-0.655657
184623106	chr3:184623106:T:C	6.36135e-76	-2.54634	-1.09052	1.61225e-36	-2.42517	-0.700448	3.66973e-34	-2.52589	-0.175876
184623650	chr3:184623650:A:G	2.16102e-75	-0.434095	-1.97983	2.04175e-36	-1.08069	-1.80876	2.63974e-34	-1.35956	-1.67164
184623665	chr3:184623665:C:G	8.50167e-75	-8.17673e-10	-1.04425	1.06699e-35	-8.17673e-10	-1.23582	1.38895e-33	-8.17673e-10	-1.37075
184623694	chr3:184623694:T:G	1.57563e-75	-0.68967	-2.04018	1.3828e-36	-1.38911	-1.89003	1.98664e-34	-1.55558	-1.75986
184623825	chr3:184623825:T:C	1.29318e-75	-1.55364	-1.37376	1.84924e-36	-1.83911	-1.14937	1.66983e-34	-2.41031	-1.07885
184623827	chr3:184623827:G:C	4.28371e-75	-8.17673e-10	-1.72969	8.29569e-36	-8.17673e-10	-1.48751	9.27947e-34	-8.17673e-10	-1.77408
184624702	chr3:184624702:T:C	1.23041e-75	-0.882441	-2.09472	8.88738e-37	-1.59774	-2.12346	1.29653e-33	0.662907	-2.10252
184624757	chr3:184624757:T:C	7.477e-76	-1.41422	-2.06104	1.09849e-36	-1.63245	-1.87686	9.44937e-35	-2.26824	-1.79028
184624767	chr3:184624767:T:C	1.10542e-75	-0.956665	-2.12762	8.46463e-37	-1.65255	-2.11738	1.14876e-33	0.56684	-2.12746
184625249	chr3:184625249:G:A	6.06977e-76	-1.55982	-2.12396	8.21029e-37	-1.77524	-2.0252	7.27171e-35	-2.34941	-1.97107
184625541	chr3:184625541:A:C	2.98279e-75	-8.17673e-10	-2.09165	4.42646e-36	-8.17673e-10	-2.11565	6.52405e-34	-8.17673e-10	-2.12639
184625612	chr3:184625612:C:A	3.03681e-75	-8.17673e-10	-2.0737	4.55549e-36	-8.17673e-10	-2.08691	7.0358e-34	-8.17673e-10	-2.05087
184625817	chr3:184625817:C:T	1.59329e-74	-0.416121	-1.73e-09	1.05748e-35	-1.24477	-1.73e-09	1.09119e-32	0.690558	-1.73e-09
184626350	chr3:184626350:C:T	5.7728e-76	-1.60639	-2.12754	7.75316e-37	-1.801	-2.05673	6.845e-35	-2.37055	-2.01041
184626723	chr3:184626723:G:A	1.81577e-74	-8.17673e-10	-0.285412	1.5012e-35	-8.17673e-10	-0.8944	1.82964e-33	-8.17673e-10	-1.09518
184626819	chr3:184626819:C:T	3.98493e-76	-2.36074	-1.74383	7.74191e-37	-2.17788	-1.6813	1.84436e-34	-2.3573	-1.03245
184626837	chr3:184626837:C:T	3.17024e-75	-0.0128746	-2.01783	2.87424e-36	-0.697854	-1.84961	3.98809e-34	-0.911167	-1.7074
184626927	chr3:184626927:C:T	1.0991e-74	-8.17673e-10	-0.787431	1.39984e-35	-8.17673e-10	-0.964302	1.93737e-33	-8.17673e-10	-1.03797
184627276	chr3:184627276:C:G	4.9089e-76	-1.77315	-2.12289	1.26364e-36	-1.2422	-2.12705	1.41766e-34	-1.57715	-2.07573
184627297	chr3:184627297:C:T	3.23758e-75	-8.17673e-10	-2.00968	6.93266e-36	-8.17673e-10	-1.667	1.27526e-33	-8.17673e-10	-1.45615
184627586	chr3:184627586:G:T	1.66187e-74	-0.373982	-1.73e-09	1.11302e-35	-1.19359	-1.73e-09	1.9265e-32	1.25899	-1.73e-09
184627600	chr3:184627600:A:G	3.45607e-75	-8.17673e-10	-1.94438	5.10433e-36	-8.17673e-10	-1.97316	8.38955e-34	-8.17673e-10	-1.8749
184627909	chr3:184627909:C:T	3.93625e-76	-1.99542	-2.12145	3.68272e-37	-2.47934	-2.12284	6.79171e-35	-2.26129	-2.12748
184628505	chr3:184628505:T:C	4.13133e-75	-8.17673e-10	-1.76591	6.08049e-36	-8.17673e-10	-1.79816	9.25852e-34	-8.17673e-10	-1.77634
184628559	chr3:184628559:G:A	1.97854e-74	-0.199563	-1.73e-09	1.25184e-35	-1.07604	-1.73e-09	2.36947e-32	1.46595	-1.73e-09
184628644	chr3:184628644:G:A	3.86447e-75	-8.17673e-10	-1.83268	5.72033e-36	-8.17673e-10	-1.85922	8.74349e-34	-8.17673e-10	-1.83357
184628651	chr3:184628651:G:A	2.18423e-75	-2.40324	-1.73e-09	6.48798e-36	-1.7333	-1.73e-09	1.53737e-33	-1.26922	-1.73e-09
184629068	chr3:184629068:G:A	3.32752e-75	-8.17673e-10	-1.98228	4.87727e-36	-8.17673e-10	-2.01866	7.53835e-34	-8.17673e-10	-1.98188
184629310	chr3:184629310:T:C	1.30504e-75	-1.0736	-1.84468	2.96503e-36	-0.816953	-1.69941	5.08281e-34	-1.00398	-1.37204
184629315	chr3:184629315:C:T	3.81086e-76	-2.09172	-2.05752	3.62021e-37	-2.52208	-2.09722	5.98675e-35	-2.39561	-2.11931
184629449	chr3:184629449:C:T	4.38903e-75	-8.17673e-10	-1.7054	5.91603e-36	-8.17673e-10	-1.82558	7.69442e-34	-8.17673e-10	-1.96139
184629713	chr3:184629713:C:T	5.72546e-76	-1.65946	-2.08271	9.08001e-37	-1.59291	-2.10685	5.85294e-35	-2.43183	-2.1057
184629820	chr3:184629820:A:G	3.28242e-75	-0.454788	-1.54114	1.70452e-36	-1.61848	-1.45148	4.48886e-34	-1.04477	-1.45551
184629975	chr3:184629975:T:C	4.2778e-76	-2.51435	-1.5193	5.40503e-37	-2.54613	-1.67238	6.63514e-35	-2.52752	-1.88457
184629983	chr3:184629983:G:C	6.22247e-75	-8.17673e-10	-1.35634	1.04479e-35	-8.17673e-10	-1.25685	1.34987e-33	-8.17673e-10	-1.39929
184630080	chr3:184630080:G:A	2.86837e-76	-2.40004	-2.03331	3.59229e-37	-2.5145	-2.11254	8.13718e-35	-2.08991	-2.11811
184630502	chr3:184630502:T:C	3.07862e-75	-8.17673e-10	-2.06003	4.46645e-36	-8.17673e-10	-2.10665	6.60143e-34	-8.17673e-10	-2.1146
184630510	chr3:184630510:T:A	5.15756e-76	-2.46136	-1.38527	6.72043e-37	-2.47292	-1.52776	1.35074e-34	-2.17993	-1.5213
184630511	chr3:184630511:T:C	2.27965e-76	-2.5462	-2.11688	3.59714e-37	-2.49809	-2.12761	5.51068e-35	-2.47133	-2.12645
184630874	chr3:184630874:C:T	1.89605e-75	-2.54474	-1.73e-09	2.94184e-36	-2.52421	-1.73e-09	4.49404e-34	-2.49913	-1.73e-09
184630899	chr3:184630899:G:A	2.05004e-75	-2.46665	-1.73e-09	3.16122e-36	-2.45229	-1.73e-09	6.3354e-34	-2.15573	-1.73e-09
184631148	chr3:184631148:A:G	3.4648e-75	-8.17673e-10	-1.94185	4.87454e-36	-8.17673e-10	-2.01922	7.27093e-34	-8.17673e-10	-2.018
184631157	chr3:184631157:G:A	1.98342e-75	-2.49969	-1.73e-09	2.99277e-36	-2.50705	-1.73e-09	5.64738e-34	-2.27069	-1.73e-09
184631196	chr3:184631196:G:A	2.00715e-75	-2.48779	-1.73e-09	3.02497e-36	-2.49635	-1.73e-09	5.81008e-34	-2.24229	-1.73e-09
184631286	chr3:184631286:CA:C	2.50995e-76	-2.53513	-2.0317	4.084e-37	-2.46154	-2.03721	5.93077e-35	-2.49996	-2.02435
184631438	chr3:184631438:A:AC	3.72587e-75	-8.17673e-10	-1.86921	5.17744e-36	-8.17673e-10	-1.95894	7.72887e-34	-8.17673e-10	-1.95692
184631711	chr3:184631711:A:G	2.91049e-75	-8.17673e-10	-2.11619	4.39026e-36	-8.17673e-10	-2.12386	6.52112e-34	-8.17673e-10	-2.12684
184631800	chr3:184631800:G:A	5.41879e-76	-2.39897	-1.39826	7.42988e-37	-2.13884	-1.76148	8.38911e-35	-2.34273	-1.83481
184631812	chr3:184631812:C:G	3.31654e-75	-0.266636	-1.71895	2.36268e-36	-0.854925	-1.88852	1.26393e-34	-1.84338	-1.92428
184632147	chr3:184632147:C:A	1.36503e-75	-0.776679	-2.09665	7.33111e-37	-1.78706	-2.12664	9.75129e-35	-1.90327	-2.1238
184632223	chr3:184632223:C:A	3.2063e-74	-8.17673e-10	0.283194	2.11893e-35	-8.17673e-10	-0.549752	2.27249e-33	-8.17673e-10	-0.878425
184632685	chr3:184632685:C:T	2.99026e-76	-2.49969	-1.89205	4.45142e-37	-2.47097	-1.94164	6.50451e-35	-2.54054	-1.89144
184633024	chr3:184633024:A:G	3.93658e-76	-2.32355	-1.79323	5.86555e-37	-2.32604	-1.81069	7.7875e-35	-2.51411	-1.73784
184633336	chr3:184633336:C:G	4.5364e-75	-8.17673e-10	-1.67237	1.06843e-35	-8.17673e-10	-1.23448	2.29964e-33	-8.17673e-10	-0.866545
184633621	chr3:184633621:G:T	2.72962e-75	-2.18035	-1.73e-09	4.19721e-36	-2.16883	-1.73e-09	4.71382e-34	-2.45139	-1.73e-09
184633925	chr3:184633925:C:T	1.0547e-75	-1.83139	-1.29986	1.1724e-36	-1.84043	-1.60377	9.06226e-35	-2.32928	-1.77107
184634286	chr3:184634286:G:A	8.14711e-75	-8.17673e-10	-1.08685	1.17857e-35	-8.17673e-10	-1.13636	1.59861e-33	-8.17673e-10	-1.23016
184634412	chr3:184634412:C:T	2.1741e-75	-0.748484	-1.65941	1.53845e-36	-1.28467	-1.8878	9.51569e-35	-2.06162	-1.98991
184634422	chr3:184634422:C:T	4.69955e-75	-8.17673e-10	-1.63704	6.59692e-36	-8.17673e-10	-1.71664	1.02413e-33	-8.17673e-10	-1.67545
184634515	chr3:184634515:C:T	4.70111e-75	-8.17673e-10	-1.63671	6.59855e-36	-8.17673e-10	-1.7164	1.02434e-33	-8.17673e-10	-1.67525
184634640	chr3:184634640:A:G	2.53596e-76	-2.43648	-2.12004	4.26424e-37	-2.32796	-2.12761	5.18391e-35	-2.53423	-2.12468
184634955	chr3:184634955:G:A	3.11966e-75	-8.17673e-10	-2.04678	5.08634e-36	-8.17673e-10	-1.97669	7.07549e-34	-8.17673e-10	-2.04525
184635033	chr3:184635033:A:G	4.33159e-75	-8.17673e-10	-1.71857	6.11456e-36	-8.17673e-10	-1.79257	9.44009e-34	-8.17673e-10	-1.75692
184635080	chr3:184635080:G:A	3.29403e-75	-8.17673e-10	-1.9924	6.52723e-36	-8.17673e-10	-1.72727	1.26639e-33	-8.17673e-10	-1.46313
184635116	chr3:184635116:T:A	2.83356e-76	-2.42986	-2.0157	3.87752e-37	-2.47853	-2.0721	5.65933e-35	-2.537	-2.03416
184635119	chr3:184635119:T:C	3.32237e-75	-8.17673e-10	-1.98383	6.61493e-36	-8.17673e-10	-1.71392	1.2885e-33	-8.17673e-10	-1.44582
184635146	chr3:184635146:G:A	1.89602e-75	-2.54475	-1.73e-09	3.06326e-36	-2.48377	-1.73e-09	4.30255e-34	-2.54268	-1.73e-09
184635167	chr3:184635167:G:C	3.19955e-75	-8.17673e-10	-2.0215	6.06362e-36	-8.17673e-10	-1.80094	1.13835e-33	-8.17673e-10	-1.56972
184635204	chr3:184635204:T:C	3.4223e-75	-8.17673e-10	-1.9542	6.76327e-36	-8.17673e-10	-1.69174	1.30632e-33	-8.17673e-10	-1.43208
184635440	chr3:184635440:GGCCAGGATCTGACTCTGACACTGGCCT:G	4.69955e-75	-8.17673e-10	-1.63704	6.59692e-36	-8.17673e-10	-1.71664	1.02413e-33	-8.17673e-10	-1.67545
184635530	chr3:184635530:C:T	3.93503e-75	-8.17673e-10	-1.81459	8.49311e-36	-8.17673e-10	-1.46399	1.70469e-33	-8.17673e-10	-1.16592
184635550	chr3:184635550:G:GAC	6.57504e-76	-1.57546	-2.02835	6.68265e-37	-2.06176	-1.94456	8.74736e-35	-2.24928	-1.88643
184635559	chr3:184635559:G:A	5.4275e-76	-2.54299	-1.25263	6.3412e-37	-2.51023	-1.54853	8.1316e-35	-2.47174	-1.73697
184635709	chr3:184635709:C:T	4.17285e-75	-8.17673e-10	-1.75591	1.11814e-35	-8.17673e-10	-1.18899	2.56084e-33	-8.17673e-10	-0.758963
184635988	chr3:184635988:C:T	4.27114e-75	-8.17673e-10	-1.73263	9.48994e-36	-8.17673e-10	-1.35301	2.03234e-33	-8.17673e-10	-0.990113
184636036	chr3:184636036:C:A	3.13234e-75	-2.04273	-1.73e-09	7.68914e-36	-1.56344	-1.73e-09	1.32489e-33	-1.41797	-1.73e-09
184636051	chr3:184636051:C:T	1.07313e-75	-1.0907	-2.02322	8.48304e-37	-1.73623	-2.03154	9.33799e-35	-2.02003	-2.05035
184636167	chr3:184636167:G:A	3.65771e-75	-8.17673e-10	-1.88767	7.928e-36	-8.17673e-10	-1.53285	1.67299e-33	-8.17673e-10	-1.18469
184636250	chr3:184636250:C:T	3.40532e-75	-8.17673e-10	-1.95917	4.84892e-36	-8.17673e-10	-2.02449	6.73359e-34	-8.17673e-10	-2.09478
184636251	chr3:184636251:G:A	2.9384e-75	0.0184065	-2.12505	2.37869e-36	-0.609114	-2.12758	1.01961e-34	-1.85484	-2.12762
184636379	chr3:184636379:A:C	2.89298e-75	-8.17673e-10	-2.12222	4.82403e-36	-8.17673e-10	-2.02964	8.51535e-34	-8.17673e-10	-1.86001
184636788	chr3:184636788:T:C	1.89364e-75	-2.54601	-1.73e-09	2.87666e-36	-2.54662	-1.73e-09	4.77578e-34	-2.43833	-1.73e-09
184636993	chr3:184636993:C:T	3.46352e-76	-2.50337	-1.74143	5.44799e-37	-2.3349	-1.87568	5.70608e-35	-2.54635	-2.01658
184637021	chr3:184637021:C:A	4.64156e-75	-8.17673e-10	-1.64946	1.05035e-35	-8.17673e-10	-1.25154	2.31103e-33	-8.17673e-10	-0.861608
184637256	chr3:184637256:G:A	6.05267e-75	-8.17673e-10	-1.38401	8.71049e-36	-8.17673e-10	-1.43872	1.20887e-33	-8.17673e-10	-1.50961
184637317	chr3:184637317:C:T	8.27767e-76	-1.33722	-2.03632	6.74813e-37	-1.8792	-2.11737	8.52679e-35	-2.03458	-2.12668
184637321	chr3:184637321:A:T	2.51082e-76	-2.46309	-2.1034	4.18288e-37	-2.35379	-2.12104	5.13297e-35	-2.54649	-2.1223
184637335	chr3:184637335:A:G	5.54822e-76	-1.64916	-2.12446	5.33929e-37	-2.10633	-2.12441	6.03672e-35	-2.38034	-2.12627
184637691	chr3:184637691:T:A	2.51936e-76	-2.45916	-2.10393	4.2136e-37	-2.34755	-2.11996	5.14117e-35	-2.54614	-2.12105
184637848	chr3:184637848:GA:G	8.70764e-75	-1.02031	-1.73e-09	2.05167e-35	-0.582009	-1.73e-09	3.40177e-33	-0.475002	-1.73e-09
184637900	chr3:184637900:G:A	8.57267e-76	-1.25927	-2.07924	7.01105e-37	-1.83141	-2.12693	8.94281e-35	-1.99677	-2.11685
184638465	chr3:184638465:G:A	3.4571e-76	-2.54651	-1.70015	4.0607e-37	-2.53775	-1.96673	6.413e-35	-2.36044	-2.0857
184638567	chr3:184638567:C:T	7.95287e-76	-1.29322	-2.12034	6.65085e-37	-1.89256	-2.11852	7.673e-35	-2.14464	-2.12212
184638934	chr3:184638934:G:A	7.60387e-76	-2.54221	-0.916224	8.64013e-37	-2.52808	-1.22133	1.2541e-34	-2.36088	-1.41459
184639171	chr3:184639171:A:G	7.11732e-76	-2.06509	-1.45947	6.73937e-37	-2.43901	-1.55886	8.72237e-35	-2.46891	-1.66967
184639641	chr3:184639641:G:A	5.64322e-75	-1.45405	-1.73e-09	2.92848e-36	-2.52876	-1.73e-09	4.48468e-34	-2.50122	-1.73e-09
184639840	chr3:184639840:G:C	4.02481e-76	-2.54658	-1.54804	6.20382e-37	-2.33885	-1.74182	6.47335e-35	-2.54162	-1.89515
184639902	chr3:184639902:C:T	2.45352e-75	-2.28698	-1.73e-09	3.61826e-36	-2.31725	-1.73e-09	8.0371e-34	-1.91782	-1.73e-09
184639903	chr3:184639903:G:A	9.26456e-75	-8.17673e-10	-0.958312	2.40847e-35	-8.17673e-10	-0.42167	5.9876e-33	-8.17673e-10	0.0903914
184640231	chr3:184640231:C:T	3.6117e-75	-8.17673e-10	-1.90033	5.31337e-36	-8.17673e-10	-1.93302	7.08622e-34	-8.17673e-10	-2.04373
184640341	chr3:184640341:C:T	4.06796e-75	-8.17673e-10	-1.78137	8.93352e-36	-8.17673e-10	-1.41344	1.82684e-33	-8.17673e-10	-1.09671
184640665	chr3:184640665:G:A	4.00353e-75	-8.17673e-10	-1.79733	8.69975e-36	-8.17673e-10	-1.43995	1.78331e-33	-8.17673e-10	-1.12083
184641093	chr3:184641093:A:G	2.14209e-75	-2.42273	-1.73e-09	3.25435e-36	-2.42325	-1.73e-09	6.14816e-34	-2.18573	-1.73e-09
184641166	chr3:184641166:C:T	2.9461e-75	-8.17673e-10	-2.10403	4.37432e-36	-8.17673e-10	-2.1275	6.55492e-34	-8.17673e-10	-2.12167
184641251	chr3:184641251:A:G	3.76554e-76	-2.39582	-1.76538	8.03894e-37	-1.95664	-1.86489	6.59832e-35	-2.41647	-2.00119
184641269	chr3:184641269:G:T	2.11412e-75	-2.43587	-1.73e-09	2.94367e-36	-2.52359	-1.73e-09	5.60809e-34	-2.27767	-1.73e-09
184641388	chr3:184641388:C:T	4.31204e-76	-2.04528	-1.9804	3.92049e-37	-2.49546	-2.04416	5.3176e-35	-2.51149	-2.12196
184641475	chr3:184641475:A:C	3.80251e-76	-2.12865	-2.02278	3.70187e-37	-2.52391	-2.07309	5.20016e-35	-2.53027	-2.12551
184641532	chr3:184641532:G:A	2.21248e-75	-2.39039	-1.73e-09	3.3086e-36	-2.40672	-1.73e-09	6.75481e-34	-2.09163	-1.73e-09
184642222	chr3:184642222:C:A	2.67726e-76	-2.41856	-2.08374	3.88969e-37	-2.53116	-2.01634	5.86978e-35	-2.50835	-2.02631
184642832	chr3:184642832:G:A	4.82913e-75	-8.17673e-10	-1.60984	7.59218e-36	-8.17673e-10	-1.57613	1.23631e-33	-8.17673e-10	-1.48717
184643703	chr3:184643703:A:G	3.01989e-76	-2.43885	-1.94302	4.36626e-37	-2.54655	-1.88538	5.88722e-35	-2.5403	-1.99139
184643713	chr3:184643713:G:A	4.71186e-75	-8.17673e-10	-1.63442	7.39181e-36	-8.17673e-10	-1.60287	1.17961e-33	-8.17673e-10	-1.53412
184643838	chr3:184643838:G:A	3.69697e-75	-8.17673e-10	-1.87699	6.10554e-36	-8.17673e-10	-1.79405	8.15464e-34	-8.17673e-10	-1.9033
184644871	chr3:184644871:A:G	5.08438e-76	-1.73557	-2.12535	6.16107e-37	-1.98264	-2.10494	7.86735e-35	-2.23322	-2.00853
184645097	chr3:184645097:C:T	2.02288e-75	-2.47999	-1.73e-09	3.05598e-36	-2.48615	-1.73e-09	5.69216e-34	-2.26279	-1.73e-09
184645374	chr3:184645374:C:T	2.01637e-75	-2.48321	-1.73e-09	3.04638e-36	-2.48929	-1.73e-09	5.65025e-34	-2.27018	-1.73e-09
184646021	chr3:184646021:G:A	2.0363e-75	-2.47337	-1.73e-09	3.0763e-36	-2.47952	-1.73e-09	5.75219e-34	-2.2523	-1.73e-09
184646121	chr3:184646121:T:C	1.25511e-75	-2.03814	-0.91915	2.74964e-36	-1.82023	-0.771551	2.48187e-34	-2.09482	-0.998052
184646321	chr3:184646321:G:A	5.94732e-76	-1.5935	-2.11065	5.84249e-37	-2.02099	-2.11968	7.58046e-35	-2.16489	-2.114
184646440	chr3:184646440:C:T	3.24573e-75	-8.17673e-10	-2.00717	4.99837e-36	-8.17673e-10	-1.99414	6.90971e-34	-8.17673e-10	-2.06896
184647042	chr3:184647042:G:A	4.23963e-75	-1.74003	-1.73e-09	4.27734e-36	-2.14992	-1.73e-09	2.0047e-33	-1.00381	-1.73e-09
184647046	chr3:184647046:G:C	2.64482e-75	-2.2119	-1.73e-09	3.96504e-36	-2.22573	-1.73e-09	4.88792e-34	-2.41512	-1.73e-09
184647246	chr3:184647246:C:G	2.87741e-75	-8.17673e-10	-2.12762	4.37371e-36	-8.17673e-10	-2.12764	6.51607e-34	-8.17673e-10	-2.12761
184647394	chr3:184647394:T:C	3.50913e-75	-8.17673e-10	-1.92914	5.70027e-36	-8.17673e-10	-1.86273	7.8664e-34	-8.17673e-10	-1.93928
184647657	chr3:184647657:T:C	2.6597e-76	-2.40359	-2.10529	3.91014e-37	-2.46781	-2.07445	8.47454e-35	-2.04812	-2.11928
184647740	chr3:184647740:A:G	2.07906e-75	-2.45259	-1.73e-09	3.13159e-36	-2.46171	-1.73e-09	5.98412e-34	-2.21278	-1.73e-09
184647932	chr3:184647932:CCCT:C	7.30289e-76	-2.05857	-1.44026	1.22852e-36	-1.83617	-1.56127	1.09475e-34	-2.09717	-1.81419
184647985	chr3:184647985:A:G	2.74908e-76	-2.45985	-2.01597	4.23475e-37	-2.45895	-2.00355	6.96109e-35	-2.25704	-2.10709
184648108	chr3:184648108:C:A	2.90617e-76	-2.33279	-2.08747	4.4711e-37	-2.32894	-2.07926	8.42713e-35	-2.047	-2.12601
184648119	chr3:184648119:T:C	2.42937e-76	-2.53325	-2.06622	3.70115e-37	-2.50341	-2.09378	5.22914e-35	-2.52634	-2.12388
184648399	chr3:184648399:G:A	3.15713e-75	-8.17673e-10	-2.03485	4.54534e-36	-8.17673e-10	-2.08915	6.71533e-34	-8.17673e-10	-2.09749
184648505	chr3:184648505:C:T	3.97047e-76	-2.4792	-1.62901	5.43257e-37	-2.54231	-1.67111	6.8326e-35	-2.54243	-1.84034
184648947	chr3:184648947:C:T	1.16639e-75	-1.89801	-1.13258	2.53394e-36	-1.63666	-1.03681	2.1406e-34	-1.9922	-1.2486
184649033	chr3:184649033:A:G	5.46493e-75	-8.17673e-10	-1.48616	7.63352e-36	-8.17673e-10	-1.5707	1.30393e-33	-8.17673e-10	-1.43392
184649241	chr3:184649241:A:G	1.93221e-75	-2.52584	-1.73e-09	3.54551e-36	-2.33757	-1.73e-09	5.13936e-34	-2.36496	-1.73e-09
184650597	chr3:184650597:T:A	2.40587e-75	-2.3066	-1.73e-09	3.13224e-36	-2.4615	-1.73e-09	5.89305e-34	-2.22811	-1.73e-09
184650609	chr3:184650609:G:A	6.9171e-76	-1.97924	-1.57385	8.99499e-37	-2.02145	-1.68771	2.7189e-34	-1.1166	-1.88505
184651051	chr3:184651051:C:A	3.76342e-76	-2.0507	-2.11106	5.37955e-37	-2.12395	-2.09928	6.984e-35	-2.41024	-1.95061
184651235	chr3:184651235:C:A	2.51006e-75	-2.2642	-1.73e-09	3.21254e-36	-2.43619	-1.73e-09	6.17113e-34	-2.182	-1.73e-09
184651606	chr3:184651606:C:T	2.44992e-75	-2.28845	-1.73e-09	3.19266e-36	-2.44239	-1.73e-09	6.00763e-34	-2.20885	-1.73e-09
184651800	chr3:184651800:G:A	7.2692e-76	-2.27881	-1.22464	1.45836e-36	-2.12739	-1.09855	1.56857e-34	-2.27572	-1.276
184651885	chr3:184651885:C:T	2.27293e-76	-2.54653	-2.11949	3.4565e-37	-2.54278	-2.1228	5.11489e-35	-2.54523	-2.12709
184652129	chr3:184652129:T:C	8.56511e-75	-8.17673e-10	-1.03681	1.12349e-35	-8.17673e-10	-1.18422	2.06047e-33	-8.17673e-10	-0.976367
184652174	chr3:184652174:A:G	9.6633e-76	-2.04327	-1.17549	1.23621e-36	-2.07238	-1.31882	3.39449e-34	-1.1277	-1.65203
184652335	chr3:184652335:T:C	2.68894e-76	-2.37837	-2.11957	3.83651e-37	-2.4347	-2.12657	5.48829e-35	-2.5309	-2.07095
184652665	chr3:184652665:G:T	2.28176e-76	-2.54646	-2.11569	3.46779e-37	-2.54224	-2.12007	5.11429e-35	-2.54484	-2.12759
184652943	chr3:184652943:A:G	2.60527e-76	-2.40192	-2.12764	3.77633e-37	-2.45135	-2.12573	5.66275e-35	-2.53734	-2.03322
184652947	chr3:184652947:T:C	4.92098e-75	-8.17673e-10	-1.591	7.5499e-36	-8.17673e-10	-1.58171	9.40148e-34	-8.17673e-10	-1.76102
184653436	chr3:184653436:T:C	5.61976e-76	-2.38466	-1.37614	1.18504e-36	-2.11061	-1.32287	1.67868e-34	-1.89023	-1.59364
184655274	chr3:184655274:T:A	2.95898e-75	-8.17673e-10	-2.09967	4.48693e-36	-8.17673e-10	-2.10208	6.85872e-34	-8.17673e-10	-2.07636
184655282	chr3:184655282:T:G	2.57129e-76	-2.53867	-2.00401	3.99364e-37	-2.52655	-1.99458	5.48565e-35	-2.52532	-2.07702
184655320	chr3:184655320:C:G	2.94669e-75	-8.17673e-10	-2.10382	4.4693e-36	-8.17673e-10	-2.10602	6.82082e-34	-8.17673e-10	-2.08191
184655323	chr3:184655323:G:A	2.99734e-75	-8.17673e-10	-2.08678	4.43388e-36	-8.17673e-10	-2.11397	6.93508e-34	-8.17673e-10	-2.06529
184655436	chr3:184655436:A:G	2.66631e-76	-2.5316	-1.97479	4.1613e-37	-2.51609	-1.96392	5.65101e-35	-2.51452	-2.05811
184655725	chr3:184655725:C:T	2.62307e-76	-2.53617	-1.98658	4.08065e-37	-2.52252	-1.97706	5.56965e-35	-2.52091	-2.06623
184656340	chr3:184656340:G:A	4.95099e-76	-2.12623	-1.76127	7.73461e-37	-2.01227	-1.84785	7.70001e-35	-2.24431	-2.01894
184656460	chr3:184656460:A:G	1.57685e-75	-1.62374	-1.10534	2.04155e-36	-1.66283	-1.22671	6.63801e-34	-0.559769	-1.5493
184656574	chr3:184656574:G:A	4.54134e-76	-2.22789	-1.74598	6.90433e-37	-2.12369	-1.84999	7.09227e-35	-2.32471	-2.02075
184656577	chr3:184656577:T:C	3.15847e-75	-8.17673e-10	-2.03442	5.03161e-36	-8.17673e-10	-1.98751	7.0426e-34	-8.17673e-10	-2.04991
184656812	chr3:184656812:C:T	4.66317e-76	-2.52494	-1.42246	5.72292e-37	-2.50834	-1.65301	6.94972e-35	-2.49689	-1.86888
184657116	chr3:184657116:C:T	2.90191e-76	-2.29703	-2.12469	4.10279e-37	-2.37729	-2.11687	1.32832e-34	-1.59591	-2.12207
184657558	chr3:184657558:G:A	1.16592e-74	-8.17673e-10	-0.728415	2.07856e-35	-8.17673e-10	-0.568988	2.94717e-33	-8.17673e-10	-0.618452
184657830	chr3:184657830:G:A	3.22015e-75	-8.17673e-10	-2.01508	4.66559e-36	-8.17673e-10	-2.06303	7.57827e-34	-8.17673e-10	-1.9766
184657903	chr3:184657903:C:T	1.8434e-74	-8.17673e-10	-0.27031	3.12171e-35	-8.17673e-10	-0.162281	4.38822e-33	-8.17673e-10	-0.220375
184657987	chr3:184657987:C:T	6.26689e-75	-8.17673e-10	-1.34923	1.10176e-35	-8.17673e-10	-1.20375	1.54809e-33	-8.17673e-10	-1.26227
184658160	chr3:184658160:G:A	3.73152e-76	-2.23085	-1.93943	5.80152e-37	-2.1267	-2.02101	6.48245e-35	-2.32754	-2.10783
184658251	chr3:184658251:A:G	4.98159e-75	-8.17673e-10	-1.57876	5.45886e-36	-8.17673e-10	-1.90601	7.12086e-34	-8.17673e-10	-2.03886
184658860	chr3:184658860:C:T	5.37376e-75	-8.17673e-10	-1.50298	1.33699e-35	-8.17673e-10	-1.01024	2.91227e-33	-8.17673e-10	-0.630365
184659064	chr3:184659064:G:A	2.76079e-76	-2.34878	-2.12279	3.98826e-37	-2.39563	-2.12685	5.26622e-35	-2.52511	-2.11805
184659093	chr3:184659093:A:G	7.00818e-75	-8.17673e-10	-1.23743	1.20774e-35	-8.17673e-10	-1.11191	1.70103e-33	-8.17673e-10	-1.16807
184659116	chr3:184659116:G:A	3.33763e-76	-2.51148	-1.77036	4.32447e-37	-2.49448	-1.94706	5.79731e-35	-2.47322	-2.07386
184659278	chr3:184659278:A:G	2.59638e-76	-2.41784	-2.11514	3.77262e-37	-2.47492	-2.10314	6.0821e-35	-2.54263	-1.95649
184659306	chr3:184659306:C:T	7.62366e-75	-8.17673e-10	-1.15325	1.31832e-35	-8.17673e-10	-1.02431	1.8534e-33	-8.17673e-10	-1.08228
184659402	chr3:184659402:A:G	2.91485e-75	-8.17673e-10	-2.11469	4.43515e-36	-8.17673e-10	-2.11369	6.78893e-34	-8.17673e-10	-2.08659
184659532	chr3:184659532:A:G	3.1223e-76	-2.54387	-1.80466	5.28877e-37	-2.52463	-1.71561	7.17353e-35	-2.53984	-1.79423
184659851	chr3:184659851:T:C	3.20225e-76	-2.53688	-1.78636	4.14155e-37	-2.52781	-1.95696	5.56967e-35	-2.51269	-2.07445
184659856	chr3:184659856:A:C	2.9783e-76	-2.5461	-1.84964	5.05051e-37	-2.51411	-1.77223	6.84795e-35	-2.5332	-1.84733
184659987	chr3:184659987:T:C	2.71539e-76	-2.51836	-1.96979	3.81689e-37	-2.50142	-2.06498	5.49109e-35	-2.47918	-2.12216
184660198	chr3:184660198:A:G	2.86445e-76	-2.54635	-1.88837	5.44055e-37	-2.39072	-1.82123	6.9746e-35	-2.52064	-1.84155
184660505	chr3:184660505:T:C	2.78462e-76	-2.50367	-1.95931	3.91656e-37	-2.48164	-2.05898	5.62837e-35	-2.45663	-2.12001
184660843	chr3:184660843:T:C	5.27384e-76	-2.52275	-1.30159	9.37839e-37	-2.5437	-1.12373	1.22028e-34	-2.5464	-1.25641
184661402	chr3:184661402:T:C	3.74012e-75	-8.17673e-10	-1.86539	5.19952e-36	-8.17673e-10	-1.95468	7.53988e-34	-8.17673e-10	-1.98168
184661693	chr3:184661693:G:A	2.73395e-76	-2.54542	-1.93592	3.71444e-37	-2.53859	-2.05501	5.23788e-35	-2.52882	-2.11973
184661727	chr3:184661727:T:A	2.6433e-74	-8.17673e-10	0.0901045	4.30594e-35	-8.17673e-10	0.159333	5.86959e-33	-8.17673e-10	0.0704849
184662498	chr3:184662498:A:AG	2.27723e-76	-2.54543	-2.1187	3.51134e-37	-2.52222	-2.12761	5.14068e-35	-2.54576	-2.12152
184662751	chr3:184662751:G:A	5.04219e-76	-1.74256	-2.12669	9.4457e-37	-1.54227	-2.118	4.32001e-34	-0.411281	-2.12735
184662840	chr3:184662840:C:T	2.93166e-75	-8.17673e-10	-2.10894	4.46198e-36	-8.17673e-10	-2.10766	6.84005e-34	-8.17673e-10	-2.07909
184663492	chr3:184663492:A:G	2.89814e-75	-8.17673e-10	-2.12044	4.41082e-36	-8.17673e-10	-2.11919	6.70704e-34	-8.17673e-10	-2.09873
184663494	chr3:184663494:T:TA	2.30709e-76	-2.54626	-2.10485	3.50533e-37	-2.54538	-2.10617	5.12593e-35	-2.54542	-2.12474
184663778	chr3:184663778:A:G	2.2673e-76	-2.54136	-2.12714	3.48812e-37	-2.53016	-2.12631	5.2065e-35	-2.5285	-2.12606
184664107	chr3:184664107:T:C	3.04485e-75	-8.17673e-10	-2.07106	4.41285e-36	-8.17673e-10	-2.11873	6.91749e-34	-8.17673e-10	-2.06783
184664128	chr3:184664128:G:A	3.02096e-75	-8.17673e-10	-2.07893	4.61555e-36	-8.17673e-10	-2.07382	6.80586e-34	-8.17673e-10	-2.0841
184664715	chr3:184664715:A:G	4.18358e-76	-2.53704	-1.51889	7.45354e-37	-2.53381	-1.36333	9.72006e-35	-2.54585	-1.48443
184664782	chr3:184664782:C:G	2.93705e-75	-8.17673e-10	-2.1071	4.37908e-36	-8.17673e-10	-2.12641	6.51777e-34	-8.17673e-10	-2.12735
184665004	chr3:184665004:C:T	2.44454e-76	-2.46683	-2.12641	3.51762e-37	-2.53478	-2.11327	6.02146e-35	-2.52932	-1.97982
184665312	chr3:184665312:G:A	2.31512e-76	-2.54559	-2.10205	3.50874e-37	-2.54567	-2.1049	5.12359e-35	-2.54594	-2.12468
184665833	chr3:184665833:C:T	3.12826e-76	-2.23296	-2.11366	4.2141e-37	-2.37827	-2.08913	6.28001e-35	-2.5375	-1.9296
184666048	chr3:184666048:AC:A	4.22972e-76	-2.53531	-1.50965	7.53106e-37	-2.53608	-1.35071	9.85929e-35	-2.54624	-1.46981
184666634	chr3:184666634:C:G	2.38517e-76	-2.54506	-2.07277	3.60268e-37	-2.54636	-2.07779	5.19112e-35	-2.54651	-2.11101
184666728	chr3:184666728:G:A	2.34751e-76	-2.54365	-2.09008	3.55159e-37	-2.54665	-2.09179	5.15368e-35	-2.54665	-2.11811
184667101	chr3:184667101:C:T	3.32939e-76	-2.2119	-2.07241	5.26037e-37	-2.14916	-2.09647	1.29337e-34	-1.61833	-2.12631
184667507	chr3:184667507:C:T	2.9306e-75	-8.17673e-10	-2.1093	4.44886e-36	-8.17673e-10	-2.1106	6.6196e-34	-8.17673e-10	-2.11185
184667508	chr3:184667508:G:A	2.41953e-76	-2.54439	-2.05913	3.66665e-37	-2.54659	-2.05996	5.25434e-35	-2.54664	-2.09878
184667707	chr3:184667707:A:T	2.28433e-75	-2.35844	-1.73e-09	3.40449e-36	-2.37815	-1.73e-09	5.19403e-34	-2.35437	-1.73e-09
184667711	chr3:184667711:C:T	2.3417e-76	-2.54482	-2.09139	3.55791e-37	-2.54649	-2.09017	5.15658e-35	-2.54656	-2.11763
184667762	chr3:184667762:T:A	2.54365e-76	-2.54062	-2.01288	3.92454e-37	-2.52505	-2.01353	5.53502e-35	-2.5268	-2.06657
184668041	chr3:184668041:G:A	2.34496e-76	-2.54379	-2.09104	3.55742e-37	-2.54664	-2.09016	5.15743e-35	-2.54662	-2.11741
184668158	chr3:184668158:G:A	2.33962e-76	-2.54664	-2.09047	3.56829e-37	-2.54395	-2.08979	5.17007e-35	-2.54418	-2.1174
184668253	chr3:184668253:T:C	2.32188e-76	-2.54501	-2.09971	3.52909e-37	-2.54642	-2.09838	5.13793e-35	-2.54653	-2.12129
184668267	chr3:184668267:G:A	2.03479e-75	-2.47411	-1.73e-09	3.04443e-36	-2.48994	-1.73e-09	5.88198e-34	-2.22999	-1.73e-09
184668396	chr3:184668396:G:A	3.02988e-76	-2.26501	-2.11356	4.79911e-37	-2.21278	-2.12463	1.18061e-34	-1.71459	-2.12126
184668465	chr3:184668465:AC:A	3.72334e-75	-8.17673e-10	-1.86989	5.81862e-36	-8.17673e-10	-1.84218	9.49081e-34	-8.17673e-10	-1.75156
184668591	chr3:184668591:A:G	2.91528e-76	-2.53593	-1.8812	3.93689e-37	-2.52121	-2.01423	5.45413e-35	-2.50607	-2.10203
184668797	chr3:184668797:T:C	3.71787e-75	-8.17673e-10	-1.87136	5.80952e-36	-8.17673e-10	-1.84375	9.47338e-34	-8.17673e-10	-1.7534
184669430	chr3:184669430:A:G	2.89428e-75	-8.17673e-10	-2.12177	4.51672e-36	-8.17673e-10	-2.09546	6.65952e-34	-8.17673e-10	-2.10584
184670385	chr3:184670385:C:T	2.42581e-76	-2.50421	-2.09672	3.6511e-37	-2.48981	-2.12099	8.21215e-35	-2.10601	-2.09284
184672690	chr3:184672690:C:T	3.93305e-76	-2.31853	-1.79915	5.33324e-37	-2.42651	-1.80537	1.05692e-34	-2.02808	-1.91844
184672896	chr3:184672896:G:A	2.2263e-74	-8.17673e-10	-0.0815816	3.59592e-35	-8.17673e-10	-0.0208636	4.92677e-33	-8.17673e-10	-0.104615
184673301	chr3:184673301:C:T	2.84888e-76	-2.32245	-2.11772	4.52607e-37	-2.26845	-2.12752	1.24233e-34	-1.73731	-2.04759
184673667	chr3:184673667:G:A	2.26104e-75	-2.36868	-1.73e-09	3.09156e-36	-2.47457	-1.73e-09	4.29146e-34	-2.54526	-1.73e-09
184673674	chr3:184673674:A:G	3.94984e-76	-2.40747	-1.70595	5.54844e-37	-2.3726	-1.81972	1.121e-34	-1.95598	-1.93168
184673785	chr3:184673785:C:T	2.88066e-76	-2.34665	-2.08243	3.86266e-37	-2.50237	-2.05211	6.84773e-35	-2.53037	-1.85019
184674201	chr3:184674201:G:T	5.3147e-76	-1.96779	-1.84883	8.32755e-37	-1.90995	-1.87631	2.18884e-34	-1.09778	-2.12073
184674219	chr3:184674219:A:T	4.27366e-76	-2.47323	-1.5614	7.20276e-37	-2.48046	-1.45091	2.11467e-34	-2.12746	-1.12552
184674280	chr3:184674280:A:G	3.15051e-76	-2.21271	-2.12681	5.02035e-37	-2.16623	-2.12611	1.61846e-34	-1.51278	-2.00763
184674564	chr3:184674564:T:C	2.63183e-76	-2.49122	-2.0282	4.29216e-37	-2.38252	-2.06652	1.11719e-34	-2.06311	-1.82796
184674669	chr3:184674669:C:T	3.08515e-75	-8.17673e-10	-2.05791	5.90602e-36	-8.17673e-10	-1.82728	1.01977e-33	-8.17673e-10	-1.67972
184675069	chr3:184675069:T:TG	7.23358e-76	-1.83494	-1.67342	1.54814e-36	-1.47716	-1.68903	2.46001e-34	-1.32912	-1.7726
184675386	chr3:184675386:C:T	2.16309e-74	-8.17673e-10	-0.110385	2.4336e-35	-8.17673e-10	-0.411291	5.29014e-33	-8.17673e-10	-0.0334542
184675490	chr3:184675490:T:TTTATTTATTTATTA	3.06769e-75	-8.17673e-10	-2.06358	4.76595e-36	-8.17673e-10	-2.04175	7.29337e-34	-8.17673e-10	-2.01492
184675513	chr3:184675513:A:G	2.43307e-76	-2.50413	-2.09381	4.43522e-37	-2.37431	-2.04194	6.65568e-35	-2.29486	-2.11414
184675577	chr3:184675577:A:C	5.0772e-76	-1.73898	-2.12335	1.09332e-36	-1.38706	-2.12697	2.87977e-34	-0.85312	-2.09105
184675592	chr3:184675592:C:T	1.16331e-73	1.57193	-1.73e-09	6.27633e-35	0.536123	-1.73e-09	4.62539e-32	2.13485	-1.73e-09
184675739	chr3:184675739:C:T	7.4213e-76	-1.82982	-1.65292	1.07195e-36	-1.70354	-1.83023	1.96935e-34	-1.6736	-1.65058
184676303	chr3:184676303:G:A	1.89605e-75	-2.54474	-1.73e-09	2.88286e-36	-2.54447	-1.73e-09	4.80082e-34	-2.4331	-1.73e-09
184676505	chr3:184676505:T:C	3.17806e-75	-8.17673e-10	-2.02824	4.96844e-36	-8.17673e-10	-2.00014	7.65552e-34	-8.17673e-10	-1.96646
184676519	chr3:184676519:G:C	8.73831e-76	-2.5352	-0.784181	1.58294e-36	-2.54425	-0.599709	4.75904e-34	-2.25466	-0.187176
184676650	chr3:184676650:A:G	1.11652e-73	-8.17673e-10	1.53088	3.8245e-35	-8.17673e-10	0.0407665	3.8642e-33	-8.17673e-10	-0.347544
184677014	chr3:184677014:G:A	7.96503e-75	-8.17673e-10	-1.10945	1.05554e-35	-8.17673e-10	-1.24661	1.90861e-33	-8.17673e-10	-1.05292
184677042	chr3:184677042:G:A	1.27502e-75	-1.30577	-1.63578	2.23131e-36	-1.09948	-1.70118	4.11411e-34	-0.88275	-1.70471
184677057	chr3:184677057:G:A	3.47524e-75	-1.93884	-1.73e-09	4.89786e-36	-2.01445	-1.73e-09	6.25609e-34	-2.16833	-1.73e-09
184677582	chr3:184677582:G:A	1.89318e-75	-2.54625	-1.73e-09	2.93931e-36	-2.52507	-1.73e-09	4.45223e-34	-2.50848	-1.73e-09
184677783	chr3:184677783:C:T	2.79478e-76	-2.5421	-1.91724	5.7015e-37	-2.53775	-1.62736	1.12398e-34	-2.39362	-1.49139
184678193	chr3:184678193:C:A	3.63967e-75	-8.17673e-10	-1.89261	7.69102e-36	-8.17673e-10	-1.56319	1.39309e-33	-8.17673e-10	-1.36777
184678485	chr3:184678485:C:T	3.2389e-75	-8.17673e-10	-2.00928	4.982e-36	-8.17673e-10	-1.99742	7.59977e-34	-8.17673e-10	-1.97377
184678625	chr3:184678625:A:G	1.21046e-75	-1.81475	-1.17876	2.04291e-36	-1.86866	-1.02021	1.34485e-33	-0.651964	-0.751053
184678650	chr3:184678650:T:C	8.10281e-76	-1.26725	-2.12763	1.95367e-36	-0.806683	-2.12685	5.33746e-34	-0.253128	-2.07401
184678957	chr3:184678957:G:A	3.89972e-75	-8.17673e-10	-1.8236	5.73671e-36	-8.17673e-10	-1.85636	8.93963e-34	-8.17673e-10	-1.81139
184679446	chr3:184679446:G:A	3.00946e-75	-8.17673e-10	-2.08275	4.55838e-36	-8.17673e-10	-2.08628	7.04387e-34	-8.17673e-10	-2.04973
184679611	chr3:184679611:C:T	4.40989e-76	-1.90612	-2.09713	9.28216e-37	-1.65775	-2.01999	2.41685e-34	-1.0125	-2.10692
184679820	chr3:184679820:C:A	7.06533e-76	-1.44039	-2.09151	1.57817e-36	-1.05798	-2.089	4.19494e-34	-0.443685	-2.12432
184679839	chr3:184679839:C:T	4.5436e-75	-8.17673e-10	-1.67079	6.1476e-36	-8.17673e-10	-1.78719	1.07265e-33	-8.17673e-10	-1.62917
184680152	chr3:184680152:C:T	7.4512e-76	-1.39094	-2.08778	1.68001e-36	-0.998361	-2.08609	4.46977e-34	-0.379457	-2.12509
184680329	chr3:184680329:T:C	1.0524e-75	-1.37744	-1.756	1.84703e-36	-1.17677	-1.8129	3.35303e-34	-0.978224	-1.8138
184681011	chr3:184681011:C:T	2.31008e-75	-2.34723	-1.73e-09	3.14164e-36	-2.4585	-1.73e-09	4.28548e-34	-2.54665	-1.73e-09
184681502	chr3:184681502:G:C	2.95847e-75	-8.17673e-10	-2.09983	4.59674e-36	-8.17673e-10	-2.0779	6.77141e-34	-8.17673e-10	-2.08917
184681570	chr3:184681570:A:G	2.4618e-76	-2.53868	-2.04752	4.126e-37	-2.53309	-1.95543	5.72991e-35	-2.54451	-2.01426
184681593	chr3:184681593:C:T	1.14458e-74	-8.17673e-10	-0.746883	1.65783e-35	-8.17673e-10	-0.795151	2.10653e-33	-8.17673e-10	-0.954258
184681850	chr3:184681850:G:C	3.2871e-76	-2.19278	-2.10431	5.92615e-37	-2.15015	-1.97631	6.48873e-35	-2.50702	-1.92738
184682008	chr3:184682008:C:A	1.07824e-75	-1.40561	-1.70358	1.85349e-36	-1.20272	-1.78346	3.41233e-34	-0.990477	-1.78401
184682721	chr3:184682721:C:T	3.71399e-76	-2.06224	-2.11275	9.13954e-37	-1.58667	-2.10655	2.07162e-34	-1.21666	-2.05689
184682831	chr3:184682831:G:A	1.21111e-74	-8.17673e-10	-0.690389	1.74554e-35	-8.17673e-10	-0.743596	2.2164e-33	-8.17673e-10	-0.903417
184682897	chr3:184682897:C:T	2.44477e-75	-2.29056	-1.73e-09	3.27876e-36	-2.41578	-1.73e-09	4.59629e-34	-2.47664	-1.73e-09
184683025	chr3:184683025:G:A	6.34604e-75	-8.17673e-10	-1.33668	8.54703e-36	-8.17673e-10	-1.45766	1.54143e-33	-8.17673e-10	-1.26659
184683111	chr3:184683111:G:C	1.06318e-74	-8.17673e-10	-0.820661	1.59115e-35	-8.17673e-10	-0.836208	2.08578e-33	-8.17673e-10	-0.964154
184683570	chr3:184683570:C:T	3.08536e-75	-8.17673e-10	-2.05784	4.90202e-36	-8.17673e-10	-2.0136	7.60088e-34	-8.17673e-10	-1.97362
184683706	chr3:184683706:TTTTTG:T	3.27992e-76	-2.3046	-1.99467	6.76862e-37	-1.97217	-2.02137	1.25979e-34	-1.6565	-2.11444
184683936	chr3:184683936:C:T	2.99789e-75	-8.17673e-10	-2.0866	4.38344e-36	-8.17673e-10	-2.12541	6.54902e-34	-8.17673e-10	-2.12257
184684334	chr3:184684334:G:A	3.7735e-76	-2.13167	-2.02743	8.93462e-37	-1.66213	-2.05377	1.62804e-34	-1.39131	-2.1232
184684354	chr3:184684354:C:T	1.65645e-74	-8.17673e-10	-0.377249	2.39446e-35	-8.17673e-10	-0.427506	5.12555e-33	-8.17673e-10	-0.0650612
184684806	chr3:184684806:C:T	3.05164e-76	-2.54521	-1.8262	5.49949e-37	-2.49593	-1.70524	7.25019e-35	-2.51727	-1.80618
184684815	chr3:184684815:T:C	3.79683e-76	-2.03422	-2.11871	6.60733e-37	-1.9818	-2.03585	6.34931e-35	-2.44767	-2.00845
184686042	chr3:184686042:G:A	3.96464e-76	-2.03777	-2.07191	9.77243e-37	-1.53579	-2.09047	1.91236e-34	-1.22598	-2.12756
184686515	chr3:184686515:A:T	3.04669e-76	-2.54634	-1.82669	5.33791e-37	-2.5206	-1.7104	7.09819e-35	-2.53457	-1.81006
184686562	chr3:184686562:T:C	2.80981e-76	-2.53903	-1.91495	5.17879e-37	-2.46451	-1.79675	6.67283e-35	-2.5261	-1.88033
184687108	chr3:184687108:G:A	2.88672e-75	-8.17673e-10	-2.12439	4.37557e-36	-8.17673e-10	-2.12721	6.54534e-34	-8.17673e-10	-2.12313
184687252	chr3:184687252:G:A	1.42029e-74	-8.17673e-10	-0.53106	2.12488e-35	-8.17673e-10	-0.546948	2.80571e-33	-8.17673e-10	-0.667644
184687406	chr3:184687406:G:A	6.58258e-75	-8.17673e-10	-1.30008	1.171e-35	-8.17673e-10	-1.1428	1.31473e-33	-8.17673e-10	-1.42567
184687699	chr3:184687699:A:G	9.12466e-76	-2.48285	-0.793262	1.64795e-36	-2.35573	-0.747979	2.12751e-34	-2.4217	-0.825229
184687713	chr3:184687713:G:A	1.96338e-75	-2.50984	-1.73e-09	2.99819e-36	-2.50524	-1.73e-09	5.42893e-34	-2.31014	-1.73e-09
184687814	chr3:184687814:AGC:A	3.23632e-76	-2.26405	-2.04861	8.23775e-37	-1.84268	-1.95442	7.26031e-34	-0.0348772	-1.98458
184688546	chr3:184688546:C:T	3.45995e-75	-8.17673e-10	-1.94325	5.75563e-36	-8.17673e-10	-1.85307	9.95863e-34	-8.17673e-10	-1.70344
184688629	chr3:184688629:T:A	3.17556e-75	-8.17673e-10	-2.02902	5.20685e-36	-8.17673e-10	-1.95327	8.77286e-34	-8.17673e-10	-1.83022
184688807	chr3:184688807:G:A	2.62547e-76	-2.53411	-1.98773	5.32111e-37	-2.53748	-1.69667	9.33119e-35	-2.488	-1.5831
184688894	chr3:184688894:A:C	3.25921e-75	-8.17673e-10	-2.00302	5.61493e-36	-8.17673e-10	-1.87782	9.47518e-34	-8.17673e-10	-1.75321
184688930	chr3:184688930:G:A	3.40404e-76	-2.51995	-1.74218	5.4532e-37	-2.54368	-1.66595	8.86432e-35	-2.54374	-1.5787
184689111	chr3:184689111:G:A	2.74694e-76	-2.53505	-1.94155	4.52716e-37	-2.46852	-1.92722	6.99087e-35	-2.24415	-2.11571
184689382	chr3:184689382:T:C	9.42536e-75	-8.17673e-10	-0.941105	1.23965e-35	-8.17673e-10	-1.08584	2.09812e-33	-8.17673e-10	-0.958256
184689610	chr3:184689610:C:T	3.06962e-75	-8.17673e-10	-2.06296	4.98905e-36	-8.17673e-10	-1.996	8.17895e-34	-8.17673e-10	-1.90032
184689636	chr3:184689636:T:C	3.0418e-75	-8.17673e-10	-2.07206	4.91572e-36	-8.17673e-10	-2.01081	8.01973e-34	-8.17673e-10	-1.91998
184689697	chr3:184689697:C:T	3.59088e-75	-8.17673e-10	-1.90611	6.00073e-36	-8.17673e-10	-1.81137	1.04518e-33	-8.17673e-10	-1.65511
184689833	chr3:184689833:A:T	3.07443e-75	-8.17673e-10	-2.06139	5.00563e-36	-8.17673e-10	-1.99268	8.17496e-34	-8.17673e-10	-1.90081
184689849	chr3:184689849:G:A	3.08992e-75	-8.17673e-10	-2.05636	5.03723e-36	-8.17673e-10	-1.98639	8.28153e-34	-8.17673e-10	-1.88786
184689866	chr3:184689866:C:T	4.86005e-76	-2.52518	-1.38087	9.73585e-37	-2.44089	-1.18912	5.20429e-34	-1.30898	-1.04342
184689899	chr3:184689899:G:A	3.08249e-75	-8.17673e-10	-2.05877	5.01719e-36	-8.17673e-10	-1.99038	8.24099e-34	-8.17673e-10	-1.89276
184689904	chr3:184689904:C:T	2.2606e-76	-2.54496	-2.1265	3.5574e-37	-2.54263	-2.09417	6.25136e-35	-2.34918	-2.12249
184689969	chr3:184689969:G:A	3.44958e-75	-8.17673e-10	-1.94626	5.00155e-36	-8.17673e-10	-1.9935	7.72834e-34	-8.17673e-10	-1.95699
184689987	chr3:184689987:G:A	1.20092e-75	-1.90049	-1.10093	1.63678e-36	-2.26502	-0.845499	1.92263e-34	-2.36627	-0.981924
184690060	chr3:184690060:G:T	4.19253e-75	-8.17673e-10	-1.7512	7.31469e-36	-8.17673e-10	-1.61336	8.9993e-34	-8.17673e-10	-1.80474
184690092	chr3:184690092:G:A	3.45789e-75	-8.17673e-10	-1.94385	5.778e-36	-8.17673e-10	-1.84919	9.82568e-34	-8.17673e-10	-1.71688
184690098	chr3:184690098:GC:G	2.88707e-75	-8.17673e-10	-2.12427	4.37491e-36	-8.17673e-10	-2.12736	6.51614e-34	-8.17673e-10	-2.1276
184690124	chr3:184690124:T:C	3.37811e-75	-8.17673e-10	-1.96719	5.59513e-36	-8.17673e-10	-1.88135	9.4445e-34	-8.17673e-10	-1.75645
184690152	chr3:184690152:T:C	2.87975e-75	-8.17673e-10	-2.12681	4.42046e-36	-8.17673e-10	-2.117	6.59873e-34	-8.17673e-10	-2.11501
184690543	chr3:184690543:A:G	6.19044e-76	-2.46529	-1.1988	1.11069e-36	-2.3291	-1.16916	1.43661e-34	-2.40457	-1.23503
184690551	chr3:184690551:T:C	9.66552e-76	-1.92369	-1.29484	3.6097e-36	-1.29792	-1.0217	2.85549e-33	0.415006	-1.06506
184690744	chr3:184690744:G:A	4.98139e-76	-2.09001	-1.79138	1.38718e-36	-1.58686	-1.68911	1.44013e-33	0.169077	-1.50364
184690765	chr3:184690765:C:G	3.4619e-75	-8.17673e-10	-1.94269	5.80104e-36	-8.17673e-10	-1.84521	7.58459e-34	-8.17673e-10	-1.97577
184690913	chr3:184690913:G:A	6.92963e-76	-2.00773	-1.54356	2.42597e-36	-1.41645	-1.30056	1.81413e-33	0.228699	-1.33239
184690924	chr3:184690924:TTACGG:T	6.89078e-76	-2.00017	-1.55674	2.41347e-36	-1.40454	-1.31764	1.81382e-33	0.246353	-1.35022
184690961	chr3:184690961:T:C	6.92592e-76	-2.00019	-1.55164	2.42367e-36	-1.40639	-1.31157	1.82093e-33	0.244316	-1.34427
184691038	chr3:184691038:G:A	5.35759e-76	-2.05914	-1.74943	1.7383e-36	-1.50316	-1.54718	1.26935e-33	0.122073	-1.58287
184691040	chr3:184691040:T:C	9.16001e-75	-0.969661	-1.73e-09	6.99159e-36	-1.65854	-1.73e-09	9.10242e-34	-1.79334	-1.73e-09
184691192	chr3:184691192:G:A	9.03976e-76	-1.78517	-1.50029	4.56677e-36	-0.86868	-1.21576	5.82459e-33	1.30475	-1.24196
184691483	chr3:184691483:C:T	1.35308e-74	-8.17673e-10	-0.579542	2.03561e-35	-8.17673e-10	-0.589869	2.76665e-33	-8.17673e-10	-0.68166
184691585	chr3:184691585:A:T	6.40943e-76	-2.50316	-1.12616	1.18843e-36	-2.39292	-1.03769	1.53525e-34	-2.44888	-1.1243
184691651	chr3:184691651:C:G	3.19328e-76	-2.19849	-2.12755	9.2658e-37	-1.55513	-2.12437	1.31622e-33	0.608283	-2.03282
184691990	chr3:184691990:G:A	3.53201e-76	-2.11016	-2.11506	4.58692e-37	-2.26097	-2.12165	1.50378e-34	-1.47578	-2.11812
184692050	chr3:184692050:C:T	1.89405e-75	-2.54579	-1.73e-09	2.89099e-36	-2.54165	-1.73e-09	4.61186e-34	-2.47325	-1.73e-09
184692151	chr3:184692151:G:A	2.81025e-76	-2.44414	-2.00968	4.10035e-37	-2.43818	-2.05658	6.16327e-35	-2.47912	-2.00675
184692171	chr3:184692171:C:A	5.6164e-75	-1.318	-0.140819	5.01535e-36	-1.35786	-0.632881	5.97671e-34	-1.74469	-0.469326
184692283	chr3:184692283:G:T	4.93419e-76	-1.78899	-2.10192	5.51046e-37	-2.12022	-2.07897	7.23123e-35	-2.20311	-2.12295
184692356	chr3:184692356:T:G	8.14969e-75	-8.17673e-10	-1.08653	1.42786e-35	-8.17673e-10	-0.944484	2.1589e-33	-8.17673e-10	-0.929699
184692370	chr3:184692370:T:C	7.28921e-74	-8.17673e-10	1.10447	9.22669e-35	-8.17673e-10	0.921437	1.00884e-32	-8.17673e-10	0.612091
184692408	chr3:184692408:C:T	3.11179e-75	-8.17673e-10	-2.04931	4.74524e-36	-8.17673e-10	-2.04611	6.88495e-34	-8.17673e-10	-2.07255
184692429	chr3:184692429:A:G	3.27694e-75	-8.17673e-10	-1.9976	4.63953e-36	-8.17673e-10	-2.06863	6.77047e-34	-8.17673e-10	-2.08931
184692522	chr3:184692522:T:G	2.88021e-75	-8.17673e-10	-2.12665	4.41849e-36	-8.17673e-10	-2.11745	6.5746e-34	-8.17673e-10	-2.11867
184692530	chr3:184692530:G:C	4.63449e-76	-2.24795	-1.70562	7.98293e-37	-2.12389	-1.70464	7.98897e-35	-2.52253	-1.70388
184692540	chr3:184692540:C:T	6.12839e-75	-8.17673e-10	-1.37158	1.00553e-35	-8.17673e-10	-1.29515	1.26005e-33	-8.17673e-10	-1.46815
184692634	chr3:184692634:A:G	2.0707e-75	-2.24956	-0.207057	2.33611e-36	-2.27314	-0.481619	2.90386e-34	-2.54661	-0.389235
184692817	chr3:184692817:T:A	3.2549e-75	-8.17673e-10	-2.00435	4.95269e-36	-8.17673e-10	-2.00332	7.15221e-34	-8.17673e-10	-2.03446
184692930	chr3:184692930:G:A	2.86082e-75	-1.42269	-0.710708	2.20021e-36	-1.8986	-0.916089	3.81476e-34	-2.03982	-0.62319
184693201	chr3:184693201:C:G	3.6621e-75	-8.17673e-10	-1.88647	5.48079e-36	-8.17673e-10	-1.902	8.76742e-34	-8.17673e-10	-1.83084
184693451	chr3:184693451:G:A	2.87793e-75	-8.17673e-10	-2.12744	4.37892e-36	-8.17673e-10	-2.12645	6.52338e-34	-8.17673e-10	-2.12649
184693925	chr3:184693925:T:A	2.81647e-76	-2.38921	-2.0624	4.22275e-37	-2.49936	-1.96598	5.99271e-35	-2.50928	-2.00465
184694685	chr3:184694685:T:C	2.93455e-76	-2.36278	-2.04776	4.36934e-37	-2.48549	-1.94573	6.03028e-35	-2.52176	-1.98591
184695164	chr3:184695164:G:A	2.27005e-76	-2.5426	-2.12469	3.54835e-37	-2.51986	-2.11949	5.68477e-35	-2.43938	-2.1273
184695194	chr3:184695194:C:T	1.33936e-74	-8.17673e-10	-0.589732	3.17846e-35	-8.17673e-10	-0.144264	6.06272e-33	-8.17673e-10	0.102859
184695206	chr3:184695206:G:A	2.37326e-76	-2.53343	-2.0894	3.48387e-37	-2.53365	-2.12404	5.62294e-35	-2.47232	-2.10529
184695275	chr3:184695275:C:T	1.47936e-74	-8.17673e-10	-0.490313	2.28188e-35	-8.17673e-10	-0.475662	2.60242e-33	-8.17673e-10	-0.742856
184695293	chr3:184695293:A:G	3.38914e-76	-2.13937	-2.12714	6.21564e-37	-1.9628	-2.11596	5.49805e-35	-2.48048	-2.1196
184695550	chr3:184695550:G:A	3.33442e-75	-8.17673e-10	-1.98021	4.86714e-36	-8.17673e-10	-2.02074	7.48498e-34	-8.17673e-10	-1.98899
184695724	chr3:184695724:C:A	2.31057e-76	-2.52309	-2.12651	3.5521e-37	-2.54117	-2.09712	5.42508e-35	-2.4936	-2.11984
184695939	chr3:184695939:C:T	6.57617e-75	0.825837	-2.12689	5.1764e-36	0.139957	-2.09909	3.04313e-33	1.47124	-2.05765
184696009	chr3:184696009:G:A	2.89262e-75	-8.17673e-10	-2.12235	4.45029e-36	-8.17673e-10	-2.11028	6.51602e-34	-8.17673e-10	-2.12762
184696252	chr3:184696252:T:C	2.76203e-76	-2.41933	-2.05179	4.23068e-37	-2.50978	-1.95369	6.14942e-35	-2.49297	-1.99514
184696949	chr3:184696949:G:A	3.28404e-75	-2.52117	0.525739	3.19899e-36	-2.51609	0.0756788	4.92905e-34	-2.48472	0.0779782
184697395	chr3:184697395:C:T	3.13877e-75	-2.04068	-1.73e-09	6.98003e-36	-1.66019	-1.73e-09	1.80474e-33	-1.10888	-1.73e-09
184697672	chr3:184697672:G:A	2.93829e-75	-8.17673e-10	-2.10668	4.5009e-36	-8.17673e-10	-2.09897	6.70754e-34	-8.17673e-10	-2.09865
184697821	chr3:184697821:G:A	2.78386e-76	-2.36269	-2.10057	4.07581e-37	-2.47771	-2.02305	5.58243e-35	-2.5242	-2.06065
184698077	chr3:184698077:G:A	3.1837e-75	-8.17673e-10	-2.02647	4.45237e-36	-8.17673e-10	-2.10981	6.58926e-34	-8.17673e-10	-2.11644
184698221	chr3:184698221:T:C	3.76073e-76	-2.45282	-1.70966	5.88041e-37	-2.52937	-1.60483	1.06067e-34	-2.39804	-1.54494
184698269	chr3:184698269:A:C	1.16674e-74	-8.17673e-10	-0.727713	1.82269e-35	-8.17673e-10	-0.70035	2.09849e-33	-8.17673e-10	-0.958081
184698312	chr3:184698312:G:A	4.12624e-75	-2.52603	0.758884	3.83956e-36	-2.52148	0.263588	6.13486e-34	-2.49058	0.302687
184698665	chr3:184698665:T:C	3.5841e-76	-2.10364	-2.10695	7.30402e-37	-1.7902	-2.12721	4.3819e-34	-0.426847	-2.09756
184698939	chr3:184698939:T:C	3.02425e-75	-8.17673e-10	-2.07785	4.53017e-36	-8.17673e-10	-2.09249	6.74817e-34	-8.17673e-10	-2.09261
184698980	chr3:184698980:C:T	1.94784e-75	-2.51779	-1.73e-09	3.03901e-36	-2.49172	-1.73e-09	5.05825e-34	-2.38086	-1.73e-09
184699347	chr3:184699347:G:A	2.90277e-75	-8.17673e-10	-2.11884	4.46362e-36	-8.17673e-10	-2.10729	6.79128e-34	-8.17673e-10	-2.08624
184700009	chr3:184700009:A:G	1.74823e-75	-2.53588	-0.0900226	3.11766e-36	-2.50773	0.0415608	3.46448e-34	-2.54158	-0.217745
184700088	chr3:184700088:T:C	2.46049e-76	-2.50401	-2.08273	3.67928e-37	-2.54424	-2.05887	7.74285e-35	-2.26985	-1.98785
184700148	chr3:184700148:T:C	3.42849e-75	-8.17673e-10	-1.95239	4.92169e-36	-8.17673e-10	-2.0096	7.39891e-34	-8.17673e-10	-2.00055
184700210	chr3:184700210:A:G	2.95498e-75	-8.17673e-10	-2.10102	4.46885e-36	-8.17673e-10	-2.10612	6.5979e-34	-8.17673e-10	-2.11513
184700251	chr3:184700251:G:A	2.53648e-76	-2.54605	-2.01027	3.59133e-37	-2.51913	-2.10818	5.74643e-35	-2.4867	-2.06919
184700346	chr3:184700346:T:C	2.03072e-75	-2.47612	-1.73e-09	3.19773e-36	-2.44081	-1.73e-09	4.28547e-34	-2.54665	-1.73e-09
184700409	chr3:184700409:C:T	1.46331e-74	-8.17673e-10	-0.501223	2.24438e-35	-8.17673e-10	-0.492235	2.55438e-33	-8.17673e-10	-0.761491
184700450	chr3:184700450:G:A	2.51508e-75	-2.2622	-1.73e-09	4.38955e-36	-2.12402	-1.73e-09	4.42079e-34	-2.51557	-1.73e-09
184700606	chr3:184700606:T:C	3.60518e-76	-2.33227	-1.87245	6.23676e-37	-2.20454	-1.87083	7.01876e-35	-2.53565	-1.82023
184701596	chr3:184701596:C:T	3.50952e-76	-2.47902	-1.7526	5.51187e-37	-2.54047	-1.65846	1.03982e-34	-2.35857	-1.60426
184701862	chr3:184701862:C:A	2.55766e-76	-2.54661	-2.00139	3.60967e-37	-2.51607	-2.10615	5.85799e-35	-2.47791	-2.05875
184702499	chr3:184702499:G:C	2.01497e-75	-2.4839	-1.73e-09	3.14996e-36	-2.45586	-1.73e-09	4.70848e-34	-2.45252	-1.73e-09
184702524	chr3:184702524:G:A	9.08427e-75	-8.17673e-10	-0.977964	1.07725e-35	-8.17673e-10	-1.22625	1.47584e-33	-8.17673e-10	-1.31007
184702540	chr3:184702540:G:A	1.14273e-74	-8.17673e-10	-0.748502	2.48538e-35	-8.17673e-10	-0.390238	4.40246e-33	-8.17673e-10	-0.217135
184702583	chr3:184702583:C:T	3.8045e-75	-8.17673e-10	-1.84832	5.58269e-36	-8.17673e-10	-1.88358	8.61753e-34	-8.17673e-10	-1.84809
184702588	chr3:184702588:A:G	5.40415e-75	-1.49734	-1.73e-09	1.70684e-35	-0.76602	-1.73e-09	3.96135e-33	-0.322715	-1.73e-09
184702592	chr3:184702592:G:A	2.88241e-75	-8.17673e-10	-2.12588	4.85653e-36	-8.17673e-10	-2.02292	8.14735e-34	-8.17673e-10	-1.90419
184702596	chr3:184702596:G:A	2.87776e-75	-8.17673e-10	-2.1275	4.67186e-36	-8.17673e-10	-2.06169	7.67402e-34	-8.17673e-10	-1.96404
184702987	chr3:184702987:T:G	3.63417e-73	2.71104	-1.73e-09	1.40787e-34	1.344	-1.73e-09	8.0787e-32	2.69252	-1.73e-09
184703203	chr3:184703203:T:C	1.15309e-74	-8.17673e-10	-0.739477	1.78499e-35	-8.17673e-10	-0.721247	2.14724e-33	-8.17673e-10	-0.935116
184703276	chr3:184703276:C:T	3.4142e-75	-8.17673e-10	-1.95656	5.23751e-36	-8.17673e-10	-1.9474	7.44266e-34	-8.17673e-10	-1.99466
184703346	chr3:184703346:C:T	4.2242e-75	-8.17673e-10	-1.74368	6.35081e-36	-8.17673e-10	-1.75466	7.54507e-34	-8.17673e-10	-1.98099
184703421	chr3:184703421:T:G	3.45007e-75	-1.94611	-1.73e-09	3.87634e-36	-2.24836	-1.73e-09	1.50108e-33	-1.29311	-1.73e-09
184703899	chr3:184703899:T:C	4.4432e-75	0.394418	-2.08755	3.64111e-36	-0.343356	-1.9676	2.54255e-33	1.12234	-1.88847
184704427	chr3:184704427:C:T	2.97118e-75	-8.17673e-10	-2.09555	4.51565e-36	-8.17673e-10	-2.0957	6.62216e-34	-8.17673e-10	-2.11146
184704469	chr3:184704469:G:C	4.37195e-75	0.373435	-2.08273	3.63078e-36	-0.357551	-1.95625	2.51695e-33	1.09676	-1.87301
184705399	chr3:184705399:G:C	5.68693e-75	-8.17673e-10	-1.44634	7.37762e-36	-8.17673e-10	-1.6048	1.03287e-33	-8.17673e-10	-1.66696
184705450	chr3:184705450:A:G	2.92722e-75	-8.17673e-10	-2.11045	4.5421e-36	-8.17673e-10	-2.08986	7.09495e-34	-8.17673e-10	-2.0425
184705457	chr3:184705457:T:A	2.91787e-76	-2.33864	-2.0776	5.20757e-37	-2.18918	-2.06654	5.49121e-35	-2.54031	-2.06102
184705818	chr3:184705818:A:G	5.96443e-75	-8.17673e-10	-1.3987	9.92047e-36	-8.17673e-10	-1.30865	1.29393e-33	-8.17673e-10	-1.44161
184705835	chr3:184705835:G:A	2.41615e-76	-2.48027	-2.12465	4.41211e-37	-2.33768	-2.0838	1.42364e-34	-1.52116	-2.12751
184705870	chr3:184705870:T:C	2.2745e-76	-2.54589	-2.11944	3.53379e-37	-2.54421	-2.09925	1.1265e-34	-2.10441	-1.77837
184706016	chr3:184706016:C:CAG	6.13762e-75	-1.02109	-0.34898	1.44638e-35	-0.796063	-0.135537	8.07761e-33	0.0942404	0.295557
184706061	chr3:184706061:A:G	3.1844e-73	-8.17673e-10	2.57893	1.86323e-34	-8.17673e-10	1.62423	2.02092e-32	-8.17673e-10	1.30684
184706115	chr3:184706115:G:C	6.9081e-75	-8.17673e-10	-1.25181	1.17994e-35	-8.17673e-10	-1.1352	1.44105e-33	-8.17673e-10	-1.33393
184706231	chr3:184706231:G:A	4.11918e-75	-0.835371	-0.933485	8.25179e-36	-0.566418	-0.926399	4.17628e-33	0.219045	-0.488924
184706367	chr3:184706367:G:A	6.10561e-76	-2.05464	-1.62325	1.11757e-36	-1.75806	-1.73402	8.39162e-34	-0.398215	-1.47644
184706400	chr3:184706400:G:A	4.67873e-75	-8.17673e-10	-1.64148	6.90018e-36	-8.17673e-10	-1.6717	1.05418e-33	-8.17673e-10	-1.64654
184706439	chr3:184706439:G:A	6.34345e-73	3.26808	-1.73e-09	2.59694e-34	1.95626	-1.73e-09	1.72738e-31	3.45248	-1.73e-09
184706774	chr3:184706774:C:CCCACCATAGGGCTA	4.08563e-75	-8.17673e-10	-1.77703	6.75967e-36	-8.17673e-10	-1.69227	9.32055e-34	-8.17673e-10	-1.76966
184707064	chr3:184707064:G:A	1.30787e-75	-2.21811	-0.698	2.49553e-36	-2.08336	-0.605387	3.23941e-33	-0.231067	-0.292841
184707811	chr3:184707811:T:C	4.66431e-76	-2.37595	-1.5712	7.52332e-37	-2.25708	-1.63074	7.77159e-35	-2.54348	-1.71052
184707871	chr3:184707871:A:T	4.94459e-76	-2.35915	-1.52965	8.01915e-37	-2.23542	-1.58858	8.11641e-35	-2.54084	-1.66974
184709076	chr3:184709076:C:T	7.03297e-76	-2.05471	-1.48178	1.26676e-36	-1.76099	-1.6058	1.00096e-33	-0.381189	-1.31715
184709157	chr3:184709157:T:C	8.06747e-76	-2.08471	-1.31454	1.7074e-36	-1.94469	-1.12358	2.6341e-33	0.230582	-0.961341
184709673	chr3:184709673:T:C	3.49551e-75	-8.17673e-10	-1.93303	5.75862e-36	-8.17673e-10	-1.85255	8.0772e-34	-8.17673e-10	-1.91284
184709875	chr3:184709875:T:G	1.07213e-74	-8.17673e-10	-0.812276	1.25554e-35	-8.17673e-10	-1.0731	1.88888e-33	-8.17673e-10	-1.06331
184709999	chr3:184709999:T:C	7.07429e-76	-2.16931	-1.36131	1.49428e-36	-2.02772	-1.17389	2.02804e-33	0.016969	-1.0092
184710247	chr3:184710247:T:G	8.53061e-76	-2.02272	-1.32072	1.61445e-36	-1.75039	-1.37386	1.3602e-33	-0.265932	-1.12573
184710464	chr3:184710464:G:A	3.30055e-75	-8.17673e-10	-1.99042	4.96343e-36	-8.17673e-10	-2.00115	7.15427e-34	-8.17673e-10	-2.03417
184710859	chr3:184710859:G:A	9.26058e-75	-8.17673e-10	-0.958741	1.34275e-35	-8.17673e-10	-1.00594	1.99151e-33	-8.17673e-10	-1.0104
184711012	chr3:184711012:T:C	3.43998e-75	-8.17673e-10	-1.94904	5.15472e-36	-8.17673e-10	-1.96333	7.38857e-34	-8.17673e-10	-2.00195
184711115	chr3:184711115:T:G	3.8585e-76	-2.18707	-1.94975	6.84646e-37	-2.0414	-1.9407	7.6885e-34	-0.128497	-1.83366
184711116	chr3:184711116:C:G	2.94395e-75	-8.17673e-10	-2.10476	4.62277e-36	-8.17673e-10	-2.07225	6.79232e-34	-8.17673e-10	-2.08609
184711623	chr3:184711623:A:C	3.73175e-75	-8.17673e-10	-1.86763	6.30213e-36	-8.17673e-10	-1.76236	8.84324e-34	-8.17673e-10	-1.82223
184711626	chr3:184711626:C:A	5.31498e-76	-2.23316	-1.5834	8.73392e-37	-2.04323	-1.69539	5.8369e-34	-0.8114	-1.42628
184711930	chr3:184711930:A:G	6.96211e-76	-2.17389	-1.37272	1.27784e-36	-1.98675	-1.37132	9.28911e-34	-0.640305	-1.13274
184712045	chr3:184712045:C:T	3.87171e-75	-8.17673e-10	-1.83081	6.14766e-36	-8.17673e-10	-1.78718	9.2727e-34	-8.17673e-10	-1.77481
184712150	chr3:184712150:T:G	9.13592e-75	-8.17673e-10	-0.972295	1.32613e-35	-8.17673e-10	-1.0184	1.96633e-33	-8.17673e-10	-1.02313
184712294	chr3:184712294:A:G	3.73852e-75	-8.17673e-10	-1.86582	5.53109e-36	-8.17673e-10	-1.89286	7.92345e-34	-8.17673e-10	-1.93206
184712499	chr3:184712499:G:A	1.25879e-74	-8.17673e-10	-0.651776	1.51245e-35	-8.17673e-10	-0.886931	1.74324e-33	-8.17673e-10	-1.14355
184712609	chr3:184712609:A:G	1.70761e-74	-0.346826	-1.73e-09	1.67019e-35	-0.787724	-1.73e-09	1.13293e-32	0.728089	-1.73e-09
184712690	chr3:184712690:G:A	9.74565e-75	-8.17673e-10	-0.907687	1.44646e-35	-8.17673e-10	-0.931545	2.19457e-33	-8.17673e-10	-0.913313
184712727	chr3:184712727:A:T	3.46859e-75	-8.17673e-10	-1.94076	5.23708e-36	-8.17673e-10	-1.94748	7.50353e-34	-8.17673e-10	-1.98651
184713838	chr3:184713838:T:C	2.95914e-75	-8.17673e-10	-2.09961	4.39627e-36	-8.17673e-10	-2.12249	6.51679e-34	-8.17673e-10	-2.1275
184713886	chr3:184713886:A:G	3.1945e-75	-8.17673e-10	-2.02308	4.49243e-36	-8.17673e-10	-2.10085	6.76121e-34	-8.17673e-10	-2.09068
184714394	chr3:184714394:C:T	4.85243e-75	-8.17673e-10	-1.60503	8.45823e-36	-8.17673e-10	-1.46811	1.12839e-33	-8.17673e-10	-1.57851
184714481	chr3:184714481:T:C	3.16807e-75	-8.17673e-10	-2.03139	4.81948e-36	-8.17673e-10	-2.03058	6.95829e-34	-8.17673e-10	-2.06195
184714922	chr3:184714922:A:G	7.76503e-76	-2.27086	-1.16661	1.3366e-36	-2.06727	-1.24584	1.3605e-33	-0.387971	-1.00347
184715014	chr3:184715014:TC:T	6.84399e-75	-8.17673e-10	-1.26114	1.22769e-35	-8.17673e-10	-1.09553	1.89586e-33	-8.17673e-10	-1.05963
184715801	chr3:184715801:T:C	2.62549e-76	-2.40015	-2.12167	5.73702e-37	-2.05704	-2.10186	1.55307e-34	-1.43672	-2.12493
184716071	chr3:184716071:A:G	2.99967e-75	-8.17673e-10	-2.08601	4.64129e-36	-8.17673e-10	-2.06826	6.63521e-34	-8.17673e-10	-2.10949
184716806	chr3:184716806:A:G	2.03312e-75	-2.47494	-1.73e-09	2.97664e-36	-2.51245	-1.73e-09	4.92347e-34	-2.40787	-1.73e-09
184716992	chr3:184716992:A:G	3.69508e-75	-8.17673e-10	-1.87751	5.33117e-36	-8.17673e-10	-1.92968	8.92776e-34	-8.17673e-10	-1.81272
184716995	chr3:184716995:A:G	2.02152e-75	-2.48066	-1.73e-09	3.18571e-36	-2.44457	-1.73e-09	5.33913e-34	-2.32682	-1.73e-09
184717018	chr3:184717018:G:C	3.50504e-75	-8.17673e-10	-1.93031	5.2997e-36	-8.17673e-10	-1.9356	7.58415e-34	-8.17673e-10	-1.97582
184717350	chr3:184717350:G:A	3.50438e-75	-8.17673e-10	-1.93049	5.17966e-36	-8.17673e-10	-1.95851	7.97924e-34	-8.17673e-10	-1.92504
184718265	chr3:184718265:G:A	3.54162e-75	-8.17673e-10	-1.91992	5.89758e-36	-8.17673e-10	-1.82871	8.28182e-34	-8.17673e-10	-1.88782
184718423	chr3:184718423:A:G	3.01707e-75	-8.17673e-10	-2.08022	4.79695e-36	-8.17673e-10	-2.03527	7.53505e-34	-8.17673e-10	-1.98232
184718856	chr3:184718856:A:G	3.27463e-75	-8.17673e-10	-1.9983	5.3124e-36	-8.17673e-10	-1.9332	7.63001e-34	-8.17673e-10	-1.9698
184719279	chr3:184719279:G:T	2.88637e-75	-8.17673e-10	-2.12451	4.37604e-36	-8.17673e-10	-2.1271	6.53949e-34	-8.17673e-10	-2.12403
184719692	chr3:184719692:G:A	2.30734e-76	-2.53141	-2.11959	3.43107e-37	-2.54633	-2.12663	5.74302e-35	-2.44958	-2.10691
184719776	chr3:184719776:G:A	3.84213e-75	-1.83848	-1.73e-09	1.90068e-35	-0.658451	-1.73e-09	2.08957e-33	-0.962343	-1.73e-09
184719797	chr3:184719797:C:T	2.23691e-75	-2.37941	-1.73e-09	4.11505e-36	-2.1886	-1.73e-09	5.14944e-34	-2.363	-1.73e-09
184720177	chr3:184720177:G:A	2.97161e-74	-8.17673e-10	0.207181	4.94219e-35	-8.17673e-10	0.297145	6.01669e-33	-8.17673e-10	0.0952373
184720329	chr3:184720329:T:C	7.16498e-75	-8.17673e-10	-1.2153	2.09783e-35	-8.17673e-10	-0.559757	4.72771e-33	-8.17673e-10	-0.145859
184720685	chr3:184720685:T:C	3.28242e-75	-8.17673e-10	-1.99593	5.33216e-36	-8.17673e-10	-1.92949	7.15339e-34	-8.17673e-10	-2.0343
184721025	chr3:184721025:T:C	5.25186e-76	-1.7032	-2.12531	1.02894e-36	-1.44727	-2.12744	1.0093e-34	-1.87419	-2.11844
184721493	chr3:184721493:AAAC:A	7.043e-75	-8.17673e-10	-1.23247	1.10023e-35	-8.17673e-10	-1.20514	1.48802e-33	-8.17673e-10	-1.30185
184721654	chr3:184721654:C:A	3.12118e-76	-2.38722	-1.96166	4.31522e-37	-2.49134	-1.95234	5.97506e-35	-2.52735	-1.98952
184721783	chr3:184721783:C:G	5.26558e-75	-1.52332	-1.73e-09	5.15216e-36	-1.96383	-1.73e-09	6.36129e-34	-2.15165	-1.73e-09
184721830	chr3:184721830:A:T	5.47132e-76	-1.72711	-2.06047	8.32811e-37	-1.69433	-2.09187	6.95741e-35	-2.26051	-2.10415
184721859	chr3:184721859:CAAT:C	3.93667e-75	-1.81417	-1.73e-09	6.84945e-36	-1.67908	-1.73e-09	1.26216e-33	-1.46648	-1.73e-09
184721969	chr3:184721969:AAAT:A	2.3778e-75	-0.223252	-2.09508	2.97858e-36	-0.42944	-2.08236	1.28985e-34	-1.68128	-2.06608
184722398	chr3:184722398:C:T	2.97288e-75	-8.17673e-10	-2.09498	4.62207e-36	-8.17673e-10	-2.0724	6.85761e-34	-8.17673e-10	-2.07653
184722610	chr3:184722610:G:A	1.04684e-75	-1.07246	-2.06627	1.12994e-36	-1.40524	-2.07585	7.11682e-35	-2.24423	-2.09778
184722942	chr3:184722942:C:T	3.06593e-75	-8.17673e-10	-2.06416	4.48608e-36	-8.17673e-10	-2.10227	7.13076e-34	-8.17673e-10	-2.03747
184722946	chr3:184722946:A:G	4.30741e-76	-2.11651	-1.91025	5.52715e-37	-2.17048	-2.02568	8.58536e-35	-2.19226	-1.96215
184723060	chr3:184723060:A:G	2.63363e-76	-2.45121	-2.06752	3.77922e-37	-2.47024	-2.10608	5.75981e-35	-2.50217	-2.05139
184723075	chr3:184723075:T:C	2.58311e-76	-2.45089	-2.08721	3.93976e-37	-2.46912	-2.06559	5.4293e-35	-2.5016	-2.11106
184723132	chr3:184723132:C:G	1.64657e-75	-0.560307	-2.12551	1.97594e-36	-0.806348	-2.11586	1.5536e-34	-1.43411	-2.1272
184723233	chr3:184723233:T:C	1.89453e-75	-2.54554	-1.73e-09	2.87917e-36	-2.54574	-1.73e-09	4.71878e-34	-2.45033	-1.73e-09
184723351	chr3:184723351:A:G	2.67231e-75	-2.20157	-1.73e-09	3.56918e-36	-2.33091	-1.73e-09	4.49623e-34	-2.49864	-1.73e-09
184723490	chr3:184723490:G:A	5.64275e-76	-1.72662	-2.0301	8.04668e-37	-1.81641	-2.00417	1.27782e-34	-1.84704	-1.90969
184723520	chr3:184723520:TC:T	6.07638e-76	-1.57182	-2.11087	7.37516e-37	-1.79109	-2.11662	7.76028e-35	-2.1549	-2.10056
184723754	chr3:184723754:G:A	3.81082e-75	-8.17673e-10	-1.84666	5.41478e-36	-8.17673e-10	-1.91411	8.11002e-34	-8.17673e-10	-1.90878
184723770	chr3:184723770:A:G	2.87891e-75	-8.17673e-10	-2.1271	4.41868e-36	-8.17673e-10	-2.11741	6.53342e-34	-8.17673e-10	-2.12495
184723778	chr3:184723778:T:C	3.88734e-76	-2.37373	-1.75564	5.17033e-37	-2.40279	-1.8601	8.07418e-35	-2.47288	-1.74292
184723838	chr3:184723838:T:C	3.96004e-76	-1.98472	-2.12612	6.35185e-37	-1.92979	-2.1273	6.67963e-35	-2.27807	-2.12734
184723942	chr3:184723942:A:C	1.14543e-75	-0.952167	-2.09656	1.22625e-36	-1.27354	-2.12575	1.01761e-34	-1.88857	-2.09586
184724304	chr3:184724304:C:T	3.29077e-75	0.0364249	-2.02981	3.07083e-36	-0.478776	-2.00252	1.56933e-34	-1.57243	-1.97881
184724352	chr3:184724352:A:G	2.44169e-76	-2.47008	-2.12432	3.63212e-37	-2.48848	-2.12754	5.22894e-35	-2.53138	-2.11888
184724646	chr3:184724646:C:A	1.90342e-75	-2.54086	-1.73e-09	2.87676e-36	-2.54658	-1.73e-09	4.84534e-34	-2.42387	-1.73e-09
184724661	chr3:184724661:G:T	3.25182e-76	-2.42396	-1.88391	4.61611e-37	-2.46738	-1.9089	7.02169e-35	-2.51822	-1.83724
184725175	chr3:184725175:C:T	3.09924e-75	-8.17673e-10	-2.05335	4.66789e-36	-8.17673e-10	-2.06254	6.98146e-34	-8.17673e-10	-2.05863
184725368	chr3:184725368:C:T	4.04143e-75	-8.17673e-10	-1.78791	6.26292e-36	-8.17673e-10	-1.7686	8.91116e-34	-8.17673e-10	-1.81458
184725689	chr3:184725689:T:C	8.78491e-75	-8.17673e-10	-1.01147	1.14428e-35	-8.17673e-10	-1.16589	1.83488e-33	-8.17673e-10	-1.09232
184725844	chr3:184725844:A:G	4.43444e-75	-8.17673e-10	-1.69511	9.96806e-36	-8.17673e-10	-1.30386	1.75271e-33	-8.17673e-10	-1.13814
184725847	chr3:184725847:A:G	2.63111e-76	-2.44411	-2.07558	3.87431e-37	-2.45916	-2.09231	5.70953e-35	-2.51715	-2.04518
184726366	chr3:184726366:G:A	5.37478e-76	-1.77945	-2.02593	9.59007e-37	-1.62146	-2.02365	1.83987e-34	-1.27377	-2.11842
184727365	chr3:184727365:T:A	3.04848e-76	-2.40807	-1.96438	3.98486e-37	-2.53508	-1.98825	5.69887e-35	-2.54123	-2.02297
184727366	chr3:184727366:G:A	2.91799e-75	-8.17673e-10	-2.11361	4.37382e-36	-8.17673e-10	-2.12761	6.52355e-34	-8.17673e-10	-2.12647
184727378	chr3:184727378:AT:A	3.41285e-75	-8.17673e-10	-1.95696	5.64752e-36	-8.17673e-10	-1.87203	8.16548e-34	-8.17673e-10	-1.90197
184727389	chr3:184727389:A:C	1.0182e-75	-1.18123	-1.98525	1.04746e-36	-1.51185	-2.04503	8.87664e-35	-1.99569	-2.12536
184727401	chr3:184727401:A:T	6.8184e-75	-1.26488	-1.73e-09	1.14975e-35	-1.16112	-1.73e-09	2.53917e-33	-0.767463	-1.73e-09
184727496	chr3:184727496:A:G	2.55111e-76	-2.46293	-2.08763	3.76519e-37	-2.47625	-2.10379	5.54266e-35	-2.5272	-2.06479
184727507	chr3:184727507:T:A	2.63359e-76	-2.44348	-2.07527	3.58854e-37	-2.54444	-2.08364	5.24755e-35	-2.54632	-2.10038
184727511	chr3:184727511:A:G	3.05702e-75	-8.17673e-10	-2.06707	4.6107e-36	-8.17673e-10	-2.07487	6.88158e-34	-8.17673e-10	-2.07304
184727577	chr3:184727577:C:G	4.21906e-75	-1.7449	-1.73e-09	6.01142e-36	-1.80959	-1.73e-09	8.48389e-34	-1.86372	-1.73e-09
184727928	chr3:184727928:A:G	4.02285e-76	-2.49581	-1.59929	6.96269e-37	-2.43765	-1.52762	1.29117e-34	-2.51751	-1.22883
184727993	chr3:184727993:G:A	6.87304e-75	-8.17673e-10	-1.2569	9.2943e-36	-8.17673e-10	-1.37385	1.46439e-33	-8.17673e-10	-1.31786
184728281	chr3:184728281:A:G	5.40777e-76	-2.52129	-1.27796	7.1721e-37	-2.47955	-1.45609	1.2095e-34	-2.53055	-1.28112
184728352	chr3:184728352:C:T	4.32434e-76	-1.93347	-2.08936	7.06989e-37	-1.84422	-2.10577	7.1559e-35	-2.25231	-2.08422
184728445	chr3:184728445:A:C	1.31992e-75	-0.779501	-2.12743	2.23773e-36	-0.672151	-2.12564	4.52828e-34	-0.454082	-2.03746
184728837	chr3:184728837:A:G	1.19861e-75	-0.923622	-2.07972	1.43211e-36	-1.12653	-2.11757	1.23031e-34	-1.68428	-2.11033
184729235	chr3:184729235:G:A	4.68078e-75	-8.17673e-10	-1.64104	7.45988e-36	-8.17673e-10	-1.59371	9.92212e-34	-8.17673e-10	-1.70712
184729462	chr3:184729462:T:C	2.86811e-75	-2.13086	-1.73e-09	5.62638e-36	-1.87578	-1.73e-09	7.39345e-34	-2.00129	-1.73e-09
184729619	chr3:184729619:T:A	5.39959e-75	-8.17673e-10	-1.49819	8.46104e-36	-8.17673e-10	-1.46778	1.29366e-33	-8.17673e-10	-1.44183
184729670	chr3:184729670:A:C	5.24555e-75	-8.17673e-10	-1.52713	5.58774e-36	-8.17673e-10	-1.88267	7.57584e-34	-8.17673e-10	-1.97692
184729779	chr3:184729779:C:T	3.12095e-76	-2.31869	-2.03027	4.20044e-37	-2.51343	-1.95721	6.32967e-35	-2.51683	-1.94239
184729951	chr3:184729951:G:A	2.16763e-75	-2.41087	-1.73e-09	2.89972e-36	-2.53863	-1.73e-09	4.29996e-34	-2.54328	-1.73e-09
184730491	chr3:184730491:C:T	9.16737e-75	-8.17673e-10	-0.968858	1.18975e-35	-8.17673e-10	-1.12692	1.88797e-33	-8.17673e-10	-1.0638
184730725	chr3:184730725:C:T	9.28294e-75	-8.17673e-10	-0.956331	1.20606e-35	-8.17673e-10	-1.1133	1.91832e-33	-8.17673e-10	-1.04785
184731498	chr3:184731498:C:G	4.3816e-75	-8.17673e-10	-1.70709	9.92318e-36	-8.17673e-10	-1.30837	1.71201e-33	-8.17673e-10	-1.16163
184731760	chr3:184731760:T:C	2.85683e-76	-2.40466	-2.03272	4.00645e-37	-2.44026	-2.07767	5.86329e-35	-2.52564	-2.01012
184731846	chr3:184731846:T:C	1.72419e-74	1.32281	-1.65998	1.39762e-35	0.654516	-1.62041	4.12118e-34	-0.889099	-1.69665
184731889	chr3:184731889:C:T	2.29935e-75	-0.290387	-2.0615	1.30495e-36	-1.23718	-2.0999	1.06371e-34	-1.81711	-2.12301
184731947	chr3:184731947:C:T	4.3616e-75	-8.17673e-10	-1.71167	4.96383e-36	-8.17673e-10	-2.00107	6.91238e-34	-8.17673e-10	-2.06857
184732398	chr3:184732398:A:G	1.09775e-75	-0.97564	-2.1156	1.32433e-36	-1.19579	-2.12655	1.27425e-34	-1.6882	-2.07133
184732846	chr3:184732846:C:T	3.149e-75	-8.17673e-10	-2.03742	4.71627e-36	-8.17673e-10	-2.05223	7.00301e-34	-8.17673e-10	-2.05554
184732980	chr3:184732980:C:G	3.0072e-75	-8.17673e-10	-2.0835	4.61119e-36	-8.17673e-10	-2.07476	6.94495e-34	-8.17673e-10	-2.06387
184733176	chr3:184733176:A:G	3.53999e-75	-8.17673e-10	-1.92038	5.06825e-36	-8.17673e-10	-1.98025	7.84472e-34	-8.17673e-10	-1.94204
184733177	chr3:184733177:T:C	2.73926e-75	-2.17682	-1.73e-09	3.44652e-36	-2.36588	-1.73e-09	5.12808e-34	-2.36715	-1.73e-09
184733226	chr3:184733226:G:A	6.04101e-76	-1.67389	-2.01464	6.50484e-37	-1.91135	-2.12194	6.44143e-35	-2.32395	-2.11777
184733391	chr3:184733391:C:T	3.64075e-75	-1.89232	-1.73e-09	4.49871e-36	-2.09946	-1.73e-09	5.42056e-34	-2.31168	-1.73e-09
184733794	chr3:184733794:G:A	4.68023e-75	-8.17673e-10	-1.64116	6.82466e-36	-8.17673e-10	-1.68271	9.91112e-34	-8.17673e-10	-1.70823
184733838	chr3:184733838:C:T	2.35415e-76	-2.50687	-2.12404	3.65842e-37	-2.48312	-2.12569	5.34528e-35	-2.50222	-2.12604
184733964	chr3:184733964:T:C	4.66032e-75	-8.17673e-10	-1.64542	6.39732e-36	-8.17673e-10	-1.74737	1.01268e-33	-8.17673e-10	-1.6867
184734118	chr3:184734118:A:G	4.12822e-75	-8.17673e-10	-1.76666	9.03783e-36	-8.17673e-10	-1.40183	1.55409e-33	-8.17673e-10	-1.25841
184734881	chr3:184734881:G:A	1.92759e-75	-2.52824	-1.73e-09	3.50629e-36	-2.34869	-1.73e-09	4.30911e-34	-2.54115	-1.73e-09
184734911	chr3:184734911:C:G	4.12497e-75	-8.17673e-10	-1.76745	8.88162e-36	-8.17673e-10	-1.41926	1.50453e-33	-8.17673e-10	-1.29082
184735065	chr3:184735065:C:T	8.0905e-76	-1.47273	-1.92368	9.46572e-37	-1.78976	-1.8684	2.09546e-34	-1.59541	-1.6667
184735124	chr3:184735124:T:C	2.93822e-75	-8.17673e-10	-2.1067	4.41619e-36	-8.17673e-10	-2.11797	6.56936e-34	-8.17673e-10	-2.11947
184735269	chr3:184735269:T:C	2.89784e-76	-2.5334	-1.88973	4.9667e-37	-2.53495	-1.76813	1.00331e-34	-2.37094	-1.62765
184735608	chr3:184735608:G:A	3.07178e-75	-8.17673e-10	-2.06225	4.7454e-36	-8.17673e-10	-2.04607	6.69778e-34	-8.17673e-10	-2.10011
184735900	chr3:184735900:G:A	3.14954e-75	-2.03725	-1.73e-09	4.52323e-36	-2.09402	-1.73e-09	5.40395e-34	-2.31475	-1.73e-09
184736295	chr3:184736295:C:G	2.59625e-75	-0.464175	-1.76626	2.71886e-36	-0.726431	-1.8766	1.80412e-34	-1.32213	-2.08968
184737318	chr3:184737318:G:A	2.89216e-75	-8.17673e-10	-2.1225	4.51462e-36	-8.17673e-10	-2.09593	7.04048e-34	-8.17673e-10	-2.05021
184737451	chr3:184737451:A:T	2.887e-76	-2.54661	-1.88026	4.87717e-37	-2.52967	-1.79159	9.91298e-35	-2.34725	-1.66338
184737458	chr3:184737458:T:A	2.88536e-76	-2.54658	-1.88087	4.89538e-37	-2.52524	-1.7923	1.00459e-34	-2.3331	-1.66421
184737585	chr3:184737585:A:G	1.01671e-74	1.25159	-2.11694	1.49959e-35	1.2303	-2.12577	3.17139e-34	-0.720484	-2.12723
184737732	chr3:184737732:T:A	2.92567e-75	-8.17673e-10	-2.11099	4.43384e-36	-8.17673e-10	-2.11398	6.6393e-34	-8.17673e-10	-2.10888
184737763	chr3:184737763:C:T	2.88462e-75	-8.17673e-10	-2.12511	4.38167e-36	-8.17673e-10	-2.12582	6.51591e-34	-8.17673e-10	-2.12764
184737774	chr3:184737774:G:A	2.40154e-75	-2.3084	-1.73e-09	4.055e-36	-2.2033	-1.73e-09	6.20585e-34	-2.17639	-1.73e-09
184738638	chr3:184738638:GAAGCA:G	1.9053e-75	-2.53987	-1.73e-09	2.87746e-36	-2.54634	-1.73e-09	4.52747e-34	-2.49172	-1.73e-09
184738752	chr3:184738752:A:C	3.47915e-75	-8.17673e-10	-1.93772	4.58233e-36	-8.17673e-10	-2.08104	6.58672e-34	-8.17673e-10	-2.11683
184738761	chr3:184738761:C:T	4.01785e-75	-8.17673e-10	-1.79376	4.99969e-36	-8.17673e-10	-1.99387	6.96275e-34	-8.17673e-10	-2.06131
184738889	chr3:184738889:G:A	2.93134e-75	-8.17673e-10	-2.10905	4.4703e-36	-8.17673e-10	-2.10579	6.61775e-34	-8.17673e-10	-2.11213
184739290	chr3:184739290:A:G	7.24738e-76	-1.39593	-2.11053	1.38457e-36	-1.15116	-2.12669	1.08082e-34	-1.80861	-2.11556
184739319	chr3:184739319:A:T	3.35881e-75	-8.17673e-10	-1.97292	5.5281e-36	-8.17673e-10	-1.8934	8.61541e-34	-8.17673e-10	-1.84833
184739321	chr3:184739321:G:A	3.61737e-75	-8.17673e-10	-1.89876	4.70579e-36	-8.17673e-10	-2.05445	6.69249e-34	-8.17673e-10	-2.1009
184740054	chr3:184740054:C:G	1.89693e-75	-2.54427	-1.73e-09	2.97187e-36	-2.51405	-1.73e-09	6.32603e-34	-2.15721	-1.73e-09
184740676	chr3:184740676:C:T	1.15781e-73	3.20617	-1.63898	5.41821e-35	1.9357	-1.5466	5.7279e-34	-0.758809	-1.49773
184741111	chr3:184741111:G:A	3.02523e-75	-8.17673e-10	-2.07752	4.6518e-36	-8.17673e-10	-2.06599	6.74356e-34	-8.17673e-10	-2.0933
184741119	chr3:184741119:C:A	3.22417e-75	-8.17673e-10	-2.01383	5.18635e-36	-8.17673e-10	-1.95722	7.32983e-34	-8.17673e-10	-2.00993
184741711	chr3:184741711:G:A	1.25366e-75	-1.22379	-1.73465	9.71443e-37	-1.84903	-1.78319	8.90578e-35	-2.21391	-1.90386
184741879	chr3:184741879:C:T	1.26551e-75	-1.19115	-1.75788	9.67806e-37	-1.82903	-1.80694	8.90149e-35	-2.19994	-1.91831
184741901	chr3:184741901:T:C	9.71219e-76	-1.19745	-2.01626	1.71518e-36	-1.02693	-2.0368	2.16684e-34	-1.43935	-1.78926
184742088	chr3:184742088:T:G	3.62952e-76	-2.51472	-1.68328	5.73902e-37	-2.54371	-1.61484	1.19157e-34	-2.43971	-1.38691
184742153	chr3:184742153:C:T	2.50606e-76	-2.44619	-2.12219	3.77589e-37	-2.45141	-2.12579	5.45663e-35	-2.52917	-2.07847
184742237	chr3:184742237:G:A	2.91867e-75	-8.17673e-10	-2.11338	4.57619e-36	-8.17673e-10	-2.08238	7.20035e-34	-8.17673e-10	-2.02775
184742335	chr3:184742335:A:G	2.90638e-75	-8.17673e-10	-2.1176	4.39893e-36	-8.17673e-10	-2.12189	6.51865e-34	-8.17673e-10	-2.12722
184742602	chr3:184742602:G:A	1.27797e-75	-0.815613	-2.12362	1.42209e-36	-1.12364	-2.12748	8.00477e-35	-2.20941	-2.01502
184742609	chr3:184742609:G:T	5.52115e-76	-1.82448	-1.95402	1.02766e-36	-1.5528	-2.02317	1.31636e-34	-1.77658	-1.95044
184742693	chr3:184742693:T:C	3.12458e-75	-8.17673e-10	-2.04521	4.73153e-36	-8.17673e-10	-2.049	7.18214e-34	-8.17673e-10	-2.03029
184742956	chr3:184742956:AGAG:A	2.98347e-75	-8.17673e-10	-2.09142	4.48136e-36	-8.17673e-10	-2.10332	6.53901e-34	-8.17673e-10	-2.1241
184743119	chr3:184743119:T:C	3.30542e-75	-8.17673e-10	-1.98895	6.2382e-36	-8.17673e-10	-1.77256	1.02991e-33	-8.17673e-10	-1.66983
184743219	chr3:184743219:G:T	2.54957e-73	4.48055	-2.12396	9.15405e-35	3.02506	-2.11153	6.88355e-34	0.0408573	-2.11361
184743703	chr3:184743703:T:C	7.28431e-75	-8.17673e-10	-1.19879	1.18625e-35	-8.17673e-10	-1.12987	1.8575e-33	-8.17673e-10	-1.08007
184743730	chr3:184743730:T:C	3.17693e-75	-8.17673e-10	-2.02859	4.5431e-36	-8.17673e-10	-2.08964	7.00081e-34	-8.17673e-10	-2.05586
184743896	chr3:184743896:G:A	7.02753e-76	-1.42053	-2.11673	8.04937e-37	-1.72463	-2.09561	6.93508e-35	-2.48988	-1.878
184745152	chr3:184745152:G:A	7.22497e-76	-2.39222	-1.11733	1.40762e-36	-2.24499	-1.01636	5.00706e-34	-1.38126	-1.00978
184745270	chr3:184745270:G:C	1.14327e-74	-8.17673e-10	-0.748031	2.87576e-35	-8.17673e-10	-0.244344	5.72032e-33	-8.17673e-10	0.0447248
184745460	chr3:184745460:C:T	3.33343e-75	-1.98051	-1.73e-09	5.5118e-36	-1.89636	-1.73e-09	1.07739e-33	-1.62476	-1.73e-09
184745717	chr3:184745717:G:A	4.67529e-75	0.443168	-2.08539	5.22183e-36	0.135495	-2.0859	4.62027e-34	-0.532056	-1.93938
184746126	chr3:184746126:C:G	2.92937e-75	-8.17673e-10	-2.10972	4.47835e-36	-8.17673e-10	-2.10399	6.57816e-34	-8.17673e-10	-2.11813
184746206	chr3:184746206:G:A	2.87785e-75	-8.17673e-10	-2.12746	4.42255e-36	-8.17673e-10	-2.11653	7.16867e-34	-8.17673e-10	-2.03216
184746235	chr3:184746235:C:G	4.04018e-75	0.215692	-2.00391	3.47904e-36	-0.277888	-2.0786	3.48195e-34	-0.659741	-2.09455
184746424	chr3:184746424:G:A	1.7786e-75	-2.31655	-0.292129	3.48999e-36	-2.39071	0.0373645	6.62865e-34	-2.26079	0.150308
184746949	chr3:184746949:T:A	3.64023e-75	-8.17673e-10	-1.89246	5.93935e-36	-8.17673e-10	-1.82165	8.33293e-34	-8.17673e-10	-1.88167
184747125	chr3:184747125:C:T	2.22595e-75	-2.38432	-1.73e-09	3.42006e-36	-2.37359	-1.73e-09	4.5423e-34	-2.48845	-1.73e-09
184747319	chr3:184747319:G:T	3.0415e-75	-8.17673e-10	-2.07216	4.37666e-36	-8.17673e-10	-2.12696	6.57516e-34	-8.17673e-10	-2.11859
184747320	chr3:184747320:C:T	3.02812e-75	-8.17673e-10	-2.07657	4.37488e-36	-8.17673e-10	-2.12737	6.58758e-34	-8.17673e-10	-2.1167
184747336	chr3:184747336:G:A	6.54229e-75	0.336488	-1.64271	6.162e-36	-0.0326676	-1.75218	3.56499e-34	-0.632208	-2.09851
184747537	chr3:184747537:C:T	6.0939e-76	-1.82845	-1.85136	6.96631e-37	-2.12321	-1.84154	8.03089e-35	-2.51614	-1.70503
184747751	chr3:184747751:A:G	4.19824e-76	-1.94191	-2.11051	6.28375e-37	-1.95021	-2.11766	6.2577e-35	-2.35724	-2.11341
184747830	chr3:184747830:G:T	5.34216e-76	-1.88246	-1.929	6.67833e-37	-2.09032	-1.91664	7.47373e-35	-2.49284	-1.80023
184747951	chr3:184747951:T:C	6.59544e-76	-1.70047	-1.90024	7.96281e-37	-1.93825	-1.8928	8.18396e-35	-2.43195	-1.77035
184748571	chr3:184748571:C:T	3.5715e-76	-2.08708	-2.12703	5.40268e-37	-2.10341	-2.11552	5.9924e-35	-2.41782	-2.09616
184748674	chr3:184748674:G:C	2.93314e-76	-2.54146	-1.86956	4.24772e-37	-2.54614	-1.91331	9.29867e-35	-2.135	-1.9396
184749650	chr3:184749650:G:A	1.11618e-75	-2.36036	-0.71423	1.93469e-36	-2.44013	-0.50317	4.7569e-34	-2.24914	-0.193147
184749651	chr3:184749651:C:A	1.08239e-75	-2.36432	-0.741012	1.87439e-36	-2.44307	-0.53189	4.58708e-34	-2.25414	-0.2245
184749782	chr3:184749782:C:T	9.78268e-76	-2.51661	-0.68987	2.5968e-36	-2.54589	-0.10308	1.04938e-33	-2.3859	0.734798
184749783	chr3:184749783:G:A	4.15604e-75	-8.17673e-10	-1.75995	6.49663e-36	-8.17673e-10	-1.73196	8.7613e-34	-8.17673e-10	-1.83154
184749931	chr3:184749931:G:C	3.23362e-75	-8.17673e-10	-2.01091	4.47445e-36	-8.17673e-10	-2.10486	6.52112e-34	-8.17673e-10	-2.12684
184749932	chr3:184749932:G:A	3.47198e-75	-8.17673e-10	-1.93978	4.9219e-36	-8.17673e-10	-2.00955	7.31837e-34	-8.17673e-10	-2.0115
184750015	chr3:184750015:A:G	3.83527e-76	-2.52057	-1.62229	6.09855e-37	-2.54642	-1.55136	9.36455e-35	-2.5251	-1.54243
184750124	chr3:184750124:A:G	1.65885e-74	-8.17673e-10	-0.375801	1.9798e-35	-8.17673e-10	-0.617667	2.09253e-33	-8.17673e-10	-0.960926
184750307	chr3:184750307:G:A	5.5383e-75	-8.17673e-10	-1.47282	1.10636e-35	-8.17673e-10	-1.19959	1.61324e-33	-8.17673e-10	-1.22105
184750373	chr3:184750373:A:G	5.05597e-75	-8.17673e-10	-1.56394	9.66025e-36	-8.17673e-10	-1.33523	1.38721e-33	-8.17673e-10	-1.37201
184750511	chr3:184750511:C:G	5.89791e-76	-1.87412	-1.83837	1.44123e-36	-1.50463	-1.73312	1.93878e-34	-1.68101	-1.65881
184750545	chr3:184750545:G:A	5.59115e-75	-1.46332	-1.73e-09	8.49093e-36	-1.46425	-1.73e-09	2.06693e-33	-0.973233	-1.73e-09
184750815	chr3:184750815:G:A	7.01358e-76	-1.41179	-2.12746	5.70272e-37	-2.04115	-2.12374	3.11567e-34	-0.74079	-2.12465
184750958	chr3:184750958:T:C	4.11748e-76	-2.01904	-2.05281	7.4662e-37	-1.85896	-2.03649	9.97466e-35	-1.88161	-2.12281
184751132	chr3:184751132:G:T	2.92156e-75	-8.17673e-10	-2.11239	4.43335e-36	-8.17673e-10	-2.11409	6.53753e-34	-8.17673e-10	-2.12432
184751325	chr3:184751325:A:G	2.36109e-76	-2.50721	-2.12076	5.38294e-37	-2.10061	-2.12199	5.75072e-35	-2.43671	-2.11844
184751609	chr3:184751609:C:G	2.90851e-75	-8.17673e-10	-2.11687	4.41489e-36	-8.17673e-10	-2.11826	6.52534e-34	-8.17673e-10	-2.12619
184751646	chr3:184751646:A:G	2.95297e-75	-8.17673e-10	-2.1017	4.49151e-36	-8.17673e-10	-2.10106	6.57533e-34	-8.17673e-10	-2.11856
184751725	chr3:184751725:A:T	2.64391e-76	-2.3914	-2.12343	3.99112e-37	-2.42851	-2.09325	1.19656e-34	-1.82871	-1.99373
184752145	chr3:184752145:C:T	9.21662e-75	-8.17673e-10	-0.9635	1.37925e-35	-8.17673e-10	-0.979124	2.27845e-33	-8.17673e-10	-0.875803
184752309	chr3:184752309:T:C	4.80666e-76	-2.54656	-1.37054	9.60059e-37	-2.54665	-1.09736	1.64664e-34	-2.52884	-0.974311
184752542	chr3:184752542:C:A	3.93307e-76	-2.06142	-2.05626	8.76512e-37	-1.68024	-2.05482	6.98599e-35	-2.332	-2.02856
184752605	chr3:184752605:C:G	3.14751e-76	-2.25889	-2.08159	3.61548e-37	-2.52247	-2.09814	7.29506e-35	-2.19043	-2.12684
184752787	chr3:184752787:A:G	3.13716e-75	-2.04119	-1.73e-09	4.91529e-36	-2.0109	-1.73e-09	5.24278e-34	-2.34503	-1.73e-09
184752871	chr3:184752871:T:C	3.43891e-75	-8.17673e-10	-1.94935	5.24586e-36	-8.17673e-10	-1.94581	8.09725e-34	-8.17673e-10	-1.91036
184754980	chr3:184754980:C:T	3.40389e-75	-8.17673e-10	-1.95959	5.3471e-36	-8.17673e-10	-1.92669	7.55765e-34	-8.17673e-10	-1.97932
184755069	chr3:184755069:G:A	5.20121e-75	-8.17673e-10	-1.53562	8.20614e-36	-8.17673e-10	-1.49837	1.09829e-33	-8.17673e-10	-1.60555
184755235	chr3:184755235:G:C	3.40925e-76	-2.25454	-2.00606	4.85808e-37	-2.27673	-2.04846	9.84228e-35	-1.91014	-2.10764
184755250	chr3:184755250:G:A	2.66661e-76	-2.38214	-2.12415	3.83228e-37	-2.4349	-2.12747	1.12255e-34	-1.78599	-2.1003
184755503	chr3:184755503:G:GA	6.02423e-76	-2.47974	-1.21156	1.09396e-36	-2.45746	-1.05599	2.47699e-34	-2.50166	-0.593184
184755504	chr3:184755504:C:G	6.06028e-76	-2.47817	-1.20717	1.10187e-36	-2.45561	-1.05063	2.49149e-34	-2.50293	-0.586074
184755720	chr3:184755720:C:G	4.02437e-75	-8.17673e-10	-1.79214	5.92664e-36	-8.17673e-10	-1.82379	7.73248e-34	-8.17673e-10	-1.95645
184756333	chr3:184756333:C:T	2.64362e-76	-2.41833	-2.09661	3.78398e-37	-2.46264	-2.11241	1.00995e-34	-1.8691	-2.12288
184756942	chr3:184756942:G:A	3.47304e-76	-2.21018	-2.03188	4.03366e-37	-2.45723	-2.05393	1.48721e-34	-1.5024	-2.10259
184757248	chr3:184757248:C:T	1.89914e-75	-2.54311	-1.73e-09	3.47706e-36	-2.35706	-1.73e-09	5.10194e-34	-2.37226	-1.73e-09
184757728	chr3:184757728:A:G	1.40314e-74	-8.17673e-10	-0.543208	2.27787e-35	-8.17673e-10	-0.477424	2.72208e-33	-8.17673e-10	-0.697903
184757908	chr3:184757908:T:C	2.88106e-75	-8.17673e-10	-2.12635	4.37684e-36	-8.17673e-10	-2.12692	6.52103e-34	-8.17673e-10	-2.12685
184758045	chr3:184758045:G:A	2.95698e-75	-8.17673e-10	-2.10034	4.62827e-36	-8.17673e-10	-2.07106	7.91715e-34	-8.17673e-10	-1.93285
184758096	chr3:184758096:A:T	2.14451e-75	-1.23436	-1.18724	3.81868e-36	-1.06194	-1.20141	4.92525e-34	-1.29002	-1.11749
184758120	chr3:184758120:C:T	4.16196e-76	-2.29587	-1.76523	6.39675e-37	-2.16031	-1.88973	1.90601e-34	-1.44691	-1.90997
184758299	chr3:184758299:G:A	1.49265e-75	-0.853262	-1.93069	1.50881e-36	-1.25528	-1.93665	1.51019e-34	-1.67198	-1.91767
184758674	chr3:184758674:A:C	2.92477e-75	-8.17673e-10	-2.11129	4.37549e-36	-8.17673e-10	-2.12723	6.60466e-34	-8.17673e-10	-2.11411
184758684	chr3:184758684:C:T	3.0455e-75	-8.17673e-10	-2.07084	4.57225e-36	-8.17673e-10	-2.08324	7.37172e-34	-8.17673e-10	-2.00423
184758806	chr3:184758806:G:A	1.89273e-75	-2.54649	-1.73e-09	3.02071e-36	-2.49776	-1.73e-09	4.59417e-34	-2.4771	-1.73e-09
184759243	chr3:184759243:C:T	8.96318e-75	-8.17673e-10	-0.991384	1.53736e-35	-8.17673e-10	-0.870594	1.73624e-33	-8.17673e-10	-1.14758
184759722	chr3:184759722:C:T	6.62776e-76	-2.20464	-1.39119	1.00353e-36	-2.26008	-1.33964	1.58256e-34	-2.19105	-1.35178
184759875	chr3:184759875:G:A	1.0596e-75	-2.13233	-0.994293	1.63139e-36	-2.20165	-0.912163	2.65184e-34	-2.13246	-0.894169
184759977	chr3:184759977:C:T	3.1284e-75	-8.17673e-10	-2.04399	4.64817e-36	-8.17673e-10	-2.06677	6.96428e-34	-8.17673e-10	-2.06109
184760067	chr3:184760067:C:T	1.93936e-75	-2.52215	-1.73e-09	2.94818e-36	-2.52206	-1.73e-09	4.2856e-34	-2.54662	-1.73e-09
184760288	chr3:184760288:CA:C	2.40764e-76	-2.54665	-2.0618	3.7517e-37	-2.54592	-2.0377	8.25512e-35	-2.33854	-1.85509
184760832	chr3:184760832:G:A	2.87851e-75	-8.17673e-10	-2.12723	4.37455e-36	-8.17673e-10	-2.12744	6.5196e-34	-8.17673e-10	-2.12707
184761079	chr3:184761079:G:A	3.01464e-75	-8.17673e-10	-2.08103	5.26335e-36	-8.17673e-10	-1.94248	8.69391e-34	-8.17673e-10	-1.83926
184762363	chr3:184762363:T:A	1.41934e-75	-0.82272	-2.0116	3.58587e-36	-0.341396	-1.98485	7.10072e-34	-0.0230451	-2.01864
184762459	chr3:184762459:T:C	1.44273e-75	-0.884593	-1.93338	3.04738e-36	-0.670969	-1.81799	2.45131e-34	-1.16971	-1.93555
184762473	chr3:184762473:G:A	7.49241e-75	-8.17673e-10	-1.17062	1.27209e-35	-8.17673e-10	-1.06	1.4778e-33	-8.17673e-10	-1.30874
184762594	chr3:184762594:G:A	3.58388e-75	-8.17673e-10	-1.90806	5.75125e-36	-8.17673e-10	-1.85383	9.15155e-34	-8.17673e-10	-1.78796
184762824	chr3:184762824:G:C	1.61902e-75	-0.742084	-1.96061	3.41776e-36	-0.525028	-1.84923	2.73325e-34	-1.03636	-1.96003
184763041	chr3:184763041:T:C	2.24721e-74	-0.0722343	-1.73e-09	3.69619e-35	0.00664104	-1.73e-09	6.48049e-33	0.169497	-1.73e-09
184763208	chr3:184763208:G:A	8.58112e-76	-2.29682	-1.04071	1.26394e-36	-2.41528	-0.953736	1.12043e-34	-2.48176	-1.40641
184763368	chr3:184763368:C:T	2.87755e-75	-8.17673e-10	-2.12757	4.43389e-36	-8.17673e-10	-2.11397	6.79961e-34	-8.17673e-10	-2.08502
184763849	chr3:184763849:G:A	5.3958e-76	-2.11592	-1.68555	1.07762e-36	-1.9954	-1.53309	2.74695e-34	-1.4852	-1.5062
184764025	chr3:184764025:A:G	4.06411e-75	-0.420239	-1.36208	9.10423e-36	-0.163776	-1.23073	8.23578e-34	-0.561941	-1.33146
184764057	chr3:184764057:AG:A	1.33571e-75	-2.02302	-0.872031	1.47375e-36	-2.35008	-0.865354	1.30391e-34	-2.40888	-1.32764
184764157	chr3:184764157:T:C	3.21791e-75	-8.17673e-10	-2.01578	4.93078e-36	-8.17673e-10	-2.00775	7.48877e-34	-8.17673e-10	-1.98848
184764518	chr3:184764518:CT:C	3.36305e-75	-0.497931	-1.47373	7.4298e-36	-0.240354	-1.35739	6.91698e-34	-0.622122	-1.44578
184764534	chr3:184764534:G:A	3.03775e-75	-8.17673e-10	-2.07339	4.71259e-36	-8.17673e-10	-2.05301	7.40431e-34	-8.17673e-10	-1.99982
184764563	chr3:184764563:C:T	3.09767e-75	-8.17673e-10	-2.05386	4.51683e-36	-8.17673e-10	-2.09544	7.16878e-34	-8.17673e-10	-2.03215
184764598	chr3:184764598:A:G	3.15688e-76	-2.39814	-1.93937	5.02394e-37	-2.43422	-1.8574	9.41911e-35	-2.54612	-1.51561
184764748	chr3:184764748:G:C	5.12577e-75	-8.17673e-10	-1.55023	7.3917e-36	-8.17673e-10	-1.60289	1.10028e-33	-8.17673e-10	-1.60373
184764751	chr3:184764751:G:A	4.95557e-75	-8.17673e-10	-1.584	7.14176e-36	-8.17673e-10	-1.63729	1.06144e-33	-8.17673e-10	-1.63967
184764813	chr3:184764813:G:A	3.20666e-75	-0.436373	-1.58291	6.90019e-36	-0.189425	-1.48227	6.32486e-34	-0.591532	-1.56586
184764846	chr3:184764846:C:T	4.89875e-75	-0.372091	-1.22344	1.05116e-35	-0.148633	-1.10213	9.50363e-34	-0.538488	-1.21172
184765199	chr3:184765199:G:A	2.0035e-75	-2.48961	-1.73e-09	2.9145e-36	-2.53355	-1.73e-09	4.3314e-34	-2.53599	-1.73e-09
184765905	chr3:184765905:C:T	1.34187e-74	-8.17673e-10	-0.587863	2.42032e-35	-8.17673e-10	-0.416763	3.03301e-33	-8.17673e-10	-0.589744
184766343	chr3:184766343:T:C	3.0008e-75	-8.17673e-10	-2.08563	6.35731e-36	-8.17673e-10	-1.75364	1.18304e-33	-8.17673e-10	-1.53121
184766389	chr3:184766389:G:A	3.62474e-76	-2.22345	-1.97586	7.39599e-37	-1.87663	-2.02827	9.06505e-35	-2.21724	-1.8828
184766768	chr3:184766768:A:T	1.95018e-75	-2.51658	-1.73e-09	3.26488e-36	-2.42003	-1.73e-09	5.14778e-34	-2.36332	-1.73e-09
184766823	chr3:184766823:A:AC	6.10098e-76	-2.13804	-1.54061	8.81064e-37	-2.23429	-1.49559	1.48233e-34	-1.66438	-1.94388
184767034	chr3:184767034:CTG:C	3.5426e-75	-1.91965	-1.73e-09	4.99818e-36	-1.99417	-1.73e-09	5.2875e-34	-2.33654	-1.73e-09
184767118	chr3:184767118:TG:T	3.50255e-75	-8.17673e-10	-1.93102	5.30756e-36	-8.17673e-10	-1.93412	7.69585e-34	-8.17673e-10	-1.9612
184767475	chr3:184767475:C:T	2.52586e-76	-2.43338	-2.12713	4.96234e-37	-2.18641	-2.11755	5.62018e-35	-2.45665	-2.12145
184767760	chr3:184767760:G:A	2.49006e-75	-2.04135	-0.230854	5.12954e-36	-1.91825	-0.0499826	1.20138e-33	-1.84736	0.331523
184767782	chr3:184767782:G:A	9.95054e-76	-2.27677	-0.912701	1.85889e-36	-2.36198	-0.62129	2.76264e-34	-2.18313	-0.802572
184767993	chr3:184767993:T:A	4.5542e-75	-8.17673e-10	-1.66846	7.68101e-36	-8.17673e-10	-1.5645	1.03036e-33	-8.17673e-10	-1.66939
184768053	chr3:184768053:A:G	2.81482e-76	-2.32495	-2.12725	5.96593e-37	-1.99433	-2.12544	6.29972e-35	-2.35964	-2.10433
184768201	chr3:184768201:G:A	4.05492e-76	-2.51335	-1.57382	1.44371e-36	-2.15611	-1.07993	3.70107e-34	-1.76955	-0.923715
184768329	chr3:184768329:C:T	7.89288e-75	-1.11855	-1.73e-09	8.34304e-36	-1.48182	-1.73e-09	5.29202e-34	-2.33568	-1.73e-09
184768373	chr3:184768373:G:A	4.16054e-75	-8.17673e-10	-1.75886	7.09096e-36	-8.17673e-10	-1.64443	9.52733e-34	-8.17673e-10	-1.74772
184768401	chr3:184768401:G:A	1.01367e-75	-2.32826	-0.842672	1.84715e-36	-2.40399	-0.585608	2.68596e-34	-2.24208	-0.771765
184768416	chr3:184768416:C:T	1.07082e-75	-2.31887	-0.79722	1.9565e-36	-2.39866	-0.53343	2.84157e-34	-2.23382	-0.723705
184768509	chr3:184768509:T:C	1.6107e-75	-1.13185	-1.57598	3.28191e-36	-0.754	-1.66082	6.41829e-34	-0.484867	-1.65787
184768525	chr3:184768525:A:G	3.01239e-75	-8.17673e-10	-2.08177	4.57173e-36	-8.17673e-10	-2.08336	6.8452e-34	-8.17673e-10	-2.07834
184768796	chr3:184768796:G:A	3.54053e-75	-8.17673e-10	-1.92023	5.37223e-36	-8.17673e-10	-1.922	8.10701e-34	-8.17673e-10	-1.90915
184768885	chr3:184768885:T:C	6.19714e-75	-1.36042	-1.73e-09	6.1815e-36	-1.78169	-1.73e-09	4.73932e-34	-2.44599	-1.73e-09
184768944	chr3:184768944:C:G	3.13582e-75	-8.17673e-10	-2.04162	4.71614e-36	-8.17673e-10	-2.05226	7.30964e-34	-8.17673e-10	-2.01269
184769214	chr3:184769214:T:A	1.99805e-75	-2.49234	-1.73e-09	3.41786e-36	-2.37423	-1.73e-09	5.45423e-34	-2.30549	-1.73e-09
184769248	chr3:184769248:T:C	3.15412e-75	-8.17673e-10	-2.0358	6.41091e-36	-8.17673e-10	-1.74525	1.1328e-33	-8.17673e-10	-1.5746
184769360	chr3:184769360:A:G	6.14517e-75	-0.226502	-1.14234	1.49044e-35	0.186458	-1.08805	3.923e-33	0.879222	-1.21167
184770690	chr3:184770690:C:G	1.91075e-75	-2.53701	-1.73e-09	2.91227e-36	-2.53431	-1.73e-09	4.47315e-34	-2.50379	-1.73e-09
184770797	chr3:184770797:G:A	3.11181e-75	-8.17673e-10	-2.0493	4.67865e-36	-8.17673e-10	-2.06024	6.98235e-34	-8.17673e-10	-2.0585
184770991	chr3:184770991:G:A	1.44728e-75	-0.991573	-1.82325	3.13388e-36	-0.543609	-1.91736	5.68487e-34	-0.340702	-1.92337
184771034	chr3:184771034:C:T	5.11525e-75	-8.17673e-10	-1.55228	8.62204e-36	-8.17673e-10	-1.44893	1.14115e-33	-8.17673e-10	-1.56726
184771052	chr3:184771052:G:A	3.11175e-75	-8.17673e-10	-2.04932	4.75862e-36	-8.17673e-10	-2.04329	7.03887e-34	-8.17673e-10	-2.05044
184771128	chr3:184771128:T:C	2.3641e-76	-2.52683	-2.09987	3.5625e-37	-2.52926	-2.10611	5.8019e-35	-2.54665	-1.99963
184771414	chr3:184771414:G:A	3.36135e-75	-8.17673e-10	-1.97217	5.46618e-36	-8.17673e-10	-1.90467	7.80757e-34	-8.17673e-10	-1.94679
184771760	chr3:184771760:A:G	3.80227e-74	0.453673	-1.73e-09	8.4026e-35	0.827879	-1.73e-09	2.2287e-32	1.40471	-1.73e-09
184772111	chr3:184772111:C:A	5.43154e-75	-2.35709	0.8648	1.14577e-35	-2.31232	1.14773	3.02158e-33	-2.23239	1.63887
184772407	chr3:184772407:C:T	9.56965e-75	-8.17673e-10	-0.925912	1.95643e-35	-8.17673e-10	-0.629542	3.54131e-33	-8.17673e-10	-0.434801
184772592	chr3:184772592:G:A	4.81003e-75	-8.17673e-10	-1.61381	7.42521e-36	-8.17673e-10	-1.59837	1.22557e-33	-8.17673e-10	-1.49589
184772824	chr3:184772824:A:T	3.08628e-75	-8.17673e-10	-2.05754	4.6206e-36	-8.17673e-10	-2.07272	6.70976e-34	-8.17673e-10	-2.09832
184772866	chr3:184772866:AAG:A	2.74195e-76	-2.45076	-2.02766	4.14724e-37	-2.48972	-1.99367	8.01823e-35	-2.15033	-2.07242
184773017	chr3:184773017:G:C	4.69104e-76	-2.53838	-1.40305	5.62718e-37	-2.50385	-1.67437	7.79469e-35	-2.37826	-1.87276
184773135	chr3:184773135:A:G	8.70627e-75	-8.17673e-10	-1.02046	1.00104e-35	-8.17673e-10	-1.29962	1.05188e-33	-8.17673e-10	-1.64872
184773259	chr3:184773259:T:C	3.45834e-76	-2.37653	-1.86978	7.05025e-37	-2.12295	-1.82982	1.41334e-34	-1.86384	-1.79208
184773260	chr3:184773260:T:C	1.48681e-75	-2.54225	-0.245625	2.02756e-36	-2.5447	-0.351719	1.97381e-34	-2.34872	-0.973203
184773427	chr3:184773427:T:C	4.94634e-75	-8.17673e-10	-1.58586	7.11467e-36	-8.17673e-10	-1.64109	8.9313e-34	-8.17673e-10	-1.81232
184773953	chr3:184773953:C:A	3.37673e-75	-8.17673e-10	-1.9676	5.37889e-36	-8.17673e-10	-1.92077	7.66728e-34	-8.17673e-10	-1.96492
184774141	chr3:184774141:A:T	7.80899e-75	-8.17673e-10	-1.12923	9.75836e-36	-8.17673e-10	-1.32512	1.5454e-33	-8.17673e-10	-1.26402
184774433	chr3:184774433:G:A	3.11679e-76	-2.22576	-2.12453	5.26222e-37	-2.13337	-2.11191	9.82674e-35	-2.0674	-1.95196
184775131	chr3:184775131:G:A	5.51978e-74	2.54949	-1.72307	8.26494e-35	2.53671	-1.72535	3.39285e-33	1.23456	-1.71219
184775177	chr3:184775177:A:G	5.60104e-75	-0.843638	-0.617918	6.08561e-36	-1.02628	-0.771036	3.60039e-34	-1.99736	-0.723486
184775190	chr3:184775190:T:C	3.79436e-75	-0.885771	-0.965222	4.72436e-36	-1.00863	-1.04189	2.73119e-34	-1.89714	-1.10001
184775263	chr3:184775263:G:A	6.77074e-74	2.92178	-1.89109	1.0391e-34	2.90978	-1.8695	3.8777e-33	1.53899	-1.88305
184775389	chr3:184775389:G:A	6.60936e-75	0.441272	-1.73729	8.23117e-36	0.210075	-1.70539	5.67435e-34	-0.768326	-1.4976
184775641	chr3:184775641:A:G	2.92756e-75	-8.17673e-10	-2.11034	4.38809e-36	-8.17673e-10	-2.12435	6.75107e-34	-8.17673e-10	-2.09218
184775893	chr3:184775893:A:C	2.55597e-76	-2.43806	-2.1106	4.36675e-37	-2.37672	-2.05509	6.21032e-35	-2.51223	-1.96602
184776195	chr3:184776195:C:G	4.1979e-74	2.23013	-1.67747	6.93161e-35	2.32784	-1.69241	3.54052e-33	1.24193	-1.67696
184776516	chr3:184776516:C:T	3.884e-76	-2.21073	-1.91949	6.44526e-37	-2.1374	-1.90508	1.14187e-34	-1.94263	-1.92659
184776734	chr3:184776734:C:G	2.88308e-75	-8.17673e-10	-2.12565	4.3743e-36	-8.17673e-10	-2.1275	6.52538e-34	-8.17673e-10	-2.12618
184776775	chr3:184776775:C:T	2.80976e-74	-8.17673e-10	0.151177	4.25321e-35	-8.17673e-10	0.147011	4.7644e-33	-8.17673e-10	-0.138127
184776886	chr3:184776886:T:G	4.78377e-75	-0.815486	-0.803794	5.89201e-36	-0.929126	-0.900524	3.26987e-34	-1.84897	-0.968164
184777408	chr3:184777408:T:A	2.87918e-75	-8.17673e-10	-2.127	4.44621e-36	-8.17673e-10	-2.11119	6.53676e-34	-8.17673e-10	-2.12444
184777503	chr3:184777503:G:A	2.02789e-75	-2.47751	-1.73e-09	4.15772e-36	-2.17828	-1.73e-09	5.02756e-34	-2.38695	-1.73e-09
184777660	chr3:184777660:C:T	3.54627e-75	-8.17673e-10	-1.91861	5.35637e-36	-8.17673e-10	-1.92496	7.27428e-34	-8.17673e-10	-2.01754
184778217	chr3:184778217:G:A	1.28897e-74	-8.17673e-10	-0.628077	1.71198e-35	-8.17673e-10	-0.763013	3.28019e-33	-8.17673e-10	-0.511397
184778663	chr3:184778663:C:A	3.883e-75	-8.17673e-10	-1.8279	5.62433e-36	-8.17673e-10	-1.87615	8.53019e-34	-8.17673e-10	-1.85827
184779275	chr3:184779275:T:C	1.25378e-75	-1.2445	-1.71384	2.00261e-36	-1.2199	-1.6889	1.17307e-34	-1.95473	-1.88753
184779329	chr3:184779329:G:T	2.99998e-76	-2.4166	-1.97189	4.7642e-37	-2.39114	-1.95356	8.82865e-35	-2.12036	-2.00611
184779488	chr3:184779488:G:A	1.90327e-74	-8.17673e-10	-0.23835	2.417e-35	-8.17673e-10	-0.418136	4.60932e-33	-8.17673e-10	-0.171219
184779584	chr3:184779584:G:A	6.23667e-75	-1.35406	-1.73e-09	7.06638e-36	-1.6479	-1.73e-09	5.07807e-34	-2.37695	-1.73e-09
184780316	chr3:184780316:T:G	5.3375e-75	-8.17673e-10	-1.50975	9.20318e-36	-8.17673e-10	-1.3837	1.38089e-33	-8.17673e-10	-1.37657
184780469	chr3:184780469:T:TC	9.91434e-76	-1.32185	-1.87126	1.35372e-36	-1.38691	-1.91348	1.31219e-34	-1.78756	-1.94263
184780876	chr3:184780876:A:C	2.56501e-76	-2.48923	-2.0559	3.89815e-37	-2.50436	-2.04097	5.67872e-35	-2.53843	-2.02931
184780970	chr3:184780970:C:T	2.57836e-76	-2.52275	-2.01719	3.91185e-37	-2.53486	-2.00696	5.99301e-35	-2.54639	-1.96748
184781171	chr3:184781171:G:A	4.14723e-75	-2.26687	0.504804	6.70291e-36	-2.38177	0.681067	3.67226e-33	-2.31118	1.91269
184781177	chr3:184781177:T:C	4.85362e-76	-1.94365	-1.96372	6.51641e-37	-2.06913	-1.96238	1.40709e-34	-1.88337	-1.77699
184781484	chr3:184781484:G:A	6.1977e-76	-1.63796	-2.02496	6.90454e-37	-1.97209	-2.00156	7.29491e-35	-2.26133	-2.05596
184781489	chr3:184781489:A:C	3.53301e-75	-0.567885	-1.35447	3.93368e-36	-0.834193	-1.39948	8.58761e-34	-0.638388	-1.21318
184781727	chr3:184781727:T:C	3.74802e-75	-8.17673e-10	-1.86328	5.63277e-36	-8.17673e-10	-1.87465	7.41279e-34	-8.17673e-10	-1.99868
184781802	chr3:184781802:T:C	3.23474e-75	-8.17673e-10	-2.01056	5.18806e-36	-8.17673e-10	-1.95689	8.5018e-34	-8.17673e-10	-1.86161
184781832	chr3:184781832:C:T	3.01388e-75	-0.830654	-1.25063	3.04545e-36	-1.18821	-1.30139	5.30824e-34	-1.65394	-0.678682
184781843	chr3:184781843:AT:A	9.37946e-75	-8.17673e-10	-0.945986	1.91286e-35	-8.17673e-10	-0.652062	4.05309e-33	-8.17673e-10	-0.299819
184781867	chr3:184781867:G:A	2.83334e-74	-8.17673e-10	0.159532	5.11369e-35	-8.17673e-10	0.33126	9.31374e-33	-8.17673e-10	0.532192
184781884	chr3:184781884:G:A	2.88633e-75	-8.17673e-10	-2.12452	4.38088e-36	-8.17673e-10	-2.126	6.55395e-34	-8.17673e-10	-2.12182
184782428	chr3:184782428:G:A	1.28809e-74	-8.17673e-10	-0.628761	2.11426e-35	-8.17673e-10	-0.551959	3.38397e-33	-8.17673e-10	-0.48025
184782574	chr3:184782574:A:T	4.3247e-75	-1.72017	-1.73e-09	4.38629e-36	-2.12476	-1.73e-09	8.69707e-34	-1.8389	-1.73e-09
184782602	chr3:184782602:A:C	6.88089e-76	-1.68214	-1.87621	1.07002e-36	-1.69684	-1.83873	2.63454e-34	-1.10546	-1.92772
184782730	chr3:184782730:C:A	6.68388e-76	-1.66726	-1.92014	1.04107e-36	-1.68066	-1.88234	2.61964e-34	-1.07592	-1.96293
184783211	chr3:184783211:G:T	6.56846e-75	-8.17673e-10	-1.30223	1.28634e-35	-8.17673e-10	-1.04886	2.61696e-33	-8.17673e-10	-0.737285
184783410	chr3:184783410:G:T	3.36979e-75	-8.17673e-10	-1.96966	5.19693e-36	-8.17673e-10	-1.95518	7.27878e-34	-8.17673e-10	-2.01692
184783858	chr3:184783858:G:A	2.90722e-75	-8.17673e-10	-2.11731	4.40162e-36	-8.17673e-10	-2.12128	6.53956e-34	-8.17673e-10	-2.12401
184784254	chr3:184784254:C:T	7.50346e-75	-8.17673e-10	-1.16914	1.12481e-35	-8.17673e-10	-1.18305	1.73703e-33	-8.17673e-10	-1.14712
184784269	chr3:184784269:A:G	6.56284e-75	-8.17673e-10	-1.30308	1.29137e-35	-8.17673e-10	-1.04496	2.64229e-33	-8.17673e-10	-0.727654
184784809	chr3:184784809:C:T	2.8799e-75	-8.17673e-10	-2.12675	4.39278e-36	-8.17673e-10	-2.12329	6.56806e-34	-8.17673e-10	-2.11967
184784828	chr3:184784828:G:A	7.18789e-76	-1.77736	-1.73734	9.07612e-37	-1.96422	-1.73597	2.73692e-34	-1.55958	-1.43547
184785173	chr3:184785173:G:A	5.03396e-74	-2.18438	2.91866	9.79826e-35	-2.37768	3.35922	9.95624e-33	-2.50736	3.10626
184785384	chr3:184785384:G:A	3.91706e-76	-2.32726	-1.79449	5.86404e-37	-2.41081	-1.72618	1.05221e-34	-2.51098	-1.44001
184785652	chr3:184785652:A:C	6.94082e-75	-8.17673e-10	-1.24709	1.04144e-35	-8.17673e-10	-1.26005	1.60371e-33	-8.17673e-10	-1.22698
184785982	chr3:184785982:C:T	4.28035e-75	-1.73047	-1.73e-09	4.38743e-36	-2.1245	-1.73e-09	8.61929e-34	-1.84788	-1.73e-09
184786626	chr3:184786626:A:T	2.84165e-76	-2.39519	-2.04752	4.24494e-37	-2.37598	-2.08413	9.79947e-35	-1.90073	-2.12141
184786647	chr3:184786647:T:C	2.95148e-76	-2.34018	-2.0646	4.54771e-37	-2.30686	-2.08435	9.94457e-35	-1.89348	-2.11396
184786697	chr3:184786697:G:A	2.84465e-76	-2.363	-2.07866	4.29773e-37	-2.34097	-2.10677	1.08354e-34	-1.81481	-2.10684
184787286	chr3:184787286:A:G	3.14091e-75	-8.17673e-10	-2.04	4.67739e-36	-8.17673e-10	-2.06051	6.71044e-34	-8.17673e-10	-2.09822
184787418	chr3:184787418:C:T	5.16147e-76	-1.72602	-2.11985	6.7928e-37	-1.87648	-2.11349	6.41366e-35	-2.5216	-1.92444
184787423	chr3:184787423:G:A	5.7573e-75	-8.17673e-10	-1.43404	1.11284e-35	-8.17673e-10	-1.19375	2.21974e-33	-8.17673e-10	-0.90191
184787788	chr3:184787788:T:C	8.43608e-76	-2.42738	-0.927197	1.40298e-36	-2.28121	-0.983436	2.87788e-34	-2.07508	-0.869753
184788218	chr3:184788218:C:T	1.93841e-75	-2.52264	-1.73e-09	3.11411e-36	-2.4673	-1.73e-09	4.40509e-34	-2.51912	-1.73e-09
184788253	chr3:184788253:G:A	4.95493e-75	-8.17673e-10	-1.58413	9.3442e-36	-8.17673e-10	-1.36849	1.82598e-33	-8.17673e-10	-1.09718
184788688	chr3:184788688:G:A	4.96598e-75	-8.17673e-10	-1.5819	9.36933e-36	-8.17673e-10	-1.36581	1.83204e-33	-8.17673e-10	-1.09387
184788748	chr3:184788748:G:A	5.09549e-75	-8.17673e-10	-1.55615	9.65856e-36	-8.17673e-10	-1.3354	1.89779e-33	-8.17673e-10	-1.05861
184788790	chr3:184788790:C:T	9.91482e-76	-1.78805	-1.40501	1.21442e-36	-1.96649	-1.44249	3.71517e-34	-1.6356	-1.05386
184788918	chr3:184788918:C:T	2.60116e-76	-2.40353	-2.1276	4.04523e-37	-2.38691	-2.12138	1.11187e-34	-1.89555	-2.0003
184789117	chr3:184789117:A:T	3.98008e-75	-8.17673e-10	-1.80321	6.09988e-36	-8.17673e-10	-1.79498	9.18816e-34	-8.17673e-10	-1.78397
184789517	chr3:184789517:C:T	4.25335e-74	-8.17673e-10	0.565784	8.52641e-35	-8.17673e-10	0.842506	1.55075e-32	-8.17673e-10	1.04203
184789830	chr3:184789830:G:A	2.93849e-75	-8.17673e-10	-2.10661	4.68413e-36	-8.17673e-10	-2.05907	7.52259e-34	-8.17673e-10	-1.98397
184789943	chr3:184789943:A:G	3.03313e-75	-8.17673e-10	-2.07492	4.70864e-36	-8.17673e-10	-2.05385	7.43126e-34	-8.17673e-10	-1.99619
184790000	chr3:184790000:C:T	3.29254e-75	-8.17673e-10	-1.99285	4.86957e-36	-8.17673e-10	-2.02024	7.23855e-34	-8.17673e-10	-2.02246
184790078	chr3:184790078:G:A	2.89543e-75	-2.12137	-1.73e-09	3.38875e-36	-2.38279	-1.73e-09	6.10114e-34	-2.19341	-1.73e-09
184790133	chr3:184790133:A:G	4.78824e-75	-2.51991	0.901566	8.20485e-36	-2.5465	1.04798	1.60056e-33	-2.49297	1.26403
184790313	chr3:184790313:A:G	2.36365e-76	-2.54021	-2.08667	3.49342e-37	-2.54558	-2.10937	6.49415e-35	-2.31943	-2.11414
184790530	chr3:184790530:A:G	3.21114e-75	-8.17673e-10	-2.01788	4.83324e-36	-8.17673e-10	-2.02773	7.83411e-34	-8.17673e-10	-1.9434
184790795	chr3:184790795:A:G	4.1121e-75	-1.77057	-1.73e-09	7.48803e-36	-1.58994	-1.73e-09	1.30178e-33	-1.43557	-1.73e-09
184791043	chr3:184791043:A:G	2.32256e-74	-0.0392555	-1.73e-09	3.12122e-35	-0.16244	-1.73e-09	3.94454e-33	-0.326967	-1.73e-09
184791581	chr3:184791581:T:C	4.62351e-75	-8.17673e-10	-1.65335	6.30669e-36	-8.17673e-10	-1.76164	8.45266e-34	-8.17673e-10	-1.8674
184791901	chr3:184791901:AG:A	1.17729e-75	-1.40447	-1.61682	2.25645e-36	-1.23506	-1.55439	1.14016e-33	-0.545575	-1.02256
184792013	chr3:184792013:T:C	4.00755e-75	-8.17673e-10	-1.79633	6.57325e-36	-8.17673e-10	-1.72024	8.68886e-34	-8.17673e-10	-1.83984
184792044	chr3:184792044:A:G	3.49273e-76	-2.12423	-2.11218	5.76122e-37	-2.04645	-2.10824	7.74456e-35	-2.13477	-2.12271
184792072	chr3:184792072:C:T	4.77849e-76	-1.80371	-2.11926	7.19697e-37	-1.81739	-2.11478	1.15964e-34	-1.72615	-2.12762
184792209	chr3:184792209:G:A	1.58523e-74	-8.17673e-10	-0.421196	2.83239e-35	-8.17673e-10	-0.25954	5.03548e-33	-8.17673e-10	-0.0827895
184792589	chr3:184792589:T:C	2.87811e-75	-8.17673e-10	-2.12737	4.37434e-36	-8.17673e-10	-2.12749	6.67434e-34	-8.17673e-10	-2.10361
184792652	chr3:184792652:A:T	5.4545e-76	-1.76699	-2.02366	1.19621e-36	-1.40879	-2.0153	3.21252e-34	-1.04598	-1.78885
184792830	chr3:184792830:A:G	2.87736e-75	-8.17673e-10	-2.12764	4.38751e-36	-8.17673e-10	-2.12449	6.54461e-34	-8.17673e-10	-2.12324
184793064	chr3:184793064:G:A	7.58018e-76	-1.77433	-1.68722	1.21189e-36	-1.77358	-1.63749	1.89997e-34	-1.66417	-1.69588
184793293	chr3:184793293:C:G	2.88909e-75	-8.17673e-10	-2.12357	4.56949e-36	-8.17673e-10	-2.08385	7.31164e-34	-8.17673e-10	-2.01242
184793386	chr3:184793386:T:C	3.66652e-75	-2.53678	0.651517	5.53964e-36	-2.53232	0.641003	7.64371e-34	-2.52114	0.553142
184793860	chr3:184793860:C:T	4.90313e-75	-8.17673e-10	-1.59463	7.68953e-36	-8.17673e-10	-1.56339	1.24181e-33	-8.17673e-10	-1.48273
184793930	chr3:184793930:A:G	4.275e-76	-2.18372	-1.85059	5.79626e-37	-2.4	-1.74862	1.2165e-34	-2.23878	-1.56713
184793974	chr3:184793974:AG:A	3.01278e-75	-8.17673e-10	-2.08164	4.70542e-36	-8.17673e-10	-2.05453	7.08746e-34	-8.17673e-10	-2.04356
184794064	chr3:184794064:T:C	2.95569e-75	-8.17673e-10	-2.10078	4.56461e-36	-8.17673e-10	-2.08491	6.51806e-34	-8.17673e-10	-2.12731
184794137	chr3:184794137:C:G	3.52149e-75	-8.17673e-10	-1.92563	5.64908e-36	-8.17673e-10	-1.87176	7.85781e-34	-8.17673e-10	-1.94038
184794242	chr3:184794242:G:A	3.79189e-75	-8.17673e-10	-1.85165	6.39542e-36	-8.17673e-10	-1.74767	9.3684e-34	-8.17673e-10	-1.76454
184795155	chr3:184795155:G:A	4.33467e-75	-2.51036	0.792501	6.38988e-36	-2.50163	0.753102	8.39285e-34	-2.54104	0.666538
184795230	chr3:184795230:T:C	5.12597e-75	-2.53325	0.983065	7.6328e-36	-2.5259	0.955106	1.03818e-33	-2.52663	0.864793
184795461	chr3:184795461:G:A	4.51482e-75	-8.17673e-10	-1.67714	7.68066e-36	-8.17673e-10	-1.56454	1.00234e-33	-8.17673e-10	-1.69696
184795873	chr3:184795873:A:T	3.07474e-75	-8.17673e-10	-2.06129	5.21481e-36	-8.17673e-10	-1.95175	8.39013e-34	-8.17673e-10	-1.87483
184795878	chr3:184795878:T:C	5.03814e-75	-8.17673e-10	-1.56747	8.81586e-36	-8.17673e-10	-1.42669	1.53155e-33	-8.17673e-10	-1.27302
184796127	chr3:184796127:C:T	4.07514e-75	-8.17673e-10	-1.7796	6.12919e-36	-8.17673e-10	-1.79019	7.12755e-34	-8.17673e-10	-2.03792
184796346	chr3:184796346:G:A	9.54025e-75	-8.17673e-10	-0.928988	1.24412e-35	-8.17673e-10	-1.08224	1.54163e-33	-8.17673e-10	-1.26646
184796431	chr3:184796431:G:A	2.87752e-75	-8.17673e-10	-2.12758	4.38882e-36	-8.17673e-10	-2.12419	6.55188e-34	-8.17673e-10	-2.12213
184796453	chr3:184796453:C:T	4.71217e-75	-8.17673e-10	-1.63436	6.78962e-36	-8.17673e-10	-1.68785	9.62192e-34	-8.17673e-10	-1.73784
184796825	chr3:184796825:G:A	2.9336e-76	-2.54421	-1.86665	4.73342e-37	-2.54586	-1.80532	6.40191e-35	-2.44218	-2.00569
184797351	chr3:184797351:T:C	2.9564e-75	-8.17673e-10	-2.10053	4.42293e-36	-8.17673e-10	-2.11645	6.62449e-34	-8.17673e-10	-2.11111
184797626	chr3:184797626:A:G	3.3358e-75	-8.17673e-10	-1.9798	4.81069e-36	-8.17673e-10	-2.03241	7.29041e-34	-8.17673e-10	-2.01532
184797649	chr3:184797649:G:A	2.43e-76	-2.48981	-2.10939	3.55063e-37	-2.54626	-2.09245	5.31846e-35	-2.51956	-2.11373
184797713	chr3:184797713:T:G	5.86755e-76	-2.53869	-1.17897	7.57335e-37	-2.54474	-1.33646	1.43198e-34	-2.20147	-1.44135
184797939	chr3:184797939:G:C	1.971e-75	-2.50597	-1.73e-09	3.77327e-36	-2.27531	-1.73e-09	6.86335e-34	-2.07569	-1.73e-09
184797959	chr3:184797959:T:C	3.12419e-75	-8.17673e-10	-2.04533	4.47232e-36	-8.17673e-10	-2.10534	6.51595e-34	-8.17673e-10	-2.12763
184798006	chr3:184798006:A:G	2.63307e-75	-2.21636	-1.73e-09	3.90681e-36	-2.24053	-1.73e-09	5.5918e-34	-2.28058	-1.73e-09
184798104	chr3:184798104:A:G	5.81834e-76	-1.99328	-1.7328	8.45932e-37	-1.97208	-1.79849	9.03662e-35	-2.30649	-1.7967
184799176	chr3:184799176:GA:G	2.34659e-74	-8.17673e-10	-0.0289607	4.3676e-35	-8.17673e-10	0.173552	8.42872e-33	-8.17673e-10	0.432346
184799227	chr3:184799227:A:AT	2.90515e-76	-2.54583	-1.87478	4.13552e-37	-2.54486	-1.94136	8.98987e-35	-2.06214	-2.04624
184799231	chr3:184799231:G:T	2.90145e-76	-2.54622	-1.87567	4.14149e-37	-2.5441	-1.94067	9.09213e-35	-2.05097	-2.04609
184799283	chr3:184799283:A:T	2.43708e-76	-2.54447	-2.05183	3.51222e-37	-2.5458	-2.10378	8.31673e-35	-2.05918	-2.12702
184799443	chr3:184799443:G:A	2.3782e-76	-2.54345	-2.0773	3.46552e-37	-2.54632	-2.11665	8.19708e-35	-2.07841	-2.12228
184799657	chr3:184799657:C:T	2.29773e-76	-2.54646	-2.10871	3.58338e-37	-2.53909	-2.09044	8.38658e-35	-2.0944	-2.08344
184799845	chr3:184799845:A:G	3.05026e-75	-8.17673e-10	-2.06928	4.53798e-36	-8.17673e-10	-2.09077	6.88691e-34	-8.17673e-10	-2.07226
184799848	chr3:184799848:A:C	1.05608e-75	-1.9677	-1.16224	2.03426e-36	-1.63515	-1.25796	3.38142e-34	-1.42855	-1.35504
184800014	chr3:184800014:T:C	2.5204e-76	-2.50605	-2.05663	3.52815e-37	-2.54511	-2.09995	5.18491e-35	-2.53513	-2.12359
184800243	chr3:184800243:A:G	6.40927e-75	-8.17673e-10	-1.32676	1.13489e-35	-8.17673e-10	-1.17413	2.03753e-33	-8.17673e-10	-0.98756
184800334	chr3:184800334:C:T	2.92144e-75	-8.17673e-10	-2.11243	4.62021e-36	-8.17673e-10	-2.07281	7.38722e-34	-8.17673e-10	-2.00213
184800431	chr3:184800431:C:T	1.5275e-74	-0.458292	-1.73e-09	3.3382e-35	-0.0952313	-1.73e-09	3.42475e-33	-0.46827	-1.73e-09
184800501	chr3:184800501:T:C	4.09877e-76	-2.23848	-1.83792	5.10062e-37	-2.38419	-1.89228	6.00992e-35	-2.45864	-2.05241
184800592	chr3:184800592:T:C	3.44248e-76	-2.29777	-1.95314	4.24543e-37	-2.43379	-2.0262	5.34862e-35	-2.50497	-2.12266
184800779	chr3:184800779:A:G	2.99684e-75	-8.17673e-10	-2.08695	4.46127e-36	-8.17673e-10	-2.10781	6.58824e-34	-8.17673e-10	-2.1166
184800828	chr3:184800828:G:A	6.23262e-76	-2.19098	-1.46631	9.75854e-37	-2.32782	-1.29987	1.40158e-34	-2.54662	-1.11767
184801868	chr3:184801868:C:T	3.04526e-75	-2.07092	-1.73e-09	4.76765e-36	-2.04139	-1.73e-09	6.30627e-34	-2.16034	-1.73e-09
184802019	chr3:184802019:A:G	3.56629e-75	-8.17673e-10	-1.91298	5.28883e-36	-8.17673e-10	-1.93765	7.64038e-34	-8.17673e-10	-1.96844
184802192	chr3:184802192:A:G	4.33445e-75	-8.17673e-10	-1.71791	7.06719e-36	-8.17673e-10	-1.64778	9.45661e-34	-8.17673e-10	-1.75517
184802290	chr3:184802290:G:C	3.28331e-76	-2.17292	-2.12533	4.35675e-37	-2.33583	-2.09828	6.80358e-35	-2.41771	-1.96931
184802431	chr3:184802431:T:C	3.13227e-75	-8.17673e-10	-2.04275	5.20994e-36	-8.17673e-10	-1.95268	8.37178e-34	-8.17673e-10	-1.87702
184802526	chr3:184802526:C:T	2.93661e-76	-2.28327	-2.12657	4.13137e-37	-2.36274	-2.12448	5.88408e-35	-2.43138	-2.10084
184802648	chr3:184802648:T:C	3.46378e-76	-2.1427	-2.10203	4.32462e-37	-2.31606	-2.12545	5.99979e-35	-2.41659	-2.09615
184802866	chr3:184802866:T:C	1.07719e-75	-2.4137	-0.696452	1.92476e-36	-2.40136	-0.547091	7.54065e-34	-1.57541	-0.406164
184802911	chr3:184802911:AG:A	7.82793e-75	-1.66571	0.5389	1.62981e-35	-1.5456	0.733405	1.41792e-33	-2.08966	0.739555
184802915	chr3:184802915:G:A	3.03741e-75	-8.17673e-10	-2.0735	4.75928e-36	-8.17673e-10	-2.04315	7.4192e-34	-8.17673e-10	-1.99781
184802937	chr3:184802937:T:C	3.32461e-73	-2.22863	4.85064	5.71964e-34	-2.08841	4.83424	5.46986e-32	-1.61041	3.91295
184803150	chr3:184803150:G:A	3.99479e-76	-2.34693	-1.75517	5.20912e-37	-2.46057	-1.79485	7.48657e-35	-2.44406	-1.8473
184803168	chr3:184803168:A:G	2.82061e-76	-2.5391	-1.91104	4.8111e-37	-2.536	-1.79891	1.51214e-34	-1.94976	-1.6386
184803545	chr3:184803545:T:C	7.0004e-75	-8.17673e-10	-1.23854	9.61686e-36	-8.17673e-10	-1.33973	1.2804e-33	-8.17673e-10	-1.45213
184803611	chr3:184803611:A:C	6.89202e-75	-8.17673e-10	-1.25414	1.09485e-35	-8.17673e-10	-1.21005	1.7649e-33	-8.17673e-10	-1.13121
184803986	chr3:184803986:A:G	3.07129e-75	-8.17673e-10	-2.06241	4.84902e-36	-8.17673e-10	-2.02447	6.71814e-34	-8.17673e-10	-2.09707
184805039	chr3:184805039:C:G	2.92533e-75	-8.17673e-10	-2.1111	4.4037e-36	-8.17673e-10	-2.1208	6.53102e-34	-8.17673e-10	-2.12532
184805825	chr3:184805825:C:CT	3.90654e-76	-2.00415	-2.1203	7.56395e-37	-1.76238	-2.12006	5.98246e-35	-2.39738	-2.11826
184806476	chr3:184806476:C:G	2.30952e-75	-2.34747	-1.73e-09	3.30457e-36	-2.40794	-1.73e-09	5.37595e-34	-2.31995	-1.73e-09
184806487	chr3:184806487:A:G	5.90505e-75	-8.17673e-10	-1.4087	7.57397e-36	-8.17673e-10	-1.57853	9.44026e-34	-8.17673e-10	-1.7569
184806704	chr3:184806704:A:G	2.76174e-76	-2.49517	-1.97606	3.94042e-37	-2.53998	-1.99457	5.63343e-35	-2.54281	-2.03294
184806734	chr3:184806734:C:T	5.31318e-76	-2.48085	-1.33605	1.24649e-36	-2.08594	-1.29698	1.71914e-34	-2.30204	-1.15802
184807339	chr3:184807339:C:T	7.13913e-75	-8.17673e-10	-1.21892	8.79528e-36	-8.17673e-10	-1.42903	1.07157e-33	-8.17673e-10	-1.63017
184807350	chr3:184807350:C:G	6.44781e-75	-8.17673e-10	-1.32077	8.1671e-36	-8.17673e-10	-1.50313	1.00522e-33	-8.17673e-10	-1.69409
184807638	chr3:184807638:A:G	6.30712e-75	-8.17673e-10	-1.34283	8.01134e-36	-8.17673e-10	-1.52239	9.89508e-34	-8.17673e-10	-1.70985
184808163	chr3:184808163:A:G	8.03951e-76	-2.25364	-1.14909	1.29473e-36	-2.04552	-1.29942	1.07101e-34	-2.52444	-1.40884
184808183	chr3:184808183:C:T	6.61809e-76	-2.36652	-1.23077	1.0164e-36	-2.2067	-1.38028	9.06025e-35	-2.54646	-1.55411
184808420	chr3:184808420:C:T	3.00253e-76	-2.44327	-1.94437	4.26174e-37	-2.42469	-2.03146	5.37357e-35	-2.51086	-2.11212
184808685	chr3:184808685:A:G	3.40408e-75	-8.17673e-10	-1.95953	4.79226e-36	-8.17673e-10	-2.03624	6.81647e-34	-8.17673e-10	-2.08254
184808890	chr3:184808890:T:C	3.09069e-75	-8.17673e-10	-2.05611	5.32752e-36	-8.17673e-10	-1.93036	1.00881e-33	-8.17673e-10	-1.69052
184809186	chr3:184809186:A:C	5.07058e-76	-1.77675	-2.08689	1.00748e-36	-1.47955	-2.11625	6.36761e-35	-2.33286	-2.12038
184809204	chr3:184809204:TC:T	2.06087e-75	-2.46138	-1.73e-09	3.00338e-36	-2.50351	-1.73e-09	4.87619e-34	-2.41752	-1.73e-09
184809698	chr3:184809698:TAAATATACA:T	3.62052e-75	-8.17673e-10	-1.89789	5.13873e-36	-8.17673e-10	-1.96644	7.17099e-34	-8.17673e-10	-2.03184
184810671	chr3:184810671:A:ATC	2.96871e-75	-8.17673e-10	-2.09638	4.54939e-36	-8.17673e-10	-2.08826	6.73285e-34	-8.17673e-10	-2.09489
184810715	chr3:184810715:A:G	2.67973e-76	-2.37502	-2.12635	7.56519e-37	-1.76218	-2.1201	7.69364e-35	-2.14816	-2.11591
184810819	chr3:184810819:C:T	3.76627e-75	-8.17673e-10	-1.85842	6.50371e-36	-8.17673e-10	-1.73087	1.10886e-33	-8.17673e-10	-1.59597
184811319	chr3:184811319:T:G	2.59169e-75	-2.2322	-1.73e-09	3.57074e-36	-2.33047	-1.73e-09	6.25753e-34	-2.1681	-1.73e-09
184811367	chr3:184811367:A:T	3.60574e-75	-8.17673e-10	-1.90198	5.03662e-36	-8.17673e-10	-1.98651	7.0865e-34	-8.17673e-10	-2.04369
184811505	chr3:184811505:T:A	3.90591e-75	-8.17673e-10	-1.82202	6.76013e-36	-8.17673e-10	-1.69221	1.16228e-33	-8.17673e-10	-1.54891
184811717	chr3:184811717:C:T	1.16098e-74	-8.17673e-10	-0.732662	2.10275e-35	-8.17673e-10	-0.557417	2.74323e-33	-8.17673e-10	-0.690163
184811968	chr3:184811968:T:C	8.11486e-75	-8.17673e-10	-1.09081	1.21826e-35	-8.17673e-10	-1.10324	2.3224e-33	-8.17673e-10	-0.856696
184812013	chr3:184812013:A:T	5.33417e-75	-8.17673e-10	-1.51037	7.8928e-36	-8.17673e-10	-1.5373	1.39084e-33	-8.17673e-10	-1.36939
184812175	chr3:184812175:G:A	2.44602e-76	-2.46932	-2.12332	6.04608e-37	-1.99197	-2.11445	6.78445e-35	-2.28106	-2.10877
184812350	chr3:184812350:G:C	2.42265e-76	-2.48532	-2.11692	3.46181e-37	-2.54575	-2.11829	6.86791e-35	-2.49077	-1.88684
184812942	chr3:184812942:G:A	3.29479e-76	-2.23806	-2.05669	9.68973e-37	-1.59315	-2.04162	1.11874e-34	-1.87542	-2.01426
184812983	chr3:184812983:G:A	4.14943e-75	-8.17673e-10	-1.76154	6.38478e-36	-8.17673e-10	-1.74933	1.02112e-33	-8.17673e-10	-1.6784
184813032	chr3:184813032:G:C	1.90105e-75	-2.5421	-1.73e-09	3.82986e-36	-2.26042	-1.73e-09	4.6871e-34	-2.45707	-1.73e-09
184813108	chr3:184813108:G:A	4.58243e-75	-8.17673e-10	-1.66228	5.86049e-36	-8.17673e-10	-1.83501	9.00397e-34	-8.17673e-10	-1.80422
184813598	chr3:184813598:A:G	3.43038e-75	-8.17673e-10	-1.95184	5.26759e-36	-8.17673e-10	-1.94167	8.92715e-34	-8.17673e-10	-1.81279
184813603	chr3:184813603:G:C	4.15448e-75	-8.17673e-10	-1.76032	7.26644e-36	-8.17673e-10	-1.61998	1.26769e-33	-8.17673e-10	-1.4621
184813680	chr3:184813680:T:C	3.37412e-75	-8.17673e-10	-1.96837	5.17852e-36	-8.17673e-10	-1.95873	8.72984e-34	-8.17673e-10	-1.83514
184813701	chr3:184813701:G:A	7.2793e-75	-8.17673e-10	-1.19947	8.53026e-36	-8.17673e-10	-1.45963	1.06556e-33	-8.17673e-10	-1.6358
184813763	chr3:184813763:T:C	2.8777e-75	-8.17673e-10	-2.12752	4.38343e-36	-8.17673e-10	-2.12542	6.70725e-34	-8.17673e-10	-2.0987
184814240	chr3:184814240:A:G	2.289e-76	-2.54607	-2.1129	3.68116e-37	-2.4841	-2.1185	7.14191e-35	-2.35668	-1.98181
184814252	chr3:184814252:G:A	2.18787e-75	-2.40158	-1.73e-09	3.74493e-36	-2.28285	-1.73e-09	5.71131e-34	-2.25944	-1.73e-09
184815097	chr3:184815097:A:G	1.03987e-74	-8.17673e-10	-0.842825	1.46723e-35	-8.17673e-10	-0.917285	2.81278e-33	-8.17673e-10	-0.665125
184815277	chr3:184815277:T:C	2.89055e-75	-8.17673e-10	-2.12306	4.4717e-36	-8.17673e-10	-2.10548	6.55825e-34	-8.17673e-10	-2.12116
184815309	chr3:184815309:T:G	2.88905e-75	-8.17673e-10	-2.12358	4.39674e-36	-8.17673e-10	-2.12238	6.75564e-34	-8.17673e-10	-2.09151
184815345	chr3:184815345:G:C	3.45741e-75	-8.17673e-10	-1.94399	6.58234e-36	-8.17673e-10	-1.71886	1.17123e-33	-8.17673e-10	-1.54125
184815346	chr3:184815346:C:A	3.46382e-75	-8.17673e-10	-1.94214	6.60054e-36	-8.17673e-10	-1.7161	1.17511e-33	-8.17673e-10	-1.53794
184815417	chr3:184815417:T:A	3.15118e-75	-8.17673e-10	-2.03673	4.82416e-36	-8.17673e-10	-2.02961	7.93516e-34	-8.17673e-10	-1.93058
184815481	chr3:184815481:G:A	3.99e-75	-8.17673e-10	-1.80072	6.86973e-36	-8.17673e-10	-1.67612	1.18782e-33	-8.17673e-10	-1.52718
184815743	chr3:184815743:G:A	2.32807e-76	-2.54381	-2.09825	3.52085e-37	-2.52147	-2.12566	7.30315e-35	-2.35931	-1.95685
184815795	chr3:184815795:G:A	2.73657e-76	-2.53049	-1.9499	4.15472e-37	-2.50127	-1.98031	6.74525e-35	-2.48547	-1.91016
184815999	chr3:184815999:A:T	4.06452e-75	-8.17673e-10	-1.78221	5.50381e-36	-8.17673e-10	-1.89781	7.76776e-34	-8.17673e-10	-1.9519
184816251	chr3:184816251:C:T	4.04767e-75	-8.17673e-10	-1.78637	5.53358e-36	-8.17673e-10	-1.89241	8.74777e-34	-8.17673e-10	-1.83309
184816373	chr3:184816373:G:A	3.17395e-75	-8.17673e-10	-2.02953	5.68627e-36	-8.17673e-10	-1.86519	9.81724e-34	-8.17673e-10	-1.71774
184816505	chr3:184816505:T:C	2.9599e-75	-8.17673e-10	-2.09935	4.41516e-36	-8.17673e-10	-2.1182	6.59213e-34	-8.17673e-10	-2.11601
184816542	chr3:184816542:C:T	1.89444e-75	-2.54558	-1.73e-09	2.88087e-36	-2.54515	-1.73e-09	4.32713e-34	-2.53698	-1.73e-09
184816717	chr3:184816717:G:A	2.89571e-75	-8.17673e-10	-2.12128	4.393e-36	-8.17673e-10	-2.12323	6.53137e-34	-8.17673e-10	-2.12527
184816794	chr3:184816794:G:A	3.06875e-75	-8.17673e-10	-2.06324	4.45795e-36	-8.17673e-10	-2.10856	6.62422e-34	-8.17673e-10	-2.11115
184816835	chr3:184816835:A:G	3.38439e-75	-8.17673e-10	-1.96534	4.79756e-36	-8.17673e-10	-2.03514	6.83422e-34	-8.17673e-10	-2.07994
184816851	chr3:184816851:C:T	7.53607e-76	-2.54635	-0.921041	8.94197e-37	-2.45327	-1.26181	9.73714e-35	-2.38028	-1.64824
184817440	chr3:184817440:A:G	2.03829e-74	-8.17673e-10	-0.169813	2.01002e-35	-8.17673e-10	-0.60252	1.97237e-33	-8.17673e-10	-1.02007
184817701	chr3:184817701:C:T	1.9484e-75	-2.5175	-1.73e-09	3.16296e-36	-2.45174	-1.73e-09	4.54537e-34	-2.48778	-1.73e-09
184817704	chr3:184817704:A:G	4.34683e-76	-2.40161	-1.61604	6.74875e-37	-2.40878	-1.58769	1.40095e-34	-2.43465	-1.23008
184817721	chr3:184817721:C:T	6.27879e-75	-8.17673e-10	-1.34733	8.15533e-36	-8.17673e-10	-1.50458	1.02926e-33	-8.17673e-10	-1.67046
184817816	chr3:184817816:A:C	3.94552e-76	-2.20467	-1.90984	8.05123e-37	-1.88002	-1.93999	1.07263e-34	-2.09216	-1.83961
184818112	chr3:184818112:CTT:C	4.9869e-75	-8.17673e-10	-1.57769	6.6842e-36	-8.17673e-10	-1.7035	1.14808e-33	-8.17673e-10	-1.5612
184818136	chr3:184818136:A:G	3.89272e-75	-8.17673e-10	-1.8254	6.67299e-36	-8.17673e-10	-1.70518	1.14855e-33	-8.17673e-10	-1.5608
184818458	chr3:184818458:G:A	3.50152e-75	-8.17673e-10	-1.93131	6.24917e-36	-8.17673e-10	-1.7708	1.05391e-33	-8.17673e-10	-1.64679
184818543	chr3:184818543:C:T	4.01774e-76	-1.9739	-2.12247	4.32807e-37	-2.31344	-2.12727	5.73252e-35	-2.48259	-2.07573
184818866	chr3:184818866:AAGGTGAAAAC:A	6.62698e-75	-8.17673e-10	-1.29336	8.52046e-36	-8.17673e-10	-1.46078	1.05949e-33	-8.17673e-10	-1.64151
184819185	chr3:184819185:C:T	4.15259e-75	-8.17673e-10	-1.76078	7.26379e-36	-8.17673e-10	-1.62035	1.26719e-33	-8.17673e-10	-1.4625
184819226	chr3:184819226:CATTT:C	2.14439e-75	-2.42165	-1.73e-09	3.26866e-36	-2.41887	-1.73e-09	5.23727e-34	-2.34608	-1.73e-09
184819246	chr3:184819246:A:AG	3.15497e-75	-8.17673e-10	-2.03553	4.84277e-36	-8.17673e-10	-2.02576	7.95878e-34	-8.17673e-10	-1.92761
184819717	chr3:184819717:G:A	2.30719e-76	-2.54501	-2.10606	3.66661e-37	-2.48323	-2.12334	8.13721e-35	-2.26715	-1.94088
184819734	chr3:184819734:C:A	4.30626e-75	-8.17673e-10	-1.72444	7.53247e-36	-8.17673e-10	-1.58402	1.32414e-33	-8.17673e-10	-1.41854
184819986	chr3:184819986:G:A	2.06999e-75	-2.45697	-1.73e-09	3.40527e-36	-2.37792	-1.73e-09	5.11033e-34	-2.37062	-1.73e-09
184820379	chr3:184820379:G:A	6.76691e-75	-8.17673e-10	-1.27246	8.05712e-36	-8.17673e-10	-1.51669	1.01594e-33	-8.17673e-10	-1.68348
184820446	chr3:184820446:C:G	5.99796e-75	-8.17673e-10	-1.39309	7.88524e-36	-8.17673e-10	-1.53826	9.99887e-34	-8.17673e-10	-1.69941
184821171	chr3:184821171:A:G	4.30526e-75	-8.17673e-10	-1.72467	7.52997e-36	-8.17673e-10	-1.58436	1.32366e-33	-8.17673e-10	-1.4189
184822454	chr3:184822454:A:G	5.53558e-75	-8.17673e-10	-1.47331	7.68035e-36	-8.17673e-10	-1.56458	1.08142e-33	-8.17673e-10	-1.62102
184822503	chr3:184822503:G:T	2.35012e-76	-2.54665	-2.08598	3.58418e-37	-2.50171	-2.12759	7.48937e-35	-2.31035	-1.98064
184822512	chr3:184822512:T:C	3.44143e-75	-8.17673e-10	-1.94862	5.29036e-36	-8.17673e-10	-1.93736	8.99278e-34	-8.17673e-10	-1.80546
184824057	chr3:184824057:T:G	3.26169e-75	-8.17673e-10	-2.00226	5.00242e-36	-8.17673e-10	-1.99333	8.33141e-34	-8.17673e-10	-1.88185
184824103	chr3:184824103:G:A	3.38695e-75	-8.17673e-10	-1.96458	5.2044e-36	-8.17673e-10	-1.95374	8.78651e-34	-8.17673e-10	-1.82867
184824333	chr3:184824333:C:T	4.69058e-75	-8.17673e-10	-1.63895	7.90183e-36	-8.17673e-10	-1.53615	1.31046e-33	-8.17673e-10	-1.42892
184824556	chr3:184824556:C:G	2.15181e-75	-2.4182	-1.73e-09	3.36604e-36	-2.38951	-1.73e-09	4.70127e-34	-2.45405	-1.73e-09
184825067	chr3:184825067:G:A	3.09036e-75	-8.17673e-10	-2.05622	4.81339e-36	-8.17673e-10	-2.03185	6.69691e-34	-8.17673e-10	-2.10024
184825182	chr3:184825182:A:G	2.53697e-76	-2.42925	-2.12687	3.63759e-37	-2.48901	-2.1255	6.10744e-35	-2.53125	-1.96371
184825668	chr3:184825668:G:A	4.35469e-75	-8.17673e-10	-1.71325	7.63199e-36	-8.17673e-10	-1.5709	1.34425e-33	-8.17673e-10	-1.40347
184826127	chr3:184826127:A:C	5.51985e-75	-8.17673e-10	-1.47616	1.00925e-35	-8.17673e-10	-1.29145	1.73837e-33	-8.17673e-10	-1.14635
184826417	chr3:184826417:C:G	4.58238e-75	-8.17673e-10	-1.66229	6.08304e-36	-8.17673e-10	-1.79774	8.49118e-34	-8.17673e-10	-1.86286
184826573	chr3:184826573:A:G	6.45903e-75	-8.17673e-10	-1.31903	7.72768e-36	-8.17673e-10	-1.55844	9.79171e-34	-8.17673e-10	-1.72035
184826955	chr3:184826955:A:G	3.04089e-76	-2.24893	-2.12602	5.80147e-37	-2.02962	-2.1181	6.47488e-35	-2.41359	-2.02294
184827815	chr3:184827815:G:A	3.29584e-75	-8.17673e-10	-1.99185	5.42672e-36	-8.17673e-10	-1.91191	8.14832e-34	-8.17673e-10	-1.90407
184828047	chr3:184828047:G:A	3.14683e-75	-8.17673e-10	-2.03811	4.8053e-36	-8.17673e-10	-2.03353	7.0248e-34	-8.17673e-10	-2.05244
184828178	chr3:184828178:C:T	3.13816e-75	-8.17673e-10	-2.04087	4.81083e-36	-8.17673e-10	-2.03238	7.87407e-34	-8.17673e-10	-1.93831
184828211	chr3:184828211:C:T	3.09288e-75	-8.17673e-10	-2.05541	4.74223e-36	-8.17673e-10	-2.04674	7.72456e-34	-8.17673e-10	-1.95748
184828466	chr3:184828466:A:T	3.76181e-75	-8.17673e-10	-1.85961	5.21356e-36	-8.17673e-10	-1.95198	8.17618e-34	-8.17673e-10	-1.90066
184828509	chr3:184828509:A:G	2.09172e-74	-8.17673e-10	-0.143937	3.5864e-35	-8.17673e-10	-0.0235146	6.27039e-33	-8.17673e-10	0.13654
184828599	chr3:184828599:C:G	3.24696e-75	-8.17673e-10	-2.00679	4.991e-36	-8.17673e-10	-1.99561	8.27527e-34	-8.17673e-10	-1.88861
184828783	chr3:184828783:A:G	2.3165e-74	-8.17673e-10	-0.0418656	3.98323e-35	-8.17673e-10	0.0814315	6.99185e-33	-8.17673e-10	0.245445
184829032	chr3:184829032:T:C	4.61133e-75	-8.17673e-10	-1.65599	6.16303e-36	-8.17673e-10	-1.78468	9.88627e-34	-8.17673e-10	-1.71074
184830278	chr3:184830278:C:A	5.23393e-75	-8.17673e-10	-1.52935	7.00354e-36	-8.17673e-10	-1.65683	1.21273e-33	-8.17673e-10	-1.50643
184830881	chr3:184830881:T:C	1.44167e-74	-8.17673e-10	-0.516119	2.62387e-35	-8.17673e-10	-0.336012	3.35026e-33	-8.17673e-10	-0.49026
184831580	chr3:184831580:A:G	2.55146e-74	-8.17673e-10	0.0547442	2.4784e-35	-8.17673e-10	-0.39305	2.3672e-33	-8.17673e-10	-0.837591
184831751	chr3:184831751:G:A	3.12437e-76	-2.45682	-1.89104	4.41313e-37	-2.43995	-1.9813	5.59937e-35	-2.50334	-2.07848
184832046	chr3:184832046:A:G	9.34661e-76	-2.52931	-0.722767	1.73248e-36	-2.50662	-0.547078	4.6191e-34	-2.37847	-0.0932117
184832124	chr3:184832124:C:T	2.84582e-76	-2.51941	-1.92183	4.49673e-37	-2.48723	-1.91526	7.35326e-35	-2.46512	-1.84421
184832201	chr3:184832201:A:G	4.30135e-75	-8.17673e-10	-1.72558	7.5226e-36	-8.17673e-10	-1.58534	1.32219e-33	-8.17673e-10	-1.42001
184832713	chr3:184832713:A:G	3.17136e-76	-2.27423	-2.05871	6.61368e-37	-2.06183	-1.95486	9.17078e-35	-2.4253	-1.66314
184833234	chr3:184833234:C:T	2.90975e-76	-2.50133	-1.91769	4.62848e-37	-2.45872	-1.91489	7.53913e-35	-2.43844	-1.84592
184833373	chr3:184833373:C:T	3.70548e-76	-2.37337	-1.80391	1.10397e-36	-1.78264	-1.7217	1.22463e-34	-2.11844	-1.68081
184834185	chr3:184834185:G:A	3.26641e-75	-8.17673e-10	-2.00082	5.01225e-36	-8.17673e-10	-1.99136	8.35846e-34	-8.17673e-10	-1.87861
184834537	chr3:184834537:A:G	4.08574e-76	-2.18088	-1.89871	8.2913e-37	-1.85917	-1.93145	1.10955e-34	-2.07032	-1.82761
184835359	chr3:184835359:G:A	5.32577e-75	-8.17673e-10	-1.51195	7.43235e-36	-8.17673e-10	-1.59741	1.04854e-33	-8.17673e-10	-1.6519
184835700	chr3:184835700:T:C	5.21387e-75	-8.17673e-10	-1.53319	6.95516e-36	-8.17673e-10	-1.66376	9.29144e-34	-8.17673e-10	-1.77279
184835754	chr3:184835754:A:G	2.88399e-76	-2.30354	-2.12438	5.5876e-37	-2.05854	-2.12674	7.32498e-35	-2.18586	-2.12732
184835814	chr3:184835814:A:G	6.93979e-76	-2.54011	-1.00971	1.16645e-36	-2.52705	-0.922232	2.59993e-34	-2.44304	-0.603356
184835841	chr3:184835841:C:T	3.50094e-75	-8.17673e-10	-1.93148	6.7223e-36	-8.17673e-10	-1.69782	1.20102e-33	-8.17673e-10	-1.51613
184836483	chr3:184836483:G:T	2.5171e-76	-2.45667	-2.10732	5.76294e-37	-2.06061	-2.09377	7.81798e-35	-2.21333	-2.03471
184836538	chr3:184836538:A:G	3.24538e-75	-8.17673e-10	-2.00728	4.9773e-36	-8.17673e-10	-1.99836	8.27621e-34	-8.17673e-10	-1.8885
184836807	chr3:184836807:G:T	2.84115e-76	-2.53659	-1.90629	4.44805e-37	-2.51133	-1.90203	7.20211e-35	-2.49855	-1.83154
184837165	chr3:184837165:A:G	2.91174e-75	-8.17673e-10	-2.11576	4.48937e-36	-8.17673e-10	-2.10153	6.51802e-34	-8.17673e-10	-2.12731
184837258	chr3:184837258:A:AG	3.23388e-75	-8.17673e-10	-2.01083	4.93657e-36	-8.17673e-10	-2.00658	8.16583e-34	-8.17673e-10	-1.90193
184837600	chr3:184837600:T:A	2.01879e-75	-2.48201	-1.73e-09	2.89158e-36	-2.54145	-1.73e-09	5.49279e-34	-2.29845	-1.73e-09
184837676	chr3:184837676:T:G	3.2217e-76	-2.19225	-2.12493	6.21948e-37	-1.95953	-2.11862	6.68621e-35	-2.38026	-2.02416
184837822	chr3:184837822:G:T	4.05572e-75	-8.17673e-10	-1.78438	5.61431e-36	-8.17673e-10	-1.87793	9.3475e-34	-8.17673e-10	-1.76678
184838056	chr3:184838056:T:C	7.11585e-75	-8.17673e-10	-1.22218	1.27855e-35	-8.17673e-10	-1.05494	1.69185e-33	-8.17673e-10	-1.17348
184838408	chr3:184838408:A:G	4.07586e-75	-8.17673e-10	-1.77943	6.52289e-36	-8.17673e-10	-1.72793	9.02435e-34	-8.17673e-10	-1.80196
184838468	chr3:184838468:C:T	5.65056e-75	-8.17673e-10	-1.45275	7.51261e-36	-8.17673e-10	-1.58666	1.30705e-33	-8.17673e-10	-1.43153
184838653	chr3:184838653:T:C	6.34321e-75	-8.17673e-10	-1.33712	8.0762e-36	-8.17673e-10	-1.51433	1.0046e-33	-8.17673e-10	-1.69471
184838695	chr3:184838695:T:C	2.33808e-76	-2.51621	-2.12155	3.80041e-37	-2.44839	-2.12233	5.79044e-35	-2.45079	-2.09747
184839131	chr3:184839131:T:C	2.99266e-76	-2.27295	-2.11798	5.94909e-37	-2.00051	-2.12209	7.96598e-35	-2.10223	-2.12706
184839179	chr3:184839179:G:A	5.46455e-75	-8.17673e-10	-1.48623	8.43592e-36	-8.17673e-10	-1.47075	1.28783e-33	-8.17673e-10	-1.44634
184839234	chr3:184839234:G:A	9.07997e-75	-8.17673e-10	-0.978437	1.04826e-35	-8.17673e-10	-1.25353	1.25545e-33	-8.17673e-10	-1.47181
184839374	chr3:184839374:A:G	3.18581e-75	-8.17673e-10	-2.0258	4.8897e-36	-8.17673e-10	-2.01612	8.09792e-34	-8.17673e-10	-1.91028
184839492	chr3:184839492:T:C	3.14975e-76	-2.21214	-2.12763	6.04257e-37	-1.99866	-2.10834	6.8636e-35	-2.3887	-1.98954
184839783	chr3:184839783:A:G	3.24761e-75	-8.17673e-10	-2.00659	4.98881e-36	-8.17673e-10	-1.99605	8.32524e-34	-8.17673e-10	-1.88259
184839848	chr3:184839848:T:C	2.67759e-75	-2.19959	-1.73e-09	4.949e-36	-2.00406	-1.73e-09	7.19201e-34	-2.02891	-1.73e-09
184840089	chr3:184840089:A:G	2.8927e-75	-8.17673e-10	-2.12232	4.41084e-36	-8.17673e-10	-2.11918	6.82865e-34	-8.17673e-10	-2.08076
184840581	chr3:184840581:G:A	4.40201e-75	-8.17673e-10	-1.70245	7.71827e-36	-8.17673e-10	-1.55966	1.36019e-33	-8.17673e-10	-1.39167
184841280	chr3:184841280:T:C	3.3659e-76	-2.31668	-1.95672	4.8453e-37	-2.29709	-2.03073	5.22149e-35	-2.5448	-2.10688
184841627	chr3:184841627:C:T	2.67297e-76	-2.49855	-2.00535	4.06833e-37	-2.39712	-2.10548	7.32253e-35	-2.21989	-2.09363
184841730	chr3:184841730:T:G	4.99155e-75	-8.17673e-10	-1.57676	8.36613e-36	-8.17673e-10	-1.47906	1.39697e-33	-8.17673e-10	-1.36499
184842165	chr3:184842165:T:C	2.91045e-75	-8.17673e-10	-2.1162	4.40692e-36	-8.17673e-10	-2.12007	7.49015e-34	-8.17673e-10	-1.9883
184842260	chr3:184842260:T:A	2.93433e-75	-8.17673e-10	-2.10803	4.98372e-36	-8.17673e-10	-1.99707	8.2826e-34	-8.17673e-10	-1.88773
184842568	chr3:184842568:A:G	2.46722e-75	-2.28142	-1.73e-09	3.86817e-36	-2.25047	-1.73e-09	6.39221e-34	-2.1468	-1.73e-09
184842696	chr3:184842696:A:G	3.24309e-75	-8.17673e-10	-2.00798	5.96014e-36	-8.17673e-10	-1.81815	1.04066e-33	-8.17673e-10	-1.65944
184843181	chr3:184843181:T:C	3.35586e-76	-2.34103	-1.93535	4.79953e-37	-2.32252	-2.01479	5.27956e-35	-2.54217	-2.09846
184844350	chr3:184844350:G:A	1.54233e-74	-0.448626	-1.73e-09	2.35425e-35	-0.444441	-1.73e-09	3.34336e-33	-0.492324	-1.73e-09
184844922	chr3:184844922:A:T	4.29012e-75	-8.17673e-10	-1.72819	7.49864e-36	-8.17673e-10	-1.58853	1.3174e-33	-8.17673e-10	-1.42364
184844956	chr3:184844956:G:A	6.41966e-75	-8.17673e-10	-1.32514	7.67437e-36	-8.17673e-10	-1.56536	9.80132e-34	-8.17673e-10	-1.71937
184845058	chr3:184845058:T:G	4.0019e-75	-8.17673e-10	-1.79774	6.06594e-36	-8.17673e-10	-1.80056	9.53365e-34	-8.17673e-10	-1.74706
184845112	chr3:184845112:G:A	3.18112e-75	-8.17673e-10	-2.02727	5.79231e-36	-8.17673e-10	-1.84672	1.00694e-33	-8.17673e-10	-1.69239
184845368	chr3:184845368:A:T	3.3483e-75	-8.17673e-10	-1.97605	6.27564e-36	-8.17673e-10	-1.76657	1.11253e-33	-8.17673e-10	-1.59266
184845589	chr3:184845589:C:G	2.8798e-75	-8.17673e-10	-2.12679	4.37425e-36	-8.17673e-10	-2.12751	6.52415e-34	-8.17673e-10	-2.12637
184845903	chr3:184845903:A:G	2.95609e-75	-8.17673e-10	-2.10064	4.51016e-36	-8.17673e-10	-2.09691	7.19289e-34	-8.17673e-10	-2.02879
184847738	chr3:184847738:C:G	3.10995e-75	-8.17673e-10	-2.0499	4.63147e-36	-8.17673e-10	-2.07037	6.93118e-34	-8.17673e-10	-2.06585
184848227	chr3:184848227:A:C	3.29753e-76	-2.51468	-1.77924	5.29303e-37	-2.49793	-1.74151	8.71528e-35	-2.48164	-1.65775
184848296	chr3:184848296:A:T	2.52341e-75	-2.16579	-0.093106	3.67292e-36	-1.98577	-0.316488	4.70538e-34	-1.44102	-1.01216
184848426	chr3:184848426:A:AAT	3.0581e-75	-8.17673e-10	-2.06672	4.6635e-36	-8.17673e-10	-2.06348	7.07788e-34	-8.17673e-10	-2.04491
184848513	chr3:184848513:A:G	3.84787e-75	-8.17673e-10	-1.83699	6.2087e-36	-8.17673e-10	-1.7773	7.57861e-34	-8.17673e-10	-1.97655
184848715	chr3:184848715:T:C	2.95424e-76	-2.54043	-1.86342	4.61103e-37	-2.52921	-1.84817	7.32274e-35	-2.52224	-1.79125
184849251	chr3:184849251:C:A	2.50018e-76	-2.44466	-2.12607	3.8113e-37	-2.44225	-2.12561	5.20714e-35	-2.52761	-2.12683
184849380	chr3:184849380:C:CCAGA	6.83362e-75	-8.17673e-10	-1.26265	8.61917e-36	-8.17673e-10	-1.44926	1.06147e-33	-8.17673e-10	-1.63964
184849656	chr3:184849656:C:T	4.43424e-75	-8.17673e-10	-1.69515	7.18609e-36	-8.17673e-10	-1.6311	8.36837e-34	-8.17673e-10	-1.87743
184852239	chr3:184852239:A:G	6.01221e-76	-2.33204	-1.36126	8.10072e-37	-2.31821	-1.49567	7.92823e-35	-2.54527	-1.68877
184852354	chr3:184852354:A:G	8.92674e-75	-8.17673e-10	-0.995458	1.18349e-35	-8.17673e-10	-1.1322	2.12546e-33	-8.17673e-10	-0.945309
184852749	chr3:184852749:C:T	2.67449e-76	-2.38277	-2.12057	3.57664e-37	-2.52469	-2.10672	5.77123e-35	-2.53106	-2.02052
184853248	chr3:184853248:C:T	4.87678e-75	-8.17673e-10	-1.60002	5.92447e-36	-8.17673e-10	-1.82416	8.23777e-34	-8.17673e-10	-1.89315
184853297	chr3:184853297:C:G	9.56077e-76	-2.49474	-0.734687	2.09713e-36	-2.10153	-0.761144	2.60486e-34	-2.33841	-0.706095
184854075	chr3:184854075:T:C	3.6161e-75	-8.17673e-10	-1.89911	5.1004e-36	-8.17673e-10	-1.97393	7.20431e-34	-8.17673e-10	-2.0272
184854627	chr3:184854627:G:T	2.9868e-75	-8.17673e-10	-2.09031	4.82796e-36	-8.17673e-10	-2.02882	7.25517e-34	-8.17673e-10	-2.02017
184855093	chr3:184855093:T:C	6.59479e-75	-8.17673e-10	-1.29823	7.82168e-36	-8.17673e-10	-1.54635	9.92427e-34	-8.17673e-10	-1.7069
184855353	chr3:184855353:A:C	6.76813e-76	-1.45507	-2.1198	1.03991e-36	-1.44497	-2.11914	6.59988e-35	-2.34928	-2.06814
184855767	chr3:184855767:C:T	3.67393e-76	-2.31529	-1.87054	6.35999e-37	-2.21875	-1.83706	9.95902e-35	-2.48539	-1.5206
184855868	chr3:184855868:A:G	5.7191e-75	-8.17673e-10	-1.4407	1.02959e-35	-8.17673e-10	-1.2715	1.90978e-33	-8.17673e-10	-1.05231
184855967	chr3:184855967:G:A	3.99267e-75	-8.17673e-10	-1.80005	6.24391e-36	-8.17673e-10	-1.77164	9.92973e-34	-8.17673e-10	-1.70635
184856154	chr3:184856154:T:C	5.01572e-75	-8.17673e-10	-1.57193	6.33081e-36	-8.17673e-10	-1.75782	9.75787e-34	-8.17673e-10	-1.72381
184856212	chr3:184856212:A:G	5.97843e-75	-8.17673e-10	-1.39635	1.08181e-35	-8.17673e-10	-1.22202	2.01869e-33	-8.17673e-10	-0.996851
184857260	chr3:184857260:G:A	5.38578e-75	-8.17673e-10	-1.50075	6.6037e-36	-8.17673e-10	-1.71562	8.64114e-34	-8.17673e-10	-1.84535
184857646	chr3:184857646:A:G	3.93651e-76	-2.30391	-1.81289	5.41846e-37	-2.29535	-1.92067	5.54751e-35	-2.54615	-2.04498
184858043	chr3:184858043:A:G	8.559e-76	-2.13984	-1.20027	1.6617e-36	-1.94424	-1.15116	2.50593e-34	-2.38764	-0.695584
184858487	chr3:184858487:A:G	2.91133e-75	-8.17673e-10	-2.1159	4.49018e-36	-8.17673e-10	-2.10135	6.52108e-34	-8.17673e-10	-2.12684
184858532	chr3:184858532:A:G	9.72539e-76	-2.09751	-1.11484	1.92065e-36	-1.89131	-1.05928	2.88435e-34	-2.35829	-0.584293
184859358	chr3:184859358:T:G	5.2446e-76	-2.17661	-1.65329	9.7192e-37	-1.97856	-1.65317	1.23764e-34	-2.41465	-1.37403
184860129	chr3:184860129:A:G	2.97608e-76	-2.43488	-1.9616	4.25706e-37	-2.42144	-2.03581	5.57539e-35	-2.52292	-2.06319
184860197	chr3:184860197:C:T	4.39461e-75	-8.17673e-10	-1.70413	6.55484e-36	-8.17673e-10	-1.72304	9.5048e-34	-8.17673e-10	-1.75009
184860303	chr3:184860303:T:C	4.35377e-75	-8.17673e-10	-1.71347	7.17235e-36	-8.17673e-10	-1.63301	1.18931e-33	-8.17673e-10	-1.52593
184860717	chr3:184860717:C:T	6.16743e-75	-8.17673e-10	-1.36523	1.1297e-35	-8.17673e-10	-1.17871	2.05581e-33	-8.17673e-10	-0.97863
184860794	chr3:184860794:A:G	3.17492e-75	-8.17673e-10	-2.02923	4.54607e-36	-8.17673e-10	-2.08898	6.77537e-34	-8.17673e-10	-2.08859
184860961	chr3:184860961:A:G	3.29204e-75	-8.17673e-10	-1.993	6.13525e-36	-8.17673e-10	-1.7892	1.07803e-33	-8.17673e-10	-1.62416
184860983	chr3:184860983:T:C	7.13301e-76	-2.16524	-1.35712	1.38552e-36	-1.96136	-1.31581	2.06675e-34	-2.39148	-0.884426
184861452	chr3:184861452:A:G	5.04509e-75	-8.17673e-10	-1.56609	6.26081e-36	-8.17673e-10	-1.76894	8.25998e-34	-8.17673e-10	-1.89046
184862876	chr3:184862876:T:C	5.16136e-75	-8.17673e-10	-1.54331	9.32979e-36	-8.17673e-10	-1.37004	1.3344e-33	-8.17673e-10	-1.41082
184863129	chr3:184863129:A:G	3.03748e-76	-2.29717	-2.0789	5.38049e-37	-2.11969	-2.10337	5.74093e-35	-2.44452	-2.11233
184863688	chr3:184863688:T:C	4.36189e-75	-8.17673e-10	-1.7116	6.58556e-36	-8.17673e-10	-1.71837	1.05608e-33	-8.17673e-10	-1.64474
184864571	chr3:184864571:A:G	3.60098e-75	-8.17673e-10	-1.9033	5.66327e-36	-8.17673e-10	-1.86925	9.60812e-34	-8.17673e-10	-1.73928
184864791	chr3:184864791:A:G	5.66769e-76	-1.7996	-1.95271	9.25209e-37	-1.76041	-1.92058	1.01031e-34	-2.29335	-1.69828
184866058	chr3:184866058:A:G	2.96857e-75	-8.17673e-10	-2.09643	4.78285e-36	-8.17673e-10	-2.03821	6.67084e-34	-8.17673e-10	-2.10414
184866777	chr3:184866777:C:T	4.09663e-75	-8.17673e-10	-1.77435	6.26752e-36	-8.17673e-10	-1.76787	9.77667e-34	-8.17673e-10	-1.72189
184867186	chr3:184867186:C:G	4.44434e-75	-8.17673e-10	-1.69288	6.4216e-36	-8.17673e-10	-1.74358	1.0019e-33	-8.17673e-10	-1.6974
184867322	chr3:184867322:G:A	5.47541e-76	-2.24275	-1.54408	9.27e-37	-2.12238	-1.55667	1.39337e-34	-2.45227	-1.21789
184867519	chr3:184867519:G:A	5.70679e-75	-8.17673e-10	-1.44285	9.47285e-36	-8.17673e-10	-1.35482	1.20388e-33	-8.17673e-10	-1.51375
184867770	chr3:184867770:C:T	6.75348e-76	-1.91905	-1.65799	1.57829e-36	-1.51118	-1.63573	1.22109e-34	-2.21743	-1.58471
184868258	chr3:184868258:G:C	2.97648e-76	-2.53217	-1.86419	4.65773e-37	-2.51973	-1.84757	7.37852e-35	-2.51463	-1.79127
184869486	chr3:184869486:A:G	2.33139e-76	-2.51857	-2.12206	3.72065e-37	-2.46985	-2.12209	5.63765e-35	-2.47504	-2.09996
184869979	chr3:184869979:CTT:C	1.30735e-73	-8.17673e-10	1.68866	1.64916e-34	-8.17673e-10	1.50219	1.84675e-32	-8.17673e-10	1.21671
184870086	chr3:184870086:T:G	2.95593e-76	-2.31508	-2.0882	4.40733e-37	-2.29936	-2.1232	5.14561e-35	-2.54594	-2.12039
184870138	chr3:184870138:G:A	2.34012e-76	-2.50946	-2.12744	3.75982e-37	-2.45398	-2.12748	5.64922e-35	-2.45629	-2.11667
184870348	chr3:184870348:G:A	2.83742e-76	-2.34318	-2.10102	4.94946e-37	-2.18806	-2.1185	5.6859e-35	-2.47305	-2.09343
184870578	chr3:184870578:T:A	4.50693e-75	-8.17673e-10	-1.67889	7.99895e-36	-8.17673e-10	-1.52394	1.42796e-33	-8.17673e-10	-1.34305
184870632	chr3:184870632:A:C	3.09006e-76	-2.2818	-2.0771	5.44086e-37	-2.1108	-2.10109	5.74967e-35	-2.44205	-2.11328
184870637	chr3:184870637:T:C	3.22157e-75	-8.17673e-10	-2.01464	4.99823e-36	-8.17673e-10	-1.99416	8.32009e-34	-8.17673e-10	-1.88321
184871468	chr3:184871468:AAAAG:A	5.71257e-75	-8.17673e-10	-1.44184	8.86012e-36	-8.17673e-10	-1.42169	1.34564e-33	-8.17673e-10	-1.40243
184871617	chr3:184871617:A:T	9.1266e-76	-2.05221	-1.22369	1.81063e-36	-1.83481	-1.17476	2.57654e-34	-2.33135	-0.724082
184871743	chr3:184871743:TG:T	3.63895e-75	-8.17673e-10	-1.89281	5.57487e-36	-8.17673e-10	-1.88498	8.88022e-34	-8.17673e-10	-1.81806
184872050	chr3:184872050:G:A	3.67324e-75	-8.17673e-10	-1.88343	5.76261e-36	-8.17673e-10	-1.85186	9.87746e-34	-8.17673e-10	-1.71163
184872196	chr3:184872196:G:T	3.05748e-76	-2.25072	-2.11879	6.03994e-37	-2.0261	-2.08134	1.1184e-34	-1.94537	-1.94462
```
