## Supplementary material for "Characterization of shared and ancestry-specific signals driving complex traits using multi-ancestry fine-mapping": susiex_nc1.cs80.snp

```
BP	SNP	PIP(CS1)	LogBF(CS1,Pop1)	LogBF(CS1,Pop2)
193900500	chr3:193900500:C:T	1.40736e-05	0.284955	-2.69129e-10
193901190	chr3:193901190:T:C	8.93657e-07	-1.29723	-1.17455
193901329	chr3:193901329:C:A	6.06673e-06	-1.33471e-10	-0.556528
193901449	chr3:193901449:C:T	8.32677e-06	-1.33471e-10	-0.239872
193901893	chr3:193901893:T:C	7.44319e-07	-1.51364	-1.141
193902026	chr3:193902026:A:G	3.67136e-06	-1.33471e-10	-1.05878
193902089	chr3:193902089:C:T	3.14511e-06	-0.0119715	-1.20153
193902721	chr3:193902721:T:C	2.56581e-06	-0.185954	-1.23112
193902852	chr3:193902852:G:A	1.28932e-05	1.40594	-1.20859
193903282	chr3:193903282:A:G	6.84767e-07	-1.5117	-1.22632
193903909	chr3:193903909:C:A	1.25318e-05	1.18636	-1.01743
193904208	chr3:193904208:G:A	4.64816e-06	-1.33471e-10	-0.822877
193904298	chr3:193904298:G:A	1.5105e-06	-0.73836	-1.20855
193904374	chr3:193904374:G:A	1.18687e-06	-1.29365	-0.894377
193904555	chr3:193904555:C:T	3.28081e-06	-1.33471e-10	-1.17126
193904733	chr3:193904733:C:T	3.80061e-06	-1.33471e-10	-1.02419
193905012	chr3:193905012:G:A	1.27665e-06	-1.23897	-0.876141
193905107	chr3:193905107:T:A	3.06507e-06	-0.151942	-1.08733
193905134	chr3:193905134:A:C	1.31827e-06	-0.887509	-1.19552
193905268	chr3:193905268:CAT:C	1.19268e-06	-1.28754	-0.8956
193905358	chr3:193905358:G:C	3.80708e-06	-1.33471e-10	-1.02248
193905483	chr3:193905483:G:A	5.15836e-06	-1.33471e-10	-0.718728
193905511	chr3:193905511:T:C	3.26921e-06	-1.33471e-10	-1.1748
193905553	chr3:193905553:G:A	3.0949e-06	-1.33471e-10	-1.22959
193905929	chr3:193905929:C:T	3.08982e-06	-1.33471e-10	-1.23123
193906247	chr3:193906247:G:C	5.54553e-06	-1.33471e-10	-0.646355
193906318	chr3:193906318:T:C	3.08941e-06	-1.33471e-10	-1.23137
193906735	chr3:193906735:G:A	9.19996e-06	-0.140149	-2.69129e-10
193906917	chr3:193906917:T:C	4.7482e-06	-1.33471e-10	-0.801582
193907386	chr3:193907386:T:C	2.53368e-06	-1.42968	-2.69129e-10
193907739	chr3:193907739:T:G	5.45007e-06	-1.33471e-10	-0.663719
193907962	chr3:193907962:A:G	6.44454e-07	-1.6542	-1.1445
193908328	chr3:193908328:C:T	3.32871e-06	-1.33471e-10	-1.15676
193908348	chr3:193908348:C:T	3.77983e-06	-1.33471e-10	-1.02967
193908450	chr3:193908450:T:C	1.50497e-05	-1.33471e-10	0.352012
193908983	chr3:193908983:C:T	7.25089e-06	0.730403	-1.10863
193909108	chr3:193909108:C:T	8.6687e-07	-1.41176	-1.09045
193909489	chr3:193909489:G:A	3.22729e-06	-1.33471e-10	-1.1877
193909526	chr3:193909526:T:G	8.64003e-06	-1.33471e-10	-0.202942
193910236	chr3:193910236:TC:T	3.65517e-06	-1.0632	-2.69129e-10
193910604	chr3:193910604:A:G	1.14221e-05	-1.33471e-10	0.0762007
193911623	chr3:193911623:A:T	1.06528e-06	-1.526	-0.770107
193912292	chr3:193912292:T:C	4.07341e-05	2.24942	-0.901703
193912405	chr3:193912405:G:A	1.45982e-06	-1.58736	-0.393679
193912596	chr3:193912596:C:T	3.8098e-06	-1.33471e-10	-1.02177
193912696	chr3:193912696:A:G	3.66474e-06	-1.33471e-10	-1.06059
193913182	chr3:193913182:C:A	3.61014e-06	-1.33471e-10	-1.0756
193913223	chr3:193913223:G:T	1.01723e-06	-1.1452	-1.19707
193913253	chr3:193913253:G:C	1.63322e-06	-0.637583	-1.23121
193913440	chr3:193913440:A:G	3.28731e-06	-1.33471e-10	-1.16928
193913610	chr3:193913610:T:C	3.09724e-06	-1.33471e-10	-1.22884
193913686	chr3:193913686:AC:A	3.09245e-06	-1.33471e-10	-1.23038
193914056	chr3:193914056:G:C	1.75758e-05	0.507177	-2.69129e-10
193914331	chr3:193914331:TG:T	2.37065e-06	-1.49618	-2.69129e-10
193914336	chr3:193914336:A:G	3.19749e-06	-1.33471e-10	-1.19698
193914499	chr3:193914499:GC:G	1.06969e-06	-1.50189	-0.79009
193914808	chr3:193914808:T:A	3.13451e-06	-1.33471e-10	-1.21687
193915153	chr3:193915153:C:A	3.95881e-06	-1.33471e-10	-0.983403
193915220	chr3:193915220:G:T	2.25645e-05	0.757029	-2.69129e-10
193915481	chr3:193915481:C:T	3.22753e-06	-1.33471e-10	-1.18763
193916361	chr3:193916361:C:T	3.47966e-06	-1.33471e-10	-1.11241
193916775	chr3:193916775:C:T	3.97213e-06	-1.33471e-10	-0.980045
193917969	chr3:193917969:C:T	1.13886e-06	-1.50624	-0.72308
193918252	chr3:193918252:A:T	2.37338e-05	0.807554	-2.69129e-10
193918253	chr3:193918253:T:C	3.11461e-06	-1.33471e-10	-1.22324
193918435	chr3:193918435:G:A	3.35703e-06	-1.33471e-10	-1.14829
193918459	chr3:193918459:G:A	7.37865e-06	-1.33471e-10	-0.360756
193918567	chr3:193918567:C:T	8.3662e-06	-1.33471e-10	-0.235148
193918632	chr3:193918632:C:T	4.78156e-06	-1.33471e-10	-0.794581
193918809	chr3:193918809:G:A	3.81975e-06	-1.33471e-10	-1.01916
193918961	chr3:193918961:C:T	7.08693e-06	-1.33471e-10	-0.401095
193919418	chr3:193919418:C:A	3.59086e-06	-1.33471e-10	-1.08096
193919742	chr3:193919742:G:A	2.17014e-06	-0.64112	-0.943435
193919895	chr3:193919895:G:GTGAGAT	1.74465e-05	0.677669	-0.177875
193919998	chr3:193919998:C:T	4.06745e-06	-1.33471e-10	-0.956332
193920051	chr3:193920051:G:A	4.77991e-06	-1.33471e-10	-0.794926
193920567	chr3:193920567:G:A	3.45492e-06	-1.33471e-10	-1.11955
193920645	chr3:193920645:C:T	4.98863e-06	-0.129697	-0.62249
193921834	chr3:193921834:C:T	9.76443e-06	1.14055	-1.22115
193921903	chr3:193921903:A:G	3.24825e-05	1.12135	-2.69129e-10
193921924	chr3:193921924:G:A	3.67851e-06	-1.33471e-10	-1.05684
193921963	chr3:193921963:G:A	4.11448e-06	-1.33471e-10	-0.944836
193922004	chr3:193922004:C:T	4.00626e-06	-1.33471e-10	-0.971489
193922421	chr3:193922421:C:T	3.08916e-06	-1.33471e-10	-1.23145
193922619	chr3:193922619:C:T	8.84933e-05	2.12358	-2.69129e-10
193922625	chr3:193922625:C:A	1.32846e-06	-1.27868	-0.79665
193922677	chr3:193922677:C:T	3.2264e-06	-1.33471e-10	-1.18798
193923266	chr3:193923266:T:C	1.62886e-05	0.811618	-0.380503
193923302	chr3:193923302:G:A	3.11604e-06	-1.33471e-10	-1.22278
193923594	chr3:193923594:A:G	6.1097e-06	-1.33471e-10	-0.549471
193923963	chr3:193923963:G:A	3.09758e-06	-1.33471e-10	-1.22873
193923992	chr3:193923992:C:T	7.32939e-07	-1.62234	-1.0477
193924008	chr3:193924008:G:T	7.17181e-07	-1.65396	-1.03782
193924051	chr3:193924051:T:C	3.38802e-06	-1.33471e-10	-1.1391
193924166	chr3:193924166:G:A	5.17047e-06	-1.33471e-10	-0.716385
193924490	chr3:193924490:G:A	7.00631e-07	-1.64068	-1.07444
193924571	chr3:193924571:T:C	3.09777e-06	-1.33471e-10	-1.22867
193924699	chr3:193924699:C:T	0.00015158	2.66176	-2.69129e-10
193924738	chr3:193924738:A:G	4.93676e-06	-1.33471e-10	-0.762638
193924753	chr3:193924753:G:T	3.0988e-06	-1.33471e-10	-1.22833
193924816	chr3:193924816:A:G	4.49426e-06	0.36399	-1.22054
193924983	chr3:193924983:T:C	8.45246e-07	-1.64524	-0.882236
193925062	chr3:193925062:T:C	3.3059e-06	-1.33471e-10	-1.16364
193925387	chr3:193925387:A:G	3.88411e-06	-1.33471e-10	-1.00245
193925400	chr3:193925400:T:C	3.22279e-06	-1.33471e-10	-1.1891
193925403	chr3:193925403:G:A	1.00045e-06	-1.64804	-0.710852
193925496	chr3:193925496:G:A	3.08878e-06	-1.33471e-10	-1.23157
193926091	chr3:193926091:A:G	3.09515e-06	-1.33471e-10	-1.22951
193926252	chr3:193926252:G:A	5.37312e-06	-1.33471e-10	-0.677938
193926293	chr3:193926293:A:G	3.56787e-06	-1.33471e-10	-1.08738
193926380	chr3:193926380:C:T	0.000149581	2.64849	-2.69129e-10
193926599	chr3:193926599:G:A	8.2015e-07	-1.65183	-0.905789
193926892	chr3:193926892:T:C	3.40027e-06	-1.33471e-10	-1.13549
193926950	chr3:193926950:A:G	1.77606e-06	-0.563258	-1.22169
193927070	chr3:193927070:C:T	4.25734e-06	-1.33471e-10	-0.910704
193927181	chr3:193927181:C:T	5.9574e-06	-1.33471e-10	-0.574714
193927298	chr3:193927298:T:C	1.1086e-06	-1.47314	-0.783113
193927542	chr3:193927542:G:A	3.75443e-06	-1.33471e-10	-1.03641
193927634	chr3:193927634:C:T	4.29518e-06	-1.33471e-10	-0.901854
193927813	chr3:193927813:T:C	4.00039e-06	-1.33471e-10	-0.972956
193928142	chr3:193928142:G:A	3.34428e-06	-1.33471e-10	-1.15209
193928283	chr3:193928283:T:G	4.26139e-06	0.321874	-1.23163
193928406	chr3:193928406:T:A	3.81749e-06	-1.33471e-10	-1.01975
193928623	chr3:193928623:A:G	1.22664e-05	-1.33471e-10	0.147517
193928823	chr3:193928823:C:T	3.10833e-06	-1.33471e-10	-1.22526
193928991	chr3:193928991:G:A	3.30488e-06	-1.33471e-10	-1.16395
193929013	chr3:193929013:T:C	8.07566e-06	0.957776	-1.22827
193929587	chr3:193929587:G:A	3.65458e-06	-1.33471e-10	-1.06337
193929606	chr3:193929606:G:C	1.00968e-05	-1.33471e-10	-0.0471338
193930081	chr3:193930081:A:G	3.79889e-06	-1.33471e-10	-1.02464
193930101	chr3:193930101:C:T	4.08682e-06	-1.33471e-10	-0.951581
193930188	chr3:193930188:G:A	6.81118e-06	-1.33471e-10	-0.440782
193930569	chr3:193930569:T:C	3.09917e-06	-1.33471e-10	-1.22821
193930571	chr3:193930571:T:C	2.35943e-06	-0.373035	-1.12789
193930624	chr3:193930624:G:A	6.78644e-07	-1.58438	-1.16263
193930803	chr3:193930803:TC:T	2.03199e-06	-1.65033	-2.69129e-10
193931231	chr3:193931231:C:T	3.30935e-06	-1.33471e-10	-1.16259
193931251	chr3:193931251:T:C	7.74978e-07	-1.61783	-0.996436
193931418	chr3:193931418:TA:T	3.12557e-06	-1.33471e-10	-1.21973
193931493	chr3:193931493:T:C	3.51521e-06	-1.33471e-10	-1.10225
193931663	chr3:193931663:T:C	3.10659e-06	-1.33471e-10	-1.22582
193931780	chr3:193931780:C:T	1.4093e-06	-1.39075	-0.625501
193931920	chr3:193931920:C:G	6.04356e-06	-1.33471e-10	-0.560354
193931991	chr3:193931991:T:A	3.14735e-06	-1.33471e-10	-1.21279
193932302	chr3:193932302:C:T	0.000115608	2.39086	-2.69129e-10
193932350	chr3:193932350:T:A	1.00583e-05	-1.33471e-10	-0.0509447
193932575	chr3:193932575:G:A	3.74771e-06	-1.33471e-10	-1.0382
193932611	chr3:193932611:C:T	4.25508e-06	-1.33471e-10	-0.911235
193932612	chr3:193932612:G:A	3.67787e-06	-1.33471e-10	-1.05701
193932661	chr3:193932661:G:A	4.00943e-06	-1.33471e-10	-0.970698
193932758	chr3:193932758:C:A	3.6819e-06	-1.33471e-10	-1.05592
193933056	chr3:193933056:C:T	3.17537e-06	-1.33471e-10	-1.20392
193933511	chr3:193933511:T:C	2.86626e-05	2.13745	-1.14121
193933713	chr3:193933713:C:T	6.0665e-06	-1.33471e-10	-0.556566
193933885	chr3:193933885:T:G	6.97099e-05	3.07252	-1.18753
193933952	chr3:193933952:T:G	3.201e-06	-1.33471e-10	-1.19589
193934717	chr3:193934717:T:C	3.98889e-06	-1.33471e-10	-0.975836
193935227	chr3:193935227:A:G	2.59757e-06	-1.40477	-2.69129e-10
193935236	chr3:193935236:C:T	4.94863e-06	-1.33471e-10	-0.760236
193935274	chr3:193935274:A:G	3.15999e-06	-1.33471e-10	-1.20878
193935463	chr3:193935463:C:A	1.15924e-05	-1.33471e-10	0.0909986
193935797	chr3:193935797:A:G	7.87668e-07	-1.62652	-0.97151
193935967	chr3:193935967:T:C	3.10808e-06	-1.33471e-10	-1.22534
193936156	chr3:193936156:T:G	9.55226e-07	-1.64534	-0.759813
193936466	chr3:193936466:A:G	3.44824e-06	-1.33471e-10	-1.12148
193936679	chr3:193936679:G:A	3.98712e-06	-1.33471e-10	-0.976279
193936850	chr3:193936850:AAGATGAG:A	1.20778e-05	-1.33471e-10	0.132024
193936954	chr3:193936954:A:G	3.18504e-06	-1.33471e-10	-1.20088
193936975	chr3:193936975:G:C	4.13962e-06	-1.33471e-10	-0.938744
193937243	chr3:193937243:T:G	5.01493e-06	-1.33471e-10	-0.746929
193937249	chr3:193937249:A:C	1.88459e-05	1.61822	-1.04127
193937660	chr3:193937660:C:T	3.4527e-06	-1.33471e-10	-1.12019
193937751	chr3:193937751:T:G	3.24603e-06	-1.33471e-10	-1.18192
193937841	chr3:193937841:C:T	4.20798e-05	2.40194	-1.02172
193938403	chr3:193938403:T:C	3.08861e-06	-1.33471e-10	-1.23163
193938445	chr3:193938445:T:C	3.08862e-06	-1.33471e-10	-1.23162
193938507	chr3:193938507:T:C	3.08868e-06	-1.33471e-10	-1.2316
193939144	chr3:193939144:G:A	4.02041e-06	-1.33471e-10	-0.967963
193939407	chr3:193939407:T:C	3.15827e-06	-1.33471e-10	-1.20932
193939482	chr3:193939482:C:T	3.32252e-06	-1.33471e-10	-1.15862
193939601	chr3:193939601:A:G	4.06052e-06	-1.33471e-10	-0.958037
193941029	chr3:193941029:A:G	3.12043e-06	-1.33471e-10	-1.22138
193941120	chr3:193941120:C:G	3.21391e-06	-1.33471e-10	-1.19186
193941270	chr3:193941270:G:A	4.83452e-06	-1.33471e-10	-0.783565
193941282	chr3:193941282:C:T	3.29017e-06	-1.33471e-10	-1.16841
193941296	chr3:193941296:AC:A	8.76369e-06	-1.33471e-10	-0.188731
193941297	chr3:193941297:C:A	3.13345e-05	1.99132	-0.905951
193941836	chr3:193941836:G:A	1.11283e-06	-1.2826	-0.969843
193942028	chr3:193942028:T:C	3.46833e-06	0.11568	-1.23135
193942217	chr3:193942217:G:A	3.10954e-06	-1.33471e-10	-1.22487
193942267	chr3:193942267:C:T	1.31209e-06	-1.58258	-0.50514
193942431	chr3:193942431:T:C	3.71712e-06	-1.33471e-10	-1.0464
193942658	chr3:193942658:A:G	2.22399e-05	1.97392	-1.23138
193943268	chr3:193943268:G:A	3.48474e-06	-1.33471e-10	-1.11095
193943286	chr3:193943286:T:C	5.93854e-06	0.477962	-1.05585
193943455	chr3:193943455:C:T	9.9518e-07	-1.35679	-1.00739
193943516	chr3:193943516:C:T	3.22863e-06	-1.33471e-10	-1.18729
193943619	chr3:193943619:G:A	7.26396e-05	1.92616	-2.69129e-10
193944282	chr3:193944282:C:T	2.14477e-06	-1.59631	-2.69129e-10
193944518	chr3:193944518:A:G	7.34699e-05	3.08639	-1.14886
193944857	chr3:193944857:G:A	5.94894e-06	0.325421	-0.901556
193945161	chr3:193945161:G:A	3.37364e-06	-1.33471e-10	-1.14336
193945390	chr3:193945390:T:A	3.26791e-06	-1.33471e-10	-1.1752
193945775	chr3:193945775:A:G	6.45714e-05	3.02845	-1.22002
193946089	chr3:193946089:G:A	3.50717e-06	-1.33471e-10	-1.10454
193946128	chr3:193946128:C:G	9.33014e-06	-0.126098	-2.69129e-10
193946246	chr3:193946246:G:A	4.07437e-06	-1.33471e-10	-0.954632
193946332	chr3:193946332:A:T	4.38908e-06	0.153222	-1.03345
193946416	chr3:193946416:A:G	7.52119e-06	0.427758	-0.769381
193946469	chr3:193946469:C:T	3.16661e-06	-0.133076	-1.07361
193946562	chr3:193946562:C:T	3.1202e-06	-1.33471e-10	-1.22145
193946676	chr3:193946676:T:A	4.94438e-06	0.47053	-1.23163
193946845	chr3:193946845:A:G	3.42235e-06	0.00481955	-1.13384
193946939	chr3:193946939:G:A	3.15009e-06	-1.33471e-10	-1.21192
193947205	chr3:193947205:C:T	2.11452e-06	-1.4793	-0.131217
193947214	chr3:193947214:T:C	7.9513e-07	-1.35952	-1.22908
193947250	chr3:193947250:C:T	0.000804788	4.33123	-2.69129e-10
193947545	chr3:193947545:G:A	3.17762e-06	-1.33471e-10	-1.20321
193948252	chr3:193948252:A:G	3.29738e-06	-1.13988	-0.0263394
193948833	chr3:193948833:C:A	4.19651e-06	-1.33471e-10	-0.925094
193949030	chr3:193949030:T:C	3.45066e-06	-1.33471e-10	-1.12078
193949398	chr3:193949398:G:A	8.81209e-07	-1.51197	-0.973842
193949563	chr3:193949563:T:C	4.32575e-06	-1.33471e-10	-0.894761
193949728	chr3:193949728:A:T	1.63233e-06	-1.62533	-0.244005
193949840	chr3:193949840:T:C	2.37889e-06	-1.49272	-2.69129e-10
193950024	chr3:193950024:G:A	3.58816e-06	-1.33471e-10	-1.08171
193950044	chr3:193950044:A:G	4.98724e-05	2.45398	-0.903862
193950082	chr3:193950082:G:A	3.22349e-06	-1.33471e-10	-1.18888
193950275	chr3:193950275:A:G	9.68343e-07	-1.26602	-1.1255
193951545	chr3:193951545:G:T	2.05049e-06	-1.64127	-2.69129e-10
193951619	chr3:193951619:G:A	7.31804e-05	1.93358	-2.69129e-10
193951647	chr3:193951647:G:A	1.45614e-06	-1.12447	-0.859088
193951733	chr3:193951733:T:G	1.72175e-06	-1.43695	-0.379056
193951770	chr3:193951770:A:G	3.09147e-06	-1.33471e-10	-1.2307
193951819	chr3:193951819:T:C	1.02857e-06	-1.56356	-0.767619
193952046	chr3:193952046:G:A	3.64739e-06	-1.33471e-10	-1.06534
193952054	chr3:193952054:G:A	3.28492e-06	-1.33471e-10	-1.17001
193952092	chr3:193952092:C:G	3.79311e-06	-1.33471e-10	-1.02616
193952131	chr3:193952131:T:G	3.1097e-06	-1.33471e-10	-1.22482
193952344	chr3:193952344:C:T	2.17304e-06	-1.58322	-2.69129e-10
193952501	chr3:193952501:T:C	7.93016e-07	-1.36346	-1.2278
193952819	chr3:193952819:C:T	2.48788e-06	-1.44792	-2.69129e-10
193952963	chr3:193952963:C:G	5.94807e-07	-1.65149	-1.22738
193953231	chr3:193953231:C:T	6.67669e-07	-1.64514	-1.11817
193953295	chr3:193953295:G:C	3.40878e-06	-1.13299	-2.69129e-10
193953472	chr3:193953472:T:C	4.03701e-06	-0.927549	-0.0362941
193953703	chr3:193953703:G:A	7.06322e-07	-1.65377	-1.05326
193953709	chr3:193953709:GT:G	3.84314e-06	-1.33471e-10	-1.01306
193954008	chr3:193954008:T:C	3.08916e-06	-1.33471e-10	-1.23145
193954293	chr3:193954293:T:C	4.42718e-06	-1.33471e-10	-0.871586
193954301	chr3:193954301:T:C	3.54665e-06	-1.33471e-10	-1.09334
193954372	chr3:193954372:C:T	5.96561e-07	-1.64914	-1.22678
193954560	chr3:193954560:T:C	8.70844e-07	-1.64597	-0.851673
193954645	chr3:193954645:T:C	9.74609e-07	-1.5201	-0.864969
193954848	chr3:193954848:G:A	3.39966e-06	-1.33471e-10	-1.13567
193955190	chr3:193955190:C:T	3.83788e-06	-1.33471e-10	-1.01443
193955485	chr3:193955485:A:G	1.06858e-06	-1.52579	-0.767231
193955886	chr3:193955886:C:T	3.88757e-06	-1.33471e-10	-1.00156
193955913	chr3:193955913:G:A	6.09983e-06	-1.33471e-10	-0.551088
193955991	chr3:193955991:A:G	6.59716e-06	-1.10246	0.629755
193956216	chr3:193956216:T:C	7.27294e-07	-1.45785	-1.21992
193956524	chr3:193956524:A:T	3.65187e-06	-1.33471e-10	-1.06411
193956539	chr3:193956539:CA:C	3.48495e-06	-1.33471e-10	-1.11089
193956792	chr3:193956792:C:T	1.50798e-06	-0.720533	-1.22804
193956972	chr3:193956972:C:T	8.1696e-07	-1.44404	-1.11748
193956979	chr3:193956979:G:A	3.25027e-06	-1.33471e-10	-1.18061
193957190	chr3:193957190:C:T	7.10844e-07	-1.61878	-1.08187
193957194	chr3:193957194:C:T	8.76437e-06	-0.188653	-2.69129e-10
193957442	chr3:193957442:A:G	4.11888e-06	-1.33471e-10	-0.943767
193958134	chr3:193958134:C:T	3.56546e-06	-1.33471e-10	-1.08805
193958180	chr3:193958180:T:C	8.54432e-07	-1.64967	-0.867
193958323	chr3:193958323:C:T	6.91508e-07	-1.51693	-1.2113
193958558	chr3:193958558:C:T	1.05558e-05	-1.33471e-10	-0.00266933
193958627	chr3:193958627:T:C	8.46359e-07	-1.63074	-0.895419
193958815	chr3:193958815:C:T	6.32666e-07	-1.61263	-1.20453
193959232	chr3:193959232:G:A	1.02281e-06	-1.63472	-0.702076
193959657	chr3:193959657:AG:A	2.49164e-06	-0.443866	-1.00254
193959679	chr3:193959679:C:T	1.37928e-06	-0.806285	-1.2315
193959680	chr3:193959680:C:T	6.67492e-07	-1.58698	-1.17659
193960176	chr3:193960176:T:G	7.17552e-06	-1.09591	0.707241
193960232	chr3:193960232:C:T	3.25808e-06	-1.33471e-10	-1.17821
193960315	chr3:193960315:G:A	8.29239e-06	-1.33471e-10	-0.244009
193961298	chr3:193961298:A:T	3.14042e-06	-1.33471e-10	-1.21499
193961442	chr3:193961442:C:T	2.05072e-06	-1.64116	-2.69129e-10
193961792	chr3:193961792:T:C	6.014e-07	-1.63647	-1.23137
193962396	chr3:193962396:C:T	2.61998e-06	-1.39618	-2.69129e-10
193962691	chr3:193962691:C:T	7.00935e-07	-1.65324	-1.06145
193963332	chr3:193963332:C:T	8.27498e-05	2.39948	-0.343008
193963920	chr3:193963920:G:A	6.61692e-07	-1.64789	-1.12441
193964275	chr3:193964275:C:T	1.35331e-06	-0.826039	-1.23075
193964812	chr3:193964812:T:C	6.41344e-07	-1.65089	-1.15265
193965110	chr3:193965110:A:T	6.48417e-07	-1.5679	-1.22467
193965381	chr3:193965381:G:A	3.4184e-06	-1.33471e-10	-1.13017
193965643	chr3:193965643:G:T	6.41969e-07	-1.65413	-1.14843
193965745	chr3:193965745:G:A	1.01902e-06	-1.43622	-0.904279
193965904	chr3:193965904:G:A	3.12588e-06	-1.33471e-10	-1.21963
193966112	chr3:193966112:C:T	9.88572e-07	-1.42492	-0.945919
193966120	chr3:193966120:A:G	6.489e-07	-1.57344	-1.21839
193966216	chr3:193966216:G:A	6.67525e-07	-1.59154	-1.17198
193966848	chr3:193966848:C:T	3.41854e-06	-1.33471e-10	-1.13013
193966905	chr3:193966905:A:C	3.11946e-06	-0.28956	-0.932128
193966934	chr3:193966934:C:T	1.37233e-06	-0.811392	-1.23144
193967112	chr3:193967112:G:A	4.20634e-06	-1.33471e-10	-0.922755
193967779	chr3:193967779:C:T	8.93686e-07	-1.5129	-0.958848
193967780	chr3:193967780:G:A	1.203e-06	-1.30185	-0.872673
193968261	chr3:193968261:C:T	2.03844e-06	-1.64716	-2.69129e-10
193968461	chr3:193968461:A:G	2.12318e-06	-1.60643	-2.69129e-10
193969360	chr3:193969360:AG:A	4.28677e-06	-1.33471e-10	-0.903814
193969646	chr3:193969646:T:C	8.33925e-07	-1.43413	-1.10683
193969776	chr3:193969776:C:T	4.38101e-06	-1.33471e-10	-0.882068
193969919	chr3:193969919:G:A	4.36485e-06	-1.33471e-10	-0.885763
193970377	chr3:193970377:T:C	9.16179e-07	-1.52172	-0.925166
193971152	chr3:193971152:G:C	8.11594e-07	-1.51282	-1.05528
193971463	chr3:193971463:G:A	1.17369e-06	-0.969147	-1.23005
193971573	chr3:193971573:G:A	7.6022e-07	-1.55689	-1.07661
193971578	chr3:193971578:T:C	2.68095e-06	-0.330359	-1.04282
193972056	chr3:193972056:A:G	8.66907e-07	-1.63953	-0.86264
193972235	chr3:193972235:A:G	2.19082e-06	-0.632786	-0.942284
193972332	chr3:193972332:G:A	3.19406e-06	-1.33471e-10	-1.19805
193972478	chr3:193972478:C:T	8.50034e-07	-1.49234	-1.02949
193972543	chr3:193972543:T:C	6.12026e-07	-1.64804	-1.20229
193972814	chr3:193972814:A:G	2.06938e-06	-1.6321	-2.69129e-10
193972976	chr3:193972976:C:T	3.14882e-06	-1.33471e-10	-1.21232
193973112	chr3:193973112:A:G	7.86565e-07	-1.63652	-0.962904
193973485	chr3:193973485:A:G	6.38112e-06	-1.33471e-10	-0.506004
193973553	chr3:193973553:C:T	2.39745e-06	-1.48494	-2.69129e-10
193973838	chr3:193973838:A:G	7.19736e-07	-1.59057	-1.09764
193974032	chr3:193974032:G:A	9.5468e-07	-1.65137	-0.754352
193974108	chr3:193974108:G:A	3.1747e-06	-1.33471e-10	-1.20413
193974767	chr3:193974767:C:T	4.18061e-06	-1.33471e-10	-0.928891
193974806	chr3:193974806:T:C	7.21311e-06	-1.33471e-10	-0.383448
193974807	chr3:193974807:G:T	7.00502e-06	-1.33471e-10	-0.412721
193975792	chr3:193975792:T:C	1.84377e-05	-1.63012	2.18517
193976509	chr3:193976509:T:C	6.08202e-07	-1.65423	-1.20236
193976686	chr3:193976686:G:C	1.28019e-05	-1.33471e-10	0.190249
193976816	chr3:193976816:A:G	1.4683e-06	-1.63228	-0.342959
193977292	chr3:193977292:T:C	9.74459e-06	-1.33471e-10	-0.0826357
193977394	chr3:193977394:C:G	5.76888e-06	-1.33471e-10	-0.60687
193977569	chr3:193977569:G:A	3.95595e-06	-1.33471e-10	-0.984127
193977993	chr3:193977993:G:A	7.15806e-07	-1.64894	-1.04475
193978040	chr3:193978040:A:G	7.10145e-07	-1.64213	-1.0595
193978373	chr3:193978373:A:G	9.58947e-07	-1.62173	-0.77954
193978732	chr3:193978732:A:G	1.74775e-05	0.804293	-0.302728
193978859	chr3:193978859:T:A	7.2339e-07	-1.55998	-1.12317
193979321	chr3:193979321:G:T	8.19342e-07	-1.3946	-1.164
193979375	chr3:193979375:C:T	3.10126e-06	-1.33471e-10	-1.22754
193979458	chr3:193979458:A:G	7.1457e-07	-1.51038	-1.18504
193979573	chr3:193979573:C:T	1.62434e-06	-1.56006	-0.314188
193979712	chr3:193979712:T:G	1.49988e-06	-1.52131	-0.432649
193979724	chr3:193979724:G:A	6.93624e-06	-1.33471e-10	-0.422587
193979791	chr3:193979791:C:G	1.10901e-06	-1.55618	-0.699698
193979855	chr3:193979855:G:A	1.48725e-05	-0.877762	1.21793
193979870	chr3:193979870:T:C	7.20727e-06	-1.33471e-10	-0.384258
193979975	chr3:193979975:C:T	3.87656e-06	-1.33471e-10	-1.0044
193980013	chr3:193980013:T:G	9.77281e-07	-1.64623	-0.736102
193980163	chr3:193980163:A:G	3.42212e-06	-1.33471e-10	-1.12909
193980552	chr3:193980552:A:G	3.11878e-06	-1.33471e-10	-1.22191
193980604	chr3:193980604:T:C	4.38501e-06	-1.33471e-10	-0.881155
193980667	chr3:193980667:T:G	2.03367e-06	-1.02594	-0.623569
193980690	chr3:193980690:T:C	3.26202e-06	-1.33471e-10	-1.177
193980729	chr3:193980729:G:A	1.49767e-06	-1.38052	-0.574922
193980877	chr3:193980877:TA:T	5.21413e-06	-1.33471e-10	-0.707975
193981077	chr3:193981077:T:C	5.49931e-06	-1.33471e-10	-0.654725
193981439	chr3:193981439:C:T	3.1802e-06	-1.33471e-10	-1.2024
193981545	chr3:193981545:A:G	1.13059e-05	-1.33471e-10	0.0659735
193981742	chr3:193981742:C:T	3.70056e-06	-1.33471e-10	-1.05086
193981746	chr3:193981746:G:C	3.14274e-06	-1.33471e-10	-1.21425
193981798	chr3:193981798:G:A	3.8517e-06	-1.33471e-10	-1.01083
193981823	chr3:193981823:C:A	3.66238e-06	-1.33471e-10	-1.06124
193981828	chr3:193981828:G:T	3.5627e-06	-1.33471e-10	-1.08883
193981852	chr3:193981852:GT:G	1.35071e-06	-0.82709	-1.23163
193981986	chr3:193981986:G:T	2.60317e-06	-0.504291	-0.898326
193982142	chr3:193982142:C:T	3.15765e-06	-1.33471e-10	-1.20952
193982256	chr3:193982256:C:T	1.80375e-06	-0.559109	-1.21037
193982476	chr3:193982476:C:T	5.05963e-06	-1.33471e-10	-0.738055
193983026	chr3:193983026:T:C	3.98752e-06	-1.33471e-10	-0.976179
193983233	chr3:193983233:G:A	8.10185e-07	-1.41251	-1.15733
193983476	chr3:193983476:C:T	6.75303e-07	-1.52356	-1.22839
193983592	chr3:193983592:G:C	1.27118e-06	-0.888082	-1.23132
193983721	chr3:193983721:G:A	1.16801e-06	-1.18408	-1.01997
193983864	chr3:193983864:C:T	1.64338e-05	-1.33471e-10	0.439995
193983908	chr3:193983908:A:G	8.92414e-07	-1.4743	-0.998871
193984034	chr3:193984034:A:G	2.77377e-05	-1.33471e-10	0.963446
193984064	chr3:193984064:A:G	3.69511e-06	-1.33471e-10	-1.05234
193984069	chr3:193984069:C:G	3.04904e-05	-1.33471e-10	1.05806
193984146	chr3:193984146:A:T	8.6871e-07	-1.60266	-0.897436
193984406	chr3:193984406:G:C	3.19238e-06	-1.33471e-10	-1.19858
193984654	chr3:193984654:G:A	2.5467e-05	-1.33471e-10	0.878036
193984710	chr3:193984710:C:A	3.38779e-06	-1.33471e-10	-1.13917
193984763	chr3:193984763:G:A	3.37228e-06	-1.33471e-10	-1.14376
193984804	chr3:193984804:C:T	6.38201e-07	-1.59642	-1.21203
193984836	chr3:193984836:C:T	3.37962e-06	-1.33471e-10	-1.14158
193985220	chr3:193985220:G:A	1.06748e-06	-1.16187	-1.13217
193985260	chr3:193985260:C:T	2.12586e-06	-1.60517	-2.69129e-10
193985314	chr3:193985314:G:A	3.10718e-06	-1.33471e-10	-1.22563
193985456	chr3:193985456:TA:T	8.80112e-07	-1.31252	-1.17454
193985725	chr3:193985725:C:T	5.15322e-06	-1.33471e-10	-0.719726
193986006	chr3:193986006:G:A	4.4732e-06	-1.33471e-10	-0.861244
193986088	chr3:193986088:A:T	1.54119e-05	-1.33471e-10	0.37579
193986113	chr3:193986113:T:C	7.49056e-07	-1.54038	-1.1079
193986339	chr3:193986339:C:T	3.50259e-06	-1.33471e-10	-1.10585
193986374	chr3:193986374:A:G	1.22678e-06	-1.65409	-0.500862
193986514	chr3:193986514:G:A	1.02898e-06	-1.51949	-0.811287
193986518	chr3:193986518:G:A	4.57118e-06	-1.33471e-10	-0.839577
193986531	chr3:193986531:T:C	6.7278e-07	-1.56792	-1.18777
193986535	chr3:193986535:C:A	5.31799e-06	-1.33471e-10	-0.688252
193986723	chr3:193986723:TA:T	1.68442e-06	-1.46414	-0.373789
193986728	chr3:193986728:AAATAAAT:A	2.35481e-06	-1.50289	-2.69129e-10
193986821	chr3:193986821:A:C	1.35329e-06	-0.943146	-1.11367
193987275	chr3:193987275:C:T	1.32976e-06	-0.865872	-1.20847
193987386	chr3:193987386:A:C	1.13195e-06	-1.46423	-0.771174
193987666	chr3:193987666:G:T	1.48576e-06	-0.752026	-1.21139
193987894	chr3:193987894:A:G	1.84997e-06	-0.51297	-1.23121
193987914	chr3:193987914:C:T	3.18075e-06	-1.33471e-10	-1.20223
193987979	chr3:193987979:T:G	8.17809e-07	-1.65016	-0.910318
193988067	chr3:193988067:A:C	2.06977e-06	-1.63191	-2.69129e-10
193988229	chr3:193988229:C:T	1.94113e-05	-1.33471e-10	0.606507
193988306	chr3:193988306:T:A	6.903e-07	-1.65109	-1.07888
193988392	chr3:193988392:G:A	1.69367e-06	-0.683454	-1.14899
193988429	chr3:193988429:TC:T	3.48701e-06	-1.33471e-10	-1.1103
193988476	chr3:193988476:G:A	8.54842e-06	-0.213601	-2.69129e-10
193988481	chr3:193988481:C:T	3.17277e-06	-1.33471e-10	-1.20474
193988514	chr3:193988514:C:T	6.92752e-07	-1.64453	-1.08191
193988534	chr3:193988534:A:G	2.05058e-06	-0.859329	-0.781899
193988604	chr3:193988604:G:A	7.00586e-07	-1.64756	-1.06762
193988642	chr3:193988642:TA:T	2.09659e-06	-0.867718	-0.751318
193988748	chr3:193988748:G:A	8.01347e-06	-1.33471e-10	-0.278224
193988779	chr3:193988779:C:T	6.89547e-07	-1.65063	-1.08044
193988930	chr3:193988930:A:G	1.20495e-06	-0.956916	-1.21599
193988990	chr3:193988990:T:G	6.82624e-07	-1.6512	-1.08996
193989464	chr3:193989464:T:G	2.00688e-06	-0.863904	-0.798861
193989552	chr3:193989552:G:A	3.87647e-06	-1.33471e-10	-1.00442
193989565	chr3:193989565:C:A	6.92466e-07	-1.65127	-1.07558
193989916	chr3:193989916:G:A	6.63593e-07	-1.65055	-1.11889
193989955	chr3:193989955:T:C	7.60173e-07	-1.52832	-1.10524
193989998	chr3:193989998:T:C	4.46067e-06	-1.33471e-10	-0.864048
193990022	chr3:193990022:T:C	1.98689e-06	-0.877734	-0.795041
193990135	chr3:193990135:G:A	6.65495e-07	-1.65138	-1.11519
193990242	chr3:193990242:G:A	2.07617e-06	-0.844635	-0.784188
193990326	chr3:193990326:C:T	7.06358e-07	-1.65327	-1.05371
193990360	chr3:193990360:A:C	1.96631e-06	-0.893193	-0.789995
193990522	chr3:193990522:G:T	1.84564e-06	-0.9222	-0.824322
193990644	chr3:193990644:C:T	6.76558e-07	-1.6525	-1.09759
193990742	chr3:193990742:G:A	4.61685e-06	-1.33471e-10	-0.829635
193991010	chr3:193991010:C:CA	5.29382e-06	-1.33471e-10	-0.692808
193991021	chr3:193991021:C:T	3.15062e-06	-1.33471e-10	-1.21175
193991229	chr3:193991229:T:C	1.95376e-06	-0.922738	-0.766853
193991400	chr3:193991400:A:G	1.14762e-06	-1.01804	-1.20361
193991432	chr3:193991432:A:G	8.42247e-07	-1.40344	-1.12759
193991612	chr3:193991612:T:C	2.02955e-06	-0.877091	-0.774445
193991638	chr3:193991638:T:A	3.20496e-06	-1.33471e-10	-1.19465
193991751	chr3:193991751:G:A	8.27813e-07	-1.65422	-0.894096
193991791	chr3:193991791:T:G	7.1443e-07	-1.64845	-1.04717
193991963	chr3:193991963:A:G	1.58868e-05	-1.33471e-10	0.406143
193992290	chr3:193992290:T:A	3.48608e-06	-1.33471e-10	-1.11057
193992301	chr3:193992301:G:T	6.32043e-07	-1.58653	-1.23162
193992411	chr3:193992411:A:G	6.35937e-07	-1.58041	-1.2316
193992457	chr3:193992457:A:G	6.32256e-07	-1.58705	-1.23076
193992645	chr3:193992645:C:T	6.23479e-07	-1.60028	-1.23151
193992695	chr3:193992695:A:G	3.62248e-06	-1.33471e-10	-1.07219
193992714	chr3:193992714:T:TC	6.30288e-07	-1.58996	-1.23096
193993075	chr3:193993075:G:A	6.10835e-07	-1.65245	-1.19982
193993393	chr3:193993393:G:A	6.9202e-07	-1.56337	-1.16412
193993710	chr3:193993710:C:CT	1.4507e-06	-0.843981	-1.14332
193993849	chr3:193993849:G:A	6.83728e-07	-1.62015	-1.11939
193993855	chr3:193993855:G:A	6.82288e-07	-1.53184	-1.20981
193993913	chr3:193993913:C:T	3.19744e-06	-1.33471e-10	-1.197
193994102	chr3:193994102:T:C	1.07153e-06	-1.33885	-0.95141
193994349	chr3:193994349:G:A	2.76441e-06	-0.282124	-1.0604
193994384	chr3:193994384:C:T	1.47526e-06	-0.749131	-1.22138
193994387	chr3:193994387:C:T	1.38798e-05	0.271087	-2.69129e-10
193994453	chr3:193994453:C:T	6.38893e-07	-1.58995	-1.21741
193994742	chr3:193994742:A:G	4.827e-06	-1.33471e-10	-0.785123
193994869	chr3:193994869:A:T	6.43379e-07	-1.57058	-1.22979
193994952	chr3:193994952:G:A	3.93028e-06	-1.33471e-10	-0.990636
193995069	chr3:193995069:G:A	3.92237e-06	-1.33471e-10	-0.992651
193995090	chr3:193995090:G:A	1.66688e-06	-0.623311	-1.22508
193995334	chr3:193995334:C:T	2.15093e-06	-1.59345	-2.69129e-10
193995513	chr3:193995513:C:T	6.39905e-07	-1.57545	-1.23033
193995606	chr3:193995606:T:G	1.68067e-05	0.462428	-2.69129e-10
193995763	chr3:193995763:A:T	6.87747e-07	-1.5228	-1.21088
193995854	chr3:193995854:C:A	6.2763e-07	-1.59386	-1.23129
193995940	chr3:193995940:T:C	3.72598e-06	-1.33471e-10	-1.04402
193995969	chr3:193995969:T:C	6.85781e-07	-1.53752	-1.19903
193995981	chr3:193995981:A:G	7.3139e-07	-1.60742	-1.06473
193996044	chr3:193996044:C:T	1.35007e-06	-0.834785	-1.2244
193996332	chr3:193996332:A:C	9.57709e-07	-1.28042	-1.12214
193996565	chr3:193996565:G:A	6.02418e-07	-1.63459	-1.23157
193996820	chr3:193996820:G:A	9.98509e-07	-1.20869	-1.15215
193996961	chr3:193996961:A:C	9.40026e-07	-1.64672	-0.774475
193997110	chr3:193997110:C:T	3.63263e-06	-1.33471e-10	-1.06939
193997173	chr3:193997173:T:C	3.80282e-06	-1.33471e-10	-1.0236
193997354	chr3:193997354:T:C	6.20805e-07	-1.6113	-1.22478
193997361	chr3:193997361:C:T	2.17106e-06	-0.467204	-1.11693
193997364	chr3:193997364:T:C	6.60142e-06	-0.088503	-0.38356
193997374	chr3:193997374:TTTCAACAG:T	2.28539e-06	-0.372805	-1.16
193997640	chr3:193997640:G:A	6.47878e-07	-1.60821	-1.18519
193997669	chr3:193997669:G:A	4.68408e-06	-1.33471e-10	-0.815178
193997712	chr3:193997712:C:T	7.72107e-06	-0.315395	-2.69129e-10
193997771	chr3:193997771:G:A	3.18429e-06	-1.33471e-10	-1.20112
193997858	chr3:193997858:C:G	5.48286e-06	-1.33471e-10	-0.657721
193998058	chr3:193998058:G:A	2.02414e-06	-1.6542	-2.69129e-10
193998468	chr3:193998468:C:T	3.31368e-06	-1.33471e-10	-1.16129
193998513	chr3:193998513:C:A	6.81901e-07	-1.51099	-1.23123
193999153	chr3:193999153:G:A	2.70554e-06	-1.36405	-2.69129e-10
193999351	chr3:193999351:G:A	4.70184e-06	-1.33471e-10	-0.811394
193999399	chr3:193999399:A:AG	2.86225e-06	-0.98607	-0.321668
193999740	chr3:193999740:G:A	8.25467e-07	-1.46494	-1.08621
193999768	chr3:193999768:C:A	6.45026e-07	-1.64567	-1.15214
193999819	chr3:193999819:A:T	1.98135e-06	-0.760363	-0.915205
193999889	chr3:193999889:C:T	2.0017e-06	-0.745481	-0.919871
193999911	chr3:193999911:TTGA:T	1.98837e-06	-0.738791	-0.933243
193999916	chr3:193999916:G:T	6.53997e-07	-1.55912	-1.22488
194000137	chr3:194000137:T:C	8.87442e-07	-1.35301	-1.12575
194000258	chr3:194000258:T:C	1.75071e-06	-0.822725	-0.976603
194000264	chr3:194000264:A:G	3.00549e-06	-1.01529	-0.243618
194000476	chr3:194000476:C:T	3.09015e-06	-1.33471e-10	-1.23113
194000533	chr3:194000533:C:T	3.14546e-06	-1.33471e-10	-1.21339
194000676	chr3:194000676:A:G	3.145e-06	-1.33471e-10	-1.21353
194000865	chr3:194000865:G:C	5.58066e-06	-1.33471e-10	-0.64004
194000950	chr3:194000950:A:G	4.92562e-06	-1.33471e-10	-0.764898
194001109	chr3:194001109:G:A	1.31953e-06	-0.914682	-1.16739
194001320	chr3:194001320:C:T	2.0265e-06	-1.65304	-2.69129e-10
194001403	chr3:194001403:A:G	1.44316e-06	-0.784474	-1.20804
194001409	chr3:194001409:T:C	6.26493e-07	-1.61099	-1.21597
194001579	chr3:194001579:T:A	1.34957e-06	-0.835573	-1.22399
194001612	chr3:194001612:T:C	3.34685e-06	-1.33471e-10	-1.15133
194001657	chr3:194001657:C:T	8.37524e-07	-1.55414	-0.982514
194001785	chr3:194001785:A:G	3.8196e-06	-1.33471e-10	-1.0192
194002020	chr3:194002020:T:C	3.81369e-06	-1.33471e-10	-1.02075
194002207	chr3:194002207:C:T	2.06004e-06	-1.63662	-2.69129e-10
194002266	chr3:194002266:T:A	1.01502e-06	-1.15467	-1.18977
194002337	chr3:194002337:T:C	4.57731e-06	-1.33471e-10	-0.838236
194002465	chr3:194002465:AC:A	3.14771e-06	-1.33471e-10	-1.21267
194002789	chr3:194002789:G:C	1.13326e-06	-1.61515	-0.619107
194002945	chr3:194002945:C:T	1.07332e-06	-1.05961	-1.22898
194003132	chr3:194003132:C:G	3.16627e-06	-1.33471e-10	-1.20679
194003229	chr3:194003229:A:G	5.6439e-06	-1.33471e-10	-0.628772
194003461	chr3:194003461:G:A	9.25874e-07	-1.34557	-1.09079
194003568	chr3:194003568:T:C	1.85376e-06	-1.61033	-0.131802
194003862	chr3:194003862:T:A	1.26453e-06	-0.895352	-1.2293
194004067	chr3:194004067:T:A	3.16644e-06	-1.33471e-10	-1.20674
194004195	chr3:194004195:A:G	5.08629e-06	-1.33471e-10	-0.732799
194004541	chr3:194004541:C:T	1.49775e-06	-0.75909	-1.19629
194004845	chr3:194004845:G:A	6.68762e-07	-1.65373	-1.10794
194004859	chr3:194004859:G:T	5.7972e-06	-1.33471e-10	-0.601973
194005695	chr3:194005695:G:A	2.44389e-06	-1.46576	-2.69129e-10
194005804	chr3:194005804:A:T	1.65365e-05	-1.33471e-10	0.446225
194005817	chr3:194005817:C:G	5.61902e-06	-1.33471e-10	-0.633191
194005835	chr3:194005835:G:C	1.00047e-06	-1.60187	-0.757005
194006040	chr3:194006040:T:C	8.98572e-06	-1.33471e-10	-0.163711
194006048	chr3:194006048:A:G	5.09904e-06	-1.33471e-10	-0.730295
194006053	chr3:194006053:T:C	6.92298e-07	-1.49784	-1.22925
194006745	chr3:194006745:T:C	2.61846e-06	-1.31743	-0.079332
194006917	chr3:194006917:C:G	9.74229e-06	-1.33471e-10	-0.0828717
194007024	chr3:194007024:A:G	5.11147e-05	2.80408	-1.22936
194007624	chr3:194007624:C:T	1.47041e-06	-0.878302	-1.0955
194007674	chr3:194007674:T:A	3.68313e-06	-1.33471e-10	-1.05559
194008155	chr3:194008155:G:A	6.40907e-06	-0.501633	-2.69129e-10
194008186	chr3:194008186:C:T	8.11327e-07	-1.49841	-1.07002
194008205	chr3:194008205:A:T	3.89222e-06	-1.33471e-10	-1.00037
194008324	chr3:194008324:C:T	8.78086e-07	-1.65352	-0.835833
194008538	chr3:194008538:G:A	3.13902e-06	-1.33471e-10	-1.21544
194008618	chr3:194008618:G:A	7.63515e-07	-1.48533	-1.14384
194008725	chr3:194008725:G:A	7.16649e-06	-1.33471e-10	-0.389932
194008753	chr3:194008753:A:G	8.17441e-06	-1.33471e-10	-0.25834
194008821	chr3:194008821:G:A	9.73434e-07	-1.36015	-1.02612
194009404	chr3:194009404:C:G	9.01723e-07	-1.42339	-1.03941
194009724	chr3:194009724:A:C	8.97159e-07	-1.40387	-1.064
194009920	chr3:194009920:C:T	8.19069e-07	-1.42734	-1.13159
194010158	chr3:194010158:CAGG:C	7.90499e-07	-1.46882	-1.12562
194010322	chr3:194010322:G:A	3.94964e-06	-1.33471e-10	-0.985724
194010485	chr3:194010485:C:A	7.01621e-07	-1.49034	-1.22337
194010581	chr3:194010581:T:G	1.00709e-06	-1.21911	-1.13317
194010679	chr3:194010679:C:T	4.38933e-06	-1.33471e-10	-0.880171
194010695	chr3:194010695:G:C	6.15879e-05	2.68056	-0.919447
194010821	chr3:194010821:C:T	1.01514e-06	-1.47005	-0.874266
194011063	chr3:194011063:T:A	7.98752e-07	-1.49905	-1.08501
194011259	chr3:194011259:G:A	2.78571e-06	-1.64805	0.313207
194011436	chr3:194011436:C:T	8.88562e-07	-1.2459	-1.2316
194011649	chr3:194011649:G:A	9.4024e-07	-1.32948	-1.09149
194011665	chr3:194011665:G:A	1.00153e-06	-1.53842	-0.819394
194011785	chr3:194011785:A:G	6.56987e-06	-1.33471e-10	-0.476853
194012047	chr3:194012047:T:C	7.87351e-07	-1.5048	-1.09363
194012286	chr3:194012286:G:A	8.02337e-07	-1.49023	-1.08935
194012567	chr3:194012567:A:G	4.4993e-06	-1.33471e-10	-0.855427
194012622	chr3:194012622:A:T	9.57634e-07	-1.65321	-0.749425
194012818	chr3:194012818:C:T	3.24865e-06	-1.33471e-10	-1.18111
194012917	chr3:194012917:T:C	6.26863e-07	-1.60234	-1.22403
194012926	chr3:194012926:G:A	1.39395e-05	-1.33471e-10	0.275376
194012969	chr3:194012969:A:G	6.40047e-07	-1.58196	-1.2236
194013070	chr3:194013070:A:G	8.65947e-07	-1.60448	-0.898799
194013113	chr3:194013113:C:T	7.21392e-06	-1.33471e-10	-0.383335
194013135	chr3:194013135:C:T	3.6883e-06	-1.33471e-10	-1.05418
194013243	chr3:194013243:T:A	6.27766e-07	-1.60169	-1.22324
194013424	chr3:194013424:G:A	9.34153e-07	-1.54648	-0.880983
194013425	chr3:194013425:C:A	8.80332e-07	-1.55246	-0.934345
194013473	chr3:194013473:A:G	6.54497e-07	-1.56873	-1.21451
194013600	chr3:194013600:G:A	2.23181e-06	-1.55653	-2.69129e-10
194013771	chr3:194013771:G:A	3.87561e-06	-1.33471e-10	-1.00464
194013780	chr3:194013780:C:A	6.36656e-07	-1.59705	-1.21382
194013816	chr3:194013816:A:G	2.21577e-06	-1.56375	-2.69129e-10
194013867	chr3:194013867:C:T	2.06981e-06	-1.63189	-2.69129e-10
194013941	chr3:194013941:A:C	6.59014e-06	-1.33471e-10	-0.473773
194014055	chr3:194014055:C:T	6.3508e-07	-1.58834	-1.22501
194014079	chr3:194014079:G:C	2.8655e-05	2.20271	-1.20673
194014221	chr3:194014221:G:A	6.24437e-07	-1.60926	-1.22099
194014310	chr3:194014310:C:T	6.63882e-07	-1.5473	-1.2217
194014431	chr3:194014431:T:C	7.19623e-07	-1.49192	-1.19646
194014439	chr3:194014439:A:G	1.01567e-05	-1.33471e-10	-0.0412146
194014560	chr3:194014560:C:G	8.20475e-07	-1.62633	-0.930892
194014695	chr3:194014695:A:G	3.09476e-06	-1.33471e-10	-1.22964
194014821	chr3:194014821:C:T	3.07252e-05	2.27873	-1.21299
194015017	chr3:194015017:C:G	1.04961e-06	-1.65125	-0.659675
194015022	chr3:194015022:C:A	3.89089e-06	-1.51293	0.512216
194015030	chr3:194015030:A:C	6.13525e-07	-1.61913	-1.22875
194015242	chr3:194015242:T:C	6.11612e-07	-1.62061	-1.23039
194015554	chr3:194015554:G:C	6.86679e-07	-1.57165	-1.16359
194015591	chr3:194015591:C:G	9.75473e-07	-1.64834	-0.735836
194015615	chr3:194015615:T:C	6.99107e-07	-1.55203	-1.16527
194015688	chr3:194015688:A:G	3.78294e-06	-1.33471e-10	-1.02884
194016066	chr3:194016066:C:T	7.50361e-07	-1.41603	-1.23052
194016101	chr3:194016101:C:T	6.95457e-07	-1.55966	-1.16287
194016135	chr3:194016135:G:A	5.12761e-06	-1.52658	0.801871
194016265	chr3:194016265:A:G	7.14957e-07	-1.52945	-1.16543
194016283	chr3:194016283:C:T	7.07844e-07	-1.54061	-1.16427
194016305	chr3:194016305:C:G	8.0712e-07	-1.51104	-1.06259
194016372	chr3:194016372:G:A	5.51762e-06	-1.33471e-10	-0.651401
194016560	chr3:194016560:A:G	6.39717e-07	-1.654	-1.15208
194016573	chr3:194016573:A:G	7.58981e-07	-1.40631	-1.22881
194016873	chr3:194016873:A:T	6.25234e-06	-1.33471e-10	-0.526392
194016892	chr3:194016892:A:G	8.9784e-07	-1.53179	-0.935319
194017042	chr3:194017042:G:A	9.56134e-07	-1.61679	-0.78741
194017115	chr3:194017115:T:G	6.6311e-07	-1.64445	-1.12571
194017208	chr3:194017208:G:T	6.53591e-07	-1.64266	-1.14197
194017221	chr3:194017221:G:A	6.44565e-07	-1.64367	-1.15486
194017385	chr3:194017385:T:C	7.82329e-06	0.180162	-0.482405
194017421	chr3:194017421:T:G	6.1063e-07	-1.6491	-1.20351
194017550	chr3:194017550:G:C	6.34825e-07	-1.63965	-1.17411
194017649	chr3:194017649:T:C	6.38236e-07	-1.63453	-1.17386
194017917	chr3:194017917:C:T	6.01529e-07	-1.65364	-1.21398
194018097	chr3:194018097:A:G	4.07873e-06	-1.33471e-10	-0.953562
194018584	chr3:194018584:T:A	7.20518e-07	-1.60441	-1.08272
194018649	chr3:194018649:A:G	3.97366e-06	-1.5553	0.575636
194018906	chr3:194018906:G:A	3.13794e-06	-1.33471e-10	-1.21578
194019125	chr3:194019125:GA:G	5.63223e-06	-1.33471e-10	-0.630842
194019330	chr3:194019330:G:T	1.12852e-06	-1.6379	-0.600545
194019579	chr3:194019579:C:G	2.73579e-06	-0.940221	-0.412706
194020116	chr3:194020116:G:GT	3.10603e-06	-1.55571	0.329708
194020190	chr3:194020190:G:T	3.91114e-06	-1.33471e-10	-0.995519
194020202	chr3:194020202:G:A	6.81777e-07	-1.57893	-1.16347
194020437	chr3:194020437:T:C	3.42457e-06	-1.53591	0.40754
194020482	chr3:194020482:T:C	9.83631e-07	-1.55553	-0.820324
194020538	chr3:194020538:G:A	6.80876e-07	-1.54029	-1.20343
194020809	chr3:194020809:T:G	5.66346e-06	-1.33471e-10	-0.625314
194021266	chr3:194021266:A:T	1.76272e-05	-1.33471e-10	0.510094
194021346	chr3:194021346:C:T	5.1613e-06	-1.33471e-10	-0.718158
194021387	chr3:194021387:A:T	7.23264e-07	-1.46271	-1.22062
194021414	chr3:194021414:A:G	2.57556e-05	-1.33471e-10	0.889304
194021423	chr3:194021423:T:G	1.3013e-05	-1.33471e-10	0.2066
194022092	chr3:194022092:T:C	5.69962e-06	-1.33471e-10	-0.618949
194022131	chr3:194022131:AGGTTAACAC:A	5.68946e-06	-1.33471e-10	-0.620733
194022299	chr3:194022299:G:T	1.40868e-06	-0.794016	-1.22268
194022444	chr3:194022444:T:C	6.91841e-07	-1.65264	-1.0751
194022578	chr3:194022578:G:T	8.08837e-07	-1.58778	-0.983724
194022637	chr3:194022637:T:G	3.18805e-06	-1.33471e-10	-1.19994
194022716	chr3:194022716:C:G	8.01838e-07	-1.60735	-0.972849
194022821	chr3:194022821:C:A	7.71416e-07	-1.61212	-1.00675
194022826	chr3:194022826:C:T	7.91037e-07	-1.61369	-0.980065
194023273	chr3:194023273:A:C	1.30551e-06	-1.61484	-0.477916
194023323	chr3:194023323:T:A	6.95862e-07	-1.49218	-1.22978
194023436	chr3:194023436:C:A	3.16027e-06	-1.33471e-10	-1.20869
194023702	chr3:194023702:T:C	8.04427e-07	-1.61234	-0.96463
194023725	chr3:194023725:A:G	4.83978e-06	-1.33471e-10	-0.782479
194023854	chr3:194023854:T:G	3.19001e-06	-1.33471e-10	-1.19932
194023968	chr3:194023968:A:G	3.1485e-06	-1.33471e-10	-1.21242
194024171	chr3:194024171:G:A	3.47658e-05	2.18898	-0.999692
194024213	chr3:194024213:T:A	9.20747e-07	-1.62408	-0.817834
194024300	chr3:194024300:G:A	1.4062e-05	-1.33471e-10	0.284126
194024362	chr3:194024362:T:C	8.25714e-07	-1.61265	-0.938201
194024847	chr3:194024847:A:G	9.78414e-05	3.06797	-0.843972
194024972	chr3:194024972:C:T	4.90381e-06	-0.769335	-2.69129e-10
194025005	chr3:194025005:G:A	4.09126e-06	-1.33471e-10	-0.950495
194025078	chr3:194025078:A:C	6.27451e-07	-1.6154	-1.21003
194025200	chr3:194025200:T:C	2.20807e-06	-1.56723	-2.69129e-10
194025429	chr3:194025429:TG:T	5.67174e-06	-1.33471e-10	-0.623852
194025490	chr3:194025490:T:C	3.13657e-06	-1.33471e-10	-1.21622
194025582	chr3:194025582:T:C	4.66319e-06	-1.33471e-10	-0.819647
194025644	chr3:194025644:C:T	1.00813e-06	-1.6293	-0.721951
194025647	chr3:194025647:A:T	6.84517e-07	-1.51677	-1.22162
194026102	chr3:194026102:T:C	4.22658e-06	-1.33471e-10	-0.917954
194026151	chr3:194026151:C:G	3.08901e-06	-1.33471e-10	-1.2315
194026763	chr3:194026763:A:C	1.75405e-05	-1.33471e-10	0.505163
194026764	chr3:194026764:G:A	3.4671e-06	-1.33471e-10	-1.11603
194026822	chr3:194026822:A:G	3.48018e-06	-1.33471e-10	-1.11226
194027033	chr3:194027033:G:A	3.67197e-06	-1.33471e-10	-1.05862
194027065	chr3:194027065:A:G	1.94682e-06	-0.489451	-1.2037
194027379	chr3:194027379:A:C	3.48036e-06	-1.33471e-10	-1.11221
194028085	chr3:194028085:C:T	3.47092e-06	-1.33471e-10	-1.11493
194028102	chr3:194028102:C:T	6.58766e-07	-1.60241	-1.17433
194028191	chr3:194028191:C:T	3.47033e-06	-1.33471e-10	-1.1151
194028416	chr3:194028416:C:T	3.74421e-06	-1.33471e-10	-1.03914
194028911	chr3:194028911:T:C	7.6859e-06	-1.33471e-10	-0.31996
194028929	chr3:194028929:A:G	6.31861e-07	-1.59916	-1.21927
194029038	chr3:194029038:T:G	7.39129e-07	-1.48095	-1.18068
194029238	chr3:194029238:A:G	2.15773e-05	1.7662	-1.0539
194029487	chr3:194029487:T:C	2.25326e-05	1.37502	-0.619407
194029673	chr3:194029673:C:T	9.00152e-06	-1.33471e-10	-0.161954
194030064	chr3:194030064:C:T	3.55679e-06	-1.33471e-10	-1.09049
194030190	chr3:194030190:G:A	5.17573e-05	2.4272	-0.839984
194030286	chr3:194030286:C:T	1.68159e-06	-0.702659	-1.13695
194030326	chr3:194030326:C:T	3.9513e-06	-1.33471e-10	-0.985304
194030540	chr3:194030540:G:A	1.12011e-05	-1.33471e-10	0.0566674
194030717	chr3:194030717:A:G	5.16166e-05	2.44828	-0.863783
194030772	chr3:194030772:G:C	3.92284e-06	-0.410052	-0.582479
194030879	chr3:194030879:A:G	1.11779e-05	-1.33471e-10	0.0545901
194030976	chr3:194030976:T:A	6.57291e-07	-1.65362	-1.12536
194030991	chr3:194030991:T:C	7.93013e-07	-1.65202	-0.939242
194031347	chr3:194031347:C:CT	1.15068e-05	-1.33471e-10	0.0835872
194031638	chr3:194031638:G:A	9.58394e-07	-1.65154	-0.750306
194032116	chr3:194032116:C:T	3.98831e-06	-0.97598	-2.69129e-10
194032736	chr3:194032736:T:C	1.32822e-06	-1.20396	-0.871555
194032846	chr3:194032846:C:A	6.17248e-07	-1.62622	-1.21561
194033175	chr3:194033175:C:A	6.89487e-07	-1.50302	-1.22814
194033403	chr3:194033403:G:A	7.51436e-06	-1.33471e-10	-0.342531
194033706	chr3:194033706:T:C	3.48577e-05	0.601228	0.590698
194034259	chr3:194034259:G:A	4.88026e-06	-1.33471e-10	-0.774148
194034290	chr3:194034290:A:G	1.66609e-06	-0.71374	-1.13513
194034360	chr3:194034360:G:A	8.74895e-05	0.57888	1.53329
194035033	chr3:194035033:C:T	2.71905e-06	-1.26417	-0.0948953
194035045	chr3:194035045:T:C	3.2473e-06	-1.33471e-10	-1.18152
194035622	chr3:194035622:G:C	1.34726e-05	-1.33471e-10	0.24131
194036223	chr3:194036223:G:A	1.57984e-05	-1.33471e-10	0.400561
194036430	chr3:194036430:C:T	1.53611e-05	1.59571	-1.22322
194036693	chr3:194036693:C:T	3.57531e-06	0.080992	-1.16629
194036968	chr3:194036968:A:G	9.15187e-06	-1.64021	1.49482
194037017	chr3:194037017:C:T	8.82043e-06	0.981461	-1.16374
194037222	chr3:194037222:A:T	3.19838e-06	-0.0501922	-1.14651
194037521	chr3:194037521:G:C	2.06567e-05	0.668692	-2.69129e-10
194037604	chr3:194037604:A:G	9.56783e-06	-1.33471e-10	-0.100941
194038056	chr3:194038056:AC:A	2.38203e-05	-1.33471e-10	0.811192
194038067	chr3:194038067:G:A	5.73438e-06	-1.33471e-10	-0.612868
194038398	chr3:194038398:C:T	3.16115e-06	-1.33471e-10	-1.20841
194038602	chr3:194038602:C:A	3.87454e-06	-1.33471e-10	-1.00492
194039309	chr3:194039309:C:T	1.6408e-06	-0.633891	-1.23027
194040024	chr3:194040024:C:A	6.97737e-07	-1.4888	-1.23046
194040046	chr3:194040046:A:G	6.4826e-06	-1.64222	1.15199
194040057	chr3:194040057:C:T	4.45329e-06	-1.63021	0.764502
194040283	chr3:194040283:A:G	3.20423e-06	-1.33471e-10	-1.19488
194040448	chr3:194040448:A:G	1.50635e-05	-1.33471e-10	0.352925
194040669	chr3:194040669:C:T	3.23708e-06	-1.33471e-10	-1.18468
194040745	chr3:194040745:T:C	2.89597e-06	-0.425048	-0.870981
194040808	chr3:194040808:T:C	9.24006e-06	-0.565222	0.429423
194040829	chr3:194040829:A:G	6.21028e-07	-1.60617	-1.22955
194040931	chr3:194040931:T:C	9.30331e-07	-1.33304	-1.09852
194041060	chr3:194041060:T:C	3.32879e-06	-1.15674	-2.69129e-10
194041291	chr3:194041291:T:C	3.97095e-06	-1.33471e-10	-0.980342
194041317	chr3:194041317:C:T	3.16785e-06	-1.33471e-10	-1.20629
194041513	chr3:194041513:G:A	1.50526e-06	-0.740831	-1.20955
194041520	chr3:194041520:C:T	8.59526e-07	-1.4102	-1.10052
194041664	chr3:194041664:T:TG	1.01713e-06	-1.42112	-0.92124
194041869	chr3:194041869:TA:T	8.69777e-06	-1.33471e-10	-0.196281
194042015	chr3:194042015:G:A	5.48095e-06	-1.33471e-10	-0.658069
194042508	chr3:194042508:G:A	8.5953e-06	-1.33471e-10	-0.208132
194042904	chr3:194042904:C:T	3.3102e-06	-1.33471e-10	-1.16234
194043059	chr3:194043059:C:T	7.31125e-07	-1.61188	-1.06064
194043154	chr3:194043154:T:C	4.37672e-06	0.0227015	-0.905749
194043352	chr3:194043352:A:G	3.56794e-06	-1.33471e-10	-1.08736
194043413	chr3:194043413:T:G	3.20045e-06	-1.33471e-10	-1.19606
194044136	chr3:194044136:T:A	5.47066e-06	-1.33471e-10	-0.659948
194044386	chr3:194044386:T:G	5.23785e-06	-1.33471e-10	-0.703437
194044738	chr3:194044738:C:T	7.1535e-06	-1.33471e-10	-0.391745
194044825	chr3:194044825:G:T	3.46238e-06	-1.33471e-10	-1.11739
194044970	chr3:194044970:C:G	2.37646e-06	-1.49374	-2.69129e-10
194045232	chr3:194045232:C:T	3.47097e-06	-1.33471e-10	-1.11491
194045883	chr3:194045883:G:A	3.29391e-06	-1.16727	-2.69129e-10
194046237	chr3:194046237:T:C	3.23788e-06	-1.33471e-10	-1.18443
194046777	chr3:194046777:T:A	3.41734e-06	-1.33471e-10	-1.13049
194046836	chr3:194046836:A:G	3.55623e-06	-1.33471e-10	-1.09065
194046843	chr3:194046843:A:G	3.0936e-06	-1.33471e-10	-1.23001
194047683	chr3:194047683:T:C	3.85031e-06	-1.33471e-10	-1.01119
194047750	chr3:194047750:T:C	6.0419e-06	-1.33471e-10	-0.560629
194047841	chr3:194047841:A:G	2.10537e-06	-1.61486	-2.69129e-10
194047937	chr3:194047937:G:C	2.05099e-06	-1.64102	-2.69129e-10
194048372	chr3:194048372:C:A	3.71214e-06	-1.33471e-10	-1.04774
194048484	chr3:194048484:T:C	2.78517e-06	-0.323572	-1.01147
194048509	chr3:194048509:T:A	5.99304e-07	-1.6533	-1.21803
194048694	chr3:194048694:A:G	2.29586e-05	-1.33471e-10	0.774346
194049633	chr3:194049633:G:A	2.10579e-06	-1.61466	-2.69129e-10
194049677	chr3:194049677:T:C	3.66419e-06	-1.33471e-10	-1.06074
194049939	chr3:194049939:T:C	1.24992e-06	-1.39304	-0.74323
194049944	chr3:194049944:C:T	9.86548e-07	-1.62382	-0.749076
194050771	chr3:194050771:A:G	1.9944e-06	-0.437501	-1.2315
194051036	chr3:194051036:G:A	3.60401e-06	-1.33471e-10	-1.0773
194051278	chr3:194051278:A:T	4.84097e-06	-1.33471e-10	-0.782233
194051403	chr3:194051403:C:A	9.37475e-07	-1.63374	-0.790175
194051476	chr3:194051476:C:T	3.21425e-06	-1.33471e-10	-1.19175
194051477	chr3:194051477:A:G	1.99213e-06	-1.59655	-0.073598
194051660	chr3:194051660:T:A	8.83183e-07	-1.65015	-0.833416
194052804	chr3:194052804:T:C	4.60431e-06	-0.832356	-2.69129e-10
194052888	chr3:194052888:C:T	6.6732e-07	-1.61969	-1.14414
194052904	chr3:194052904:T:C	6.70427e-07	-1.54958	-1.20961
194052956	chr3:194052956:T:A	8.15714e-07	-1.51277	-1.05027
194053141	chr3:194053141:T:C	3.47046e-06	-1.33471e-10	-1.11506
194053248	chr3:194053248:T:C	4.34084e-06	-1.33471e-10	-0.89128
194054353	chr3:194054353:C:T	2.37747e-06	-1.49331	-2.69129e-10
194054760	chr3:194054760:G:A	6.20862e-07	-1.60499	-1.23101
194054856	chr3:194054856:C:T	8.72884e-07	-1.63923	-0.856072
194055142	chr3:194055142:T:G	1.14238e-06	-1.15212	-1.07412
194055608	chr3:194055608:G:A	3.81148e-06	-1.33471e-10	-1.02133
194055903	chr3:194055903:A:G	5.84954e-06	-1.33471e-10	-0.592984
194056076	chr3:194056076:C:T	7.42822e-07	-1.64554	-1.0111
194056078	chr3:194056078:A:C	3.83921e-06	-1.33471e-10	-1.01408
194056273	chr3:194056273:C:T	3.2765e-06	-1.33471e-10	-1.17257
194056283	chr3:194056283:T:C	5.53611e-06	-1.33471e-10	-0.648056
194056710	chr3:194056710:T:C	4.50575e-06	-1.33471e-10	-0.853994
194057472	chr3:194057472:T:C	3.20935e-06	-1.33471e-10	-1.19328
194057683	chr3:194057683:G:A	3.10613e-06	-1.33471e-10	-1.22597
194057820	chr3:194057820:T:A	6.68315e-07	-1.62367	-1.13868
194057822	chr3:194057822:G:A	6.69817e-07	-1.62059	-1.13951
194057936	chr3:194057936:A:G	6.23851e-07	-1.65397	-1.17722
194057937	chr3:194057937:T:C	3.10489e-06	-1.33471e-10	-1.22637
194057943	chr3:194057943:A:G	6.4715e-07	-1.62261	-1.17191
194058468	chr3:194058468:G:T	1.08465e-06	-1.5445	-0.733585
194058635	chr3:194058635:C:A	1.77371e-06	-1.65019	-0.136083
194058812	chr3:194058812:T:TGAAAGA	3.09834e-06	-1.33471e-10	-1.22848
194058914	chr3:194058914:G:A	3.11187e-06	-1.33471e-10	-1.22412
194059162	chr3:194059162:C:T	3.40482e-06	-1.33471e-10	-1.13416
194059398	chr3:194059398:C:T	1.00288e-06	-1.18112	-1.17535
194059533	chr3:194059533:A:G	8.05724e-07	-1.38478	-1.19058
194059625	chr3:194059625:C:A	3.18234e-06	-1.33471e-10	-1.20173
194059658	chr3:194059658:C:G	1.01889e-06	-1.18458	-1.15605
194059663	chr3:194059663:C:T	2.92092e-06	-1.43751	0.150065
194059963	chr3:194059963:A:G	3.11224e-06	-1.33471e-10	-1.22401
194060083	chr3:194060083:TAC:T	3.76134e-06	-1.33471e-10	-1.03457
194060098	chr3:194060098:C:T	1.06375e-06	-1.28589	-1.01165
194060276	chr3:194060276:A:C	3.10203e-06	-1.33471e-10	-1.22729
194060303	chr3:194060303:C:T	3.11933e-06	-1.33471e-10	-1.22173
194060440	chr3:194060440:GTGTT:G	6.28241e-07	-1.62686	-1.19732
194060508	chr3:194060508:A:G	2.40073e-06	-0.650496	-0.833081
194060565	chr3:194060565:T:G	7.70444e-07	-1.39694	-1.22319
194060682	chr3:194060682:A:G	3.41246e-06	-1.13192	-2.69129e-10
194060685	chr3:194060685:A:G	3.59118e-06	-1.33471e-10	-1.08087
194060875	chr3:194060875:C:G	3.5381e-06	-1.33471e-10	-1.09576
194061075	chr3:194061075:G:A	7.52039e-07	-1.46258	-1.18173
194061107	chr3:194061107:C:T	5.91934e-07	-1.6528	-1.2309
194061184	chr3:194061184:A:T	6.51085e-07	-1.626	-1.16246
194061452	chr3:194061452:T:C	6.07793e-07	-1.62623	-1.23103
194061517	chr3:194061517:G:A	6.57216e-07	-1.63239	-1.1467
194061780	chr3:194061780:A:G	7.71268e-07	-1.55648	-1.06259
194062531	chr3:194062531:C:T	1.72665e-05	-1.33471e-10	0.489422
194062614	chr3:194062614:G:T	2.13275e-05	-1.33471e-10	0.70065
194062624	chr3:194062624:A:G	3.18507e-06	-1.33471e-10	-1.20087
194063054	chr3:194063054:C:T	2.21361e-06	-0.874353	-0.690371
194063248	chr3:194063248:T:C	9.6212e-06	-0.0953786	-2.69129e-10
194063305	chr3:194063305:T:G	6.4927e-06	0.207873	-0.696543
194063901	chr3:194063901:C:T	8.93415e-07	-1.57347	-0.898586
194064443	chr3:194064443:A:C	7.40848e-07	-1.42839	-1.23092
194064541	chr3:194064541:T:C	5.94365e-06	0.561963	-1.13899
194064545	chr3:194064545:TC:T	4.67735e-06	-1.33471e-10	-0.816616
194064900	chr3:194064900:C:G	3.26984e-06	-1.33471e-10	-1.17461
194065169	chr3:194065169:A:T	3.13289e-06	-1.33471e-10	-1.21739
194065389	chr3:194065389:T:C	8.40467e-07	-1.65195	-0.881197
194065525	chr3:194065525:A:G	4.12637e-06	-1.33471e-10	-0.94195
194065752	chr3:194065752:C:G	3.33679e-06	-1.33471e-10	-1.15434
194065773	chr3:194065773:A:C	3.43203e-06	-1.33471e-10	-1.1262
194065833	chr3:194065833:T:C	1.41754e-06	-0.791908	-1.21852
194065879	chr3:194065879:G:C	4.74864e-06	-1.33471e-10	-0.80149
194066104	chr3:194066104:G:A	5.42737e-06	-0.667893	-2.69129e-10
194066130	chr3:194066130:T:C	1.34022e-06	-0.911304	-1.15521
194066164	chr3:194066164:C:T	1.2684e-05	-1.33471e-10	0.180991
194066665	chr3:194066665:T:C	4.32637e-06	-1.33471e-10	-0.89462
194066755	chr3:194066755:T:C	5.9518e-07	-1.65074	-1.2275
194066766	chr3:194066766:C:T	6.23171e-07	-1.64679	-1.18549
194067130	chr3:194067130:A:T	4.43384e-06	-1.33471e-10	-0.870082
194067409	chr3:194067409:A:G	5.96227e-07	-1.6538	-1.22268
194067559	chr3:194067559:C:A	7.38609e-07	-1.64749	-1.01485
194067786	chr3:194067786:T:C	2.5086e-06	-1.43962	-2.69129e-10
194068049	chr3:194068049:T:C	6.35562e-07	-1.59289	-1.21971
194068571	chr3:194068571:A:G	6.57558e-05	-1.33471e-10	1.8266
194068796	chr3:194068796:G:A	2.19625e-06	-1.65301	0.0804106
194068942	chr3:194068942:A:G	6.50473e-07	-1.63195	-1.15746
194068997	chr3:194068997:G:A	3.11067e-06	-1.33471e-10	-1.22451
194069121	chr3:194069121:T:TATGTACCCCCA	3.56819e-06	-1.33471e-10	-1.08729
194069126	chr3:194069126:T:C	3.10813e-06	-1.33471e-10	-1.22533
194069253	chr3:194069253:C:T	3.09999e-06	-1.33471e-10	-1.22795
194069354	chr3:194069354:G:GGCCTC	6.08551e-07	-1.63978	-1.21624
194069572	chr3:194069572:T:A	6.38948e-07	-1.60833	-1.19894
194069854	chr3:194069854:C:T	7.48432e-07	-1.64344	-1.00568
194069893	chr3:194069893:C:T	6.2827e-06	-1.33471e-10	-0.521549
194069986	chr3:194069986:C:T	8.57667e-07	-1.64625	-0.866636
194070006	chr3:194070006:A:G	4.40451e-06	-0.990211	0.113492
194070266	chr3:194070266:CA:C	6.19833e-07	-1.60677	-1.23088
194070417	chr3:194070417:G:C	3.44125e-06	-1.33471e-10	-1.12351
194070427	chr3:194070427:T:C	3.6037e-06	-1.33471e-10	-1.07739
194070433	chr3:194070433:C:G	1.74057e-06	-1.25146	-0.553679
194070772	chr3:194070772:C:T	2.73816e-06	-1.50021	0.148151
194070849	chr3:194070849:G:A	4.32735e-06	-1.33471e-10	-0.894393
194071320	chr3:194071320:C:T	8.21244e-07	-1.62941	-0.926871
194071324	chr3:194071324:C:A	3.24211e-06	-1.33471e-10	-1.18312
194071436	chr3:194071436:G:A	8.9438e-06	-1.33471e-10	-0.168388
194071607	chr3:194071607:G:A	3.45298e-06	-1.33471e-10	-1.12011
194071608	chr3:194071608:C:G	3.45096e-06	-1.33471e-10	-1.1207
194071727	chr3:194071727:C:T	9.94911e-07	-1.59177	-0.772679
194071797	chr3:194071797:A:G	8.93247e-07	-1.54495	-0.927293
194071876	chr3:194071876:C:G	1.2604e-05	-1.33471e-10	0.17467
194072488	chr3:194072488:TTC:T	1.46352e-05	-0.473456	0.797534
194072589	chr3:194072589:A:G	3.22169e-06	-1.33471e-10	-1.18944
194072695	chr3:194072695:T:G	3.62804e-06	-1.33471e-10	-1.07065
194073200	chr3:194073200:T:A	1.11859e-06	-1.08623	-1.16105
194073331	chr3:194073331:T:C	1.43994e-06	-1.18596	-0.808784
194073353	chr3:194073353:A:G	2.21335e-06	-1.56484	-2.69129e-10
194073526	chr3:194073526:C:T	9.74913e-07	-1.17652	-1.20823
194074223	chr3:194074223:G:A	4.07782e-06	-1.33471e-10	-0.953785
194074515	chr3:194074515:C:T	4.10944e-06	-1.33471e-10	-0.94606
194074846	chr3:194074846:G:A	3.74995e-06	-1.48036	0.442756
194074990	chr3:194074990:T:C	3.57962e-06	-1.48343	0.399337
194075089	chr3:194075089:C:A	6.78779e-06	-0.796284	0.352061
194075171	chr3:194075171:C:T	1.0555e-06	-1.25284	-1.05249
194075934	chr3:194075934:G:A	1.62274e-06	-1.37094	-0.504292
194076234	chr3:194076234:A:G	2.09437e-05	-1.22461	1.9071
194076424	chr3:194076424:A:T	4.47794e-06	-1.33471e-10	-0.860185
194076667	chr3:194076667:G:A	4.77499e-06	-1.33471e-10	-0.795955
194076826	chr3:194076826:C:T	3.87379e-06	-1.33471e-10	-1.00511
194076866	chr3:194076866:T:C	3.45592e-06	-1.33471e-10	-1.11926
194076878	chr3:194076878:A:G	2.30529e-06	-1.52414	-2.69129e-10
194076990	chr3:194076990:C:T	6.14689e-07	-1.64823	-1.19776
194077401	chr3:194077401:A:G	8.30127e-06	-1.33471e-10	-0.242939
194077531	chr3:194077531:T:C	1.03952e-06	-1.63581	-0.684785
194077537	chr3:194077537:C:T	6.48401e-07	-1.59869	-1.19391
194077539	chr3:194077539:C:T	4.45971e-06	-1.33471e-10	-0.864265
194077698	chr3:194077698:A:G	4.62924e-06	-1.33471e-10	-0.826955
194077921	chr3:194077921:C:T	5.56487e-06	-0.542708	-0.100167
194077937	chr3:194077937:G:A	3.42882e-06	-1.33471e-10	-1.12713
194078012	chr3:194078012:A:T	6.30779e-07	-1.58852	-1.23163
194078325	chr3:194078325:G:C	2.29941e-06	-1.13321	-0.393487
194078517	chr3:194078517:A:T	3.37269e-06	-1.33471e-10	-1.14364
194078588	chr3:194078588:A:C	2.05861e-06	-1.63732	-2.69129e-10
194078709	chr3:194078709:T:C	1.08363e-06	-1.35975	-0.919282
194079276	chr3:194079276:G:A	4.26425e-06	-0.909083	-2.69129e-10
194079611	chr3:194079611:G:A	5.10763e-06	-0.728612	-2.69129e-10
194079643	chr3:194079643:C:T	7.19057e-06	-0.471963	0.0853863
194080123	chr3:194080123:A:G	3.3272e-06	-1.33471e-10	-1.15722
194080210	chr3:194080210:C:T	1.93603e-05	0.603874	-2.69129e-10
194080490	chr3:194080490:G:A	2.33577e-06	-1.51101	-2.69129e-10
194080610	chr3:194080610:A:G	6.94781e-07	-1.56495	-1.15856
194080618	chr3:194080618:G:A	9.7298e-06	-0.567099	0.482945
194080661	chr3:194080661:G:T	3.60118e-06	-1.33471e-10	-1.07809
194080744	chr3:194080744:A:G	3.1007e-06	-1.33471e-10	-1.22772
194081355	chr3:194081355:G:A	2.431e-06	-0.998803	-0.472241
194081407	chr3:194081407:C:T	1.17071e-06	-1.64619	-0.555544
194081717	chr3:194081717:TAATTTAAACA:T	8.06955e-06	-1.33471e-10	-0.271251
194081760	chr3:194081760:C:T	1.62297e-06	-1.64225	-0.232835
194082016	chr3:194082016:C:G	6.87185e-06	-1.33471e-10	-0.431915
194082130	chr3:194082130:T:A	1.08119e-06	-1.59828	-0.683007
194082287	chr3:194082287:A:G	3.45023e-06	-1.33471e-10	-1.12091
194082438	chr3:194082438:C:T	8.1863e-06	-1.33471e-10	-0.256886
194082695	chr3:194082695:T:C	1.23242e-06	-1.65014	-0.500227
194083440	chr3:194083440:C:T	7.39313e-07	-1.60818	-1.0532
194083805	chr3:194083805:C:T	3.38174e-06	-1.33471e-10	-1.14096
194084120	chr3:194084120:G:A	4.147e-06	-1.33471e-10	-0.936962
194084605	chr3:194084605:G:A	2.35037e-06	-1.50477	-2.69129e-10
194085750	chr3:194085750:G:T	5.26776e-06	-1.33471e-10	-0.697743
194086111	chr3:194086111:T:C	3.34852e-06	-1.33471e-10	-1.15083
194086166	chr3:194086166:A:G	9.21966e-06	-1.33471e-10	-0.138009
194086298	chr3:194086298:C:T	2.32828e-06	-0.826835	-0.687385
194086450	chr3:194086450:G:A	1.05242e-06	-1.0837	-1.22456
194086501	chr3:194086501:C:T	1.0381e-06	-1.09631	-1.22565
194086971	chr3:194086971:T:G	5.10115e-06	-1.33471e-10	-0.729881
194087103	chr3:194087103:T:TC	5.11292e-06	-1.33471e-10	-0.727577
194087105	chr3:194087105:T:A	5.11292e-06	-1.33471e-10	-0.727577
194087180	chr3:194087180:T:C	1.14265e-06	-1.33936	-0.886641
194087876	chr3:194087876:A:G	1.25446e-06	-1.39561	-0.737031
194088336	chr3:194088336:T:C	1.04866e-06	-1.41127	-0.900569
194088793	chr3:194088793:A:C	4.14534e-06	-1.33471e-10	-0.937364
194088799	chr3:194088799:A:G	1.1064e-06	-1.52465	-0.733589
194088879	chr3:194088879:C:T	3.09649e-06	-1.33471e-10	-1.22908
194088998	chr3:194088998:A:G	1.08834e-06	-1.52527	-0.749426
194089471	chr3:194089471:C:T	3.0942e-06	-1.33471e-10	-1.22982
194089663	chr3:194089663:TCA:T	3.4003e-06	-1.33471e-10	-1.13548
194089918	chr3:194089918:T:C	2.47904e-06	-1.45148	-2.69129e-10
194090234	chr3:194090234:C:T	8.64478e-07	-1.28852	-1.21645
194090339	chr3:194090339:G:A	1.64115e-06	-0.772626	-1.09132
194090352	chr3:194090352:G:A	4.50039e-06	-1.33471e-10	-0.855185
194090546	chr3:194090546:C:T	3.08912e-06	-1.33471e-10	-1.23146
194091113	chr3:194091113:T:A	2.1874e-06	-0.346422	-1.23021
194091129	chr3:194091129:G:C	2.26817e-06	-0.310861	-1.22951
194091185	chr3:194091185:C:T	5.20745e-06	-1.33471e-10	-0.709258
194091289	chr3:194091289:T:G	6.67919e-07	-1.54175	-1.22118
194091863	chr3:194091863:A:T	3.20774e-06	-1.33471e-10	-1.19378
194091866	chr3:194091866:C:T	4.19835e-06	-1.33471e-10	-0.924655
194092008	chr3:194092008:T:C	7.72771e-06	-1.33471e-10	-0.314536
194092358	chr3:194092358:C:G	4.65616e-06	-1.33471e-10	-0.821156
194092680	chr3:194092680:T:A	1.03289e-06	-1.09554	-1.23144
194092894	chr3:194092894:A:G	7.38554e-07	-1.44028	-1.22212
194093051	chr3:194093051:A:C	1.8786e-06	-0.6574	-1.07142
194093059	chr3:194093059:G:A	1.11899e-06	-1.15786	-1.08906
194093142	chr3:194093142:G:A	6.83473e-05	-1.33471e-10	1.86525
194093373	chr3:194093373:T:C	9.81458e-07	-1.58083	-0.797238
194093379	chr3:194093379:A:G	6.76041e-07	-1.64961	-1.10124
194093411	chr3:194093411:T:C	3.11745e-06	-1.33471e-10	-1.22233
194093763	chr3:194093763:G:A	4.75241e-06	-1.33471e-10	-0.800696
194093990	chr3:194093990:C:T	6.57465e-06	-1.33471e-10	-0.476127
194094038	chr3:194094038:C:T	3.09124e-06	-1.33471e-10	-1.23078
194094155	chr3:194094155:G:A	1.72198e-06	-0.584887	-1.23098
194094232	chr3:194094232:A:G	3.49767e-06	-1.33471e-10	-1.10725
194094235	chr3:194094235:A:T	3.99269e-06	-1.33471e-10	-0.974883
194094260	chr3:194094260:G:A	5.07701e-06	-1.33471e-10	-0.734625
194094453	chr3:194094453:G:C	9.16721e-07	-1.26647	-1.17983
194094543	chr3:194094543:T:C	2.48272e-06	-1.44999	-2.69129e-10
194094783	chr3:194094783:T:C	6.14465e-07	-1.64307	-1.20328
194094837	chr3:194094837:C:T	3.10096e-06	-1.33471e-10	-1.22764
194094838	chr3:194094838:G:A	3.63818e-06	-1.06786	-2.69129e-10
194094896	chr3:194094896:C:T	6.14757e-07	-1.6449	-1.20098
194095020	chr3:194095020:T:A	8.66557e-07	-1.33132	-1.17126
194095099	chr3:194095099:T:C	4.66497e-06	-1.33471e-10	-0.819267
194095747	chr3:194095747:T:C	2.43781e-06	-1.46825	-2.69129e-10
194095796	chr3:194095796:C:T	3.57535e-06	-1.33471e-10	-1.08528
194095822	chr3:194095822:G:A	2.13054e-06	-0.374718	-1.22825
194095857	chr3:194095857:A:T	1.12664e-06	-1.02701	-1.2131
194096036	chr3:194096036:G:A	3.71326e-06	-1.33471e-10	-1.04744
194096079	chr3:194096079:C:T	2.30622e-06	-0.852018	-0.671721
194096138	chr3:194096138:C:T	2.74922e-06	-1.34803	-2.69129e-10
194096242	chr3:194096242:A:T	3.18002e-06	-1.33471e-10	-1.20246
194096266	chr3:194096266:T:A	4.98531e-06	-1.33471e-10	-0.752851
194096342	chr3:194096342:A:C	2.17747e-06	-0.561058	-1.02013
194096352	chr3:194096352:G:T	3.10241e-06	-1.33471e-10	-1.22717
194096517	chr3:194096517:A:C	1.04774e-06	-1.08185	-1.23085
194096597	chr3:194096597:C:T	6.29953e-07	-1.62718	-1.19427
194096641	chr3:194096641:AG:A	5.5219e-06	-1.33471e-10	-0.650625
194096907	chr3:194096907:T:C	4.9436e-06	-1.33471e-10	-0.761254
194097201	chr3:194097201:A:G	2.58184e-06	-0.181795	-1.22905
194097343	chr3:194097343:T:C	1.17965e-06	-0.986574	-1.20756
194097513	chr3:194097513:A:T	3.58379e-06	-1.33471e-10	-1.08293
194097664	chr3:194097664:G:C	7.10358e-07	-1.54947	-1.15186
194097943	chr3:194097943:G:A	5.21514e-06	-1.33471e-10	-0.707781
194097965	chr3:194097965:T:C	4.42762e-06	-1.33471e-10	-0.871486
194098462	chr3:194098462:C:G	3.58587e-06	-1.33471e-10	-1.08235
194098518	chr3:194098518:CT:C	7.38927e-07	-1.62106	-1.04085
194098571	chr3:194098571:C:T	5.96937e-07	-1.65347	-1.22182
194098727	chr3:194098727:G:T	2.48551e-06	-0.382241	-1.06663
194098967	chr3:194098967:A:G	6.60496e-06	-0.597429	0.125902
194098989	chr3:194098989:A:T	8.78035e-07	-1.31767	-1.17175
194099455	chr3:194099455:G:A	9.22324e-07	-1.22273	-1.21747
194099573	chr3:194099573:A:G	9.34084e-05	2.00645	0.171183
194100982	chr3:194100982:C:G	2.32035e-06	-0.310723	-1.20691
194101026	chr3:194101026:T:G	1.99006e-05	-1.33471e-10	0.631401
194101912	chr3:194101912:T:A	3.31516e-06	-1.33471e-10	-1.16084
194101918	chr3:194101918:C:T	1.41106e-06	-0.98232	-1.03268
194102349	chr3:194102349:G:A	2.33427e-06	-1.01406	-0.49759
194102482	chr3:194102482:G:A	2.95609e-06	-1.27548	-2.69129e-10
194102537	chr3:194102537:A:G	4.36169e-06	-0.886487	-2.69129e-10
194102687	chr3:194102687:A:G	3.03563e-06	-1.24893	-2.69129e-10
194102729	chr3:194102729:A:G	1.33962e-06	-1.60946	-0.4575
194102832	chr3:194102832:G:A	7.2857e-06	-1.31841	0.944972
194102833	chr3:194102833:T:C	2.81532e-05	-1.33471e-10	0.978313
194103119	chr3:194103119:A:G	3.08902e-06	-1.33471e-10	-1.2315
194103198	chr3:194103198:G:C	1.45225e-06	-1.58318	-0.403058
194103387	chr3:194103387:G:A	1.52721e-06	-1.10146	-0.83445
194103680	chr3:194103680:C:T	2.78518e-06	-1.33503	-2.69129e-10
194103793	chr3:194103793:G:A	4.01115e-06	-1.33471e-10	-0.970269
194103875	chr3:194103875:CT:C	3.45602e-06	-1.33471e-10	-1.11923
194104094	chr3:194104094:C:T	6.55107e-07	-1.64273	-1.13958
194104135	chr3:194104135:C:T	6.48146e-07	-1.63752	-1.15546
194104580	chr3:194104580:A:G	2.49698e-06	-0.360139	-1.08413
194104604	chr3:194104604:G:A	3.32758e-06	-1.33471e-10	-1.1571
194104621	chr3:194104621:C:T	3.24619e-06	-1.33471e-10	-1.18187
194104960	chr3:194104960:A:G	1.39134e-06	-1.09499	-0.93409
194105126	chr3:194105126:G:A	9.99515e-07	-1.22108	-1.13875
194105289	chr3:194105289:G:A	3.32601e-06	-1.33471e-10	-1.15757
194105741	chr3:194105741:C:T	4.06406e-06	-1.33471e-10	-0.957166
194105806	chr3:194105806:A:G	1.39075e-06	-1.27156	-0.757948
194105808	chr3:194105808:G:A	3.3609e-06	-1.33471e-10	-1.14714
194105968	chr3:194105968:C:T	1.93502e-06	-0.502445	-1.19679
194106273	chr3:194106273:G:A	3.32809e-06	-1.33471e-10	-1.15695
194106364	chr3:194106364:G:A	3.85246e-06	-1.33471e-10	-1.01064
194106642	chr3:194106642:C:A	3.13206e-06	-1.21766	-2.69129e-10
194106735	chr3:194106735:G:A	3.10287e-06	-1.33471e-10	-1.22702
194107001	chr3:194107001:G:GT	3.21978e-06	-1.33471e-10	-1.19003
194107331	chr3:194107331:T:A	1.496e-05	-1.33471e-10	0.346032
194107409	chr3:194107409:A:G	1.7498e-06	-1.65368	-0.146167
194107672	chr3:194107672:G:A	2.3039e-05	-1.33471e-10	0.77784
194107810	chr3:194107810:C:T	3.86005e-06	-0.861099	-0.147569
194108154	chr3:194108154:T:C	1.77108e-06	-0.614519	-1.17324
194109172	chr3:194109172:T:C	1.26677e-06	-0.891678	-1.2312
194109302	chr3:194109302:G:T	1.74279e-06	-1.64926	-0.154596
194109592	chr3:194109592:C:CA	4.81317e-06	-1.33471e-10	-0.787992
194110070	chr3:194110070:TA:T	1.34888e-06	-1.63938	-0.420694
194110649	chr3:194110649:G:C	2.99205e-06	-1.07013	-0.193257
194110984	chr3:194110984:A:G	3.74234e-06	-1.33471e-10	-1.03964
194111413	chr3:194111413:G:A	4.52206e-06	-0.85038	-2.69129e-10
194111505	chr3:194111505:A:G	1.94553e-06	-0.516222	-1.17759
194111793	chr3:194111793:C:T	4.87422e-06	-1.122	0.346614
194111795	chr3:194111795:C:T	3.40843e-06	-1.33471e-10	-1.1331
194111906	chr3:194111906:T:A	2.42833e-06	-1.01925	-0.452891
194111945	chr3:194111945:G:A	3.44705e-06	-1.33471e-10	-1.12183
194112335	chr3:194112335:T:C	3.15496e-06	-1.33471e-10	-1.21037
194112892	chr3:194112892:A:G	6.22154e-07	-1.60331	-1.2306
194113213	chr3:194113213:T:G	4.48246e-06	-1.33471e-10	-0.859175
194113939	chr3:194113939:A:AGCC	2.09088e-05	-1.33471e-10	0.680822
194114221	chr3:194114221:G:A	3.42087e-06	-1.33471e-10	-1.12945
194114268	chr3:194114268:G:A	3.09845e-06	-1.33471e-10	-1.22845
194114367	chr3:194114367:G:C	3.76978e-06	-1.33471e-10	-1.03233
194115193	chr3:194115193:T:C	4.75372e-05	-1.33471e-10	1.50217
194115195	chr3:194115195:A:T	3.47144e-06	-1.33471e-10	-1.11478
194115796	chr3:194115796:T:C	3.76981e-06	-1.33471e-10	-1.03232
194116317	chr3:194116317:T:C	3.72482e-06	-1.33471e-10	-1.04433
194116319	chr3:194116319:T:C	4.04119e-06	-1.33471e-10	-0.962808
194116321	chr3:194116321:A:G	3.79821e-06	-1.33471e-10	-1.02482
194116337	chr3:194116337:A:C	2.59213e-05	-1.33471e-10	0.895718
194116402	chr3:194116402:C:T	3.19759e-06	-1.33471e-10	-1.19695
194116427	chr3:194116427:C:T	3.0916e-06	-1.33471e-10	-1.23066
194116464	chr3:194116464:G:A	2.0247e-06	-1.65393	-2.69129e-10
194116648	chr3:194116648:A:T	2.02666e-06	-1.65296	-2.69129e-10
194116726	chr3:194116726:A:G	2.29831e-06	-0.334506	-1.19267
194117151	chr3:194117151:C:T	2.30642e-06	-0.797748	-0.725903
194117382	chr3:194117382:G:A	1.65891e-06	-1.64951	-0.203682
194117494	chr3:194117494:C:T	4.2681e-06	0.322434	-1.23061
194117586	chr3:194117586:T:C	3.36054e-06	-1.33471e-10	-1.14725
194117713	chr3:194117713:CAACA:C	3.22577e-06	-1.33471e-10	-1.18818
194117855	chr3:194117855:G:A	2.09092e-06	-0.432386	-1.18936
194117974	chr3:194117974:G:A	2.52409e-06	-1.43347	-2.69129e-10
194117983	chr3:194117983:T:C	6.241e-06	-1.33471e-10	-0.528207
194118177	chr3:194118177:G:A	2.6837e-06	-0.347513	-1.02464
194118179	chr3:194118179:G:A	2.21047e-06	-0.794327	-0.771818
194118314	chr3:194118314:T:C	2.58839e-06	-0.238257	-1.17005
194118446	chr3:194118446:C:T	3.86248e-06	-1.33471e-10	-1.00804
194118521	chr3:194118521:A:G	2.19039e-06	-0.368558	-1.20671
194118680	chr3:194118680:C:T	2.09818e-06	-0.417209	-1.20107
194118890	chr3:194118890:T:G	4.77697e-06	-1.33471e-10	-0.795541
194119118	chr3:194119118:G:A	4.00672e-06	-1.33471e-10	-0.971374
194119119	chr3:194119119:G:A	2.15261e-06	-0.411902	-1.18076
194119396	chr3:194119396:T:A	4.57014e-06	-1.33471e-10	-0.839804
194119608	chr3:194119608:G:A	3.09429e-06	-1.33471e-10	-1.22979
194119890	chr3:194119890:T:C	3.15978e-06	-1.33471e-10	-1.20885
194119904	chr3:194119904:T:A	7.21402e-07	-1.48546	-1.20044
194119922	chr3:194119922:A:G	1.06726e-05	-1.33471e-10	0.0083345
194119924	chr3:194119924:C:G	3.665e-06	-1.33471e-10	-1.06052
194120139	chr3:194120139:C:T	4.50742e-06	-1.33471e-10	-0.853624
194120621	chr3:194120621:A:G	7.8975e-07	-1.36431	-1.23108
194120954	chr3:194120954:C:T	1.85017e-05	1.76569	-1.20718
194121168	chr3:194121168:T:A	3.09613e-06	-1.33471e-10	-1.22919
194121678	chr3:194121678:A:C	8.86173e-06	1.05199	-1.22959
194121769	chr3:194121769:G:A	1.553e-06	-1.49451	-0.424649
194121985	chr3:194121985:C:T	4.05087e-06	-1.33471e-10	-0.960417
194122312	chr3:194122312:A:T	3.16424e-06	-1.33471e-10	-1.20744
194122438	chr3:194122438:A:G	3.0438e-06	-0.289123	-0.957118
194122443	chr3:194122443:T:C	2.50935e-06	-1.43932	-2.69129e-10
194122505	chr3:194122505:T:C	3.67377e-06	-1.33471e-10	-1.05813
194122540	chr3:194122540:C:T	4.03803e-05	2.55549	-1.21649
194122880	chr3:194122880:G:A	3.4e-06	-1.33471e-10	-1.13557
194122887	chr3:194122887:C:T	4.66078e-06	0.0736023	-0.893768
194123118	chr3:194123118:T:G	3.82808e-06	-0.127428	-0.889557
194123146	chr3:194123146:G:A	1.3865e-05	0.270022	-2.69129e-10
194123389	chr3:194123389:G:C	5.56107e-06	-1.33471e-10	-0.643558
194123443	chr3:194123443:G:A	4.67345e-06	0.13244	-0.94989
194123693	chr3:194123693:C:T	4.04042e-06	-0.0602298	-0.90277
194123832	chr3:194123832:A:G	5.42748e-06	-1.33471e-10	-0.667872
194123942	chr3:194123942:A:G	4.03605e-06	-0.0527351	-0.911347
194123960	chr3:194123960:C:T	7.04926e-06	-0.406425	-2.69129e-10
194124216	chr3:194124216:G:A	3.10156e-06	-1.33471e-10	-1.22744
194124397	chr3:194124397:C:T	3.39435e-06	-1.33471e-10	-1.13724
194125033	chr3:194125033:C:T	4.43972e-06	0.0710493	-0.939806
194125047	chr3:194125047:GGA:G	4.38151e-06	0.0539025	-0.935857
194125230	chr3:194125230:C:G	3.09854e-06	-1.33471e-10	-1.22842
194125249	chr3:194125249:T:C	7.35288e-07	-1.62461	-1.04223
194125531	chr3:194125531:C:T	3.11336e-06	-1.33471e-10	-1.22364
194125585	chr3:194125585:A:G	7.67947e-07	-1.62109	-1.00229
194125826	chr3:194125826:T:C	3.19169e-06	-1.33471e-10	-1.1988
194125894	chr3:194125894:G:A	1.22886e-06	-1.38358	-0.769683
194126016	chr3:194126016:A:G	1.2716e-06	-1.34327	-0.775801
194126049	chr3:194126049:C:T	3.18264e-06	-1.33471e-10	-1.20164
194126129	chr3:194126129:C:A	3.37215e-06	-1.33471e-10	-1.1438
194126336	chr3:194126336:A:G	1.56096e-06	-1.29422	-0.619823
194126352	chr3:194126352:C:T	8.30752e-06	0.987753	-1.22994
194126397	chr3:194126397:T:G	2.51735e-06	-1.43614	-2.69129e-10
194126945	chr3:194126945:C:T	1.24127e-06	-1.3113	-0.831914
194127037	chr3:194127037:T:C	1.22293e-06	-1.31331	-0.84479
194127104	chr3:194127104:G:A	6.40887e-07	-1.57906	-1.22519
194127199	chr3:194127199:A:G	3.11478e-06	-1.33471e-10	-1.22319
194127328	chr3:194127328:T:C	1.06605e-06	-1.32157	-0.973811
194127387	chr3:194127387:C:T	3.54522e-06	-1.33471e-10	-1.09375
194127448	chr3:194127448:C:T	1.3005e-06	-1.32683	-0.769776
194127450	chr3:194127450:C:T	1.28398e-06	-1.31851	-0.790876
194127552	chr3:194127552:G:A	1.15742e-06	-1.41896	-0.794198
194127708	chr3:194127708:C:T	2.22072e-06	-1.18097	-0.380546
194127814	chr3:194127814:A:G	1.13303e-06	-1.36848	-0.865976
194127919	chr3:194127919:T:TG	1.1519e-06	-1.35258	-0.865363
194128025	chr3:194128025:C:G	3.19089e-06	-1.33471e-10	-1.19905
194128133	chr3:194128133:T:C	4.33675e-06	0.339338	-1.23156
194128247	chr3:194128247:A:G	1.03828e-06	-1.09564	-1.22614
194128682	chr3:194128682:T:G	1.01251e-06	-1.41099	-0.935921
194128776	chr3:194128776:A:G	7.80091e-07	-1.41682	-1.19087
194128960	chr3:194128960:C:T	1.17792e-06	-0.964345	-1.23125
194128966	chr3:194128966:A:G	3.79641e-06	-1.02529	-2.69129e-10
194128990	chr3:194128990:G:A	4.03445e-06	0.190311	-1.15479
194129019	chr3:194129019:C:T	1.22305e-06	-1.42382	-0.73418
194129045	chr3:194129045:T:C	9.98989e-07	-1.40357	-0.956793
194129142	chr3:194129142:G:A	3.31186e-06	-1.33471e-10	-1.16184
194129448	chr3:194129448:T:C	5.92012e-06	-1.33471e-10	-0.580991
194129560	chr3:194129560:G:A	1.55682e-05	0.756479	-0.370593
194129572	chr3:194129572:C:T	3.19746e-06	-1.33471e-10	-1.19699
194129722	chr3:194129722:C:T	6.44586e-06	0.67352	-1.16943
194129838	chr3:194129838:C:T	7.86972e-07	-1.36983	-1.22908
194129864	chr3:194129864:T:C	3.33908e-06	-1.33471e-10	-1.15365
194130216	chr3:194130216:C:A	3.08898e-06	-1.33471e-10	-1.23151
194130599	chr3:194130599:C:T	1.35104e-05	-1.33471e-10	0.244113
194130798	chr3:194130798:C:T	3.37671e-06	-1.33471e-10	-1.14244
194131029	chr3:194131029:G:A	3.71605e-06	-1.33471e-10	-1.04669
194131176	chr3:194131176:G:A	3.0976e-06	-1.33471e-10	-1.22872
194131354	chr3:194131354:G:A	1.12093e-05	-1.33471e-10	0.0573924
194131439	chr3:194131439:G:A	3.08138e-06	-1.23397	-2.69129e-10
194132316	chr3:194132316:A:G	6.59514e-06	-1.33471e-10	-0.473015
194133601	chr3:194133601:G:A	1.45765e-05	1.11862	-0.798556
194135272	chr3:194135272:G:T	9.3557e-06	-1.33471e-10	-0.123362
194135273	chr3:194135273:C:G	9.30225e-06	-1.33471e-10	-0.129091
194135276	chr3:194135276:C:G	4.25302e-06	-0.911719	-2.69129e-10
194135599	chr3:194135599:A:G	3.34366e-06	-1.33471e-10	-1.15228
194136019	chr3:194136019:G:A	2.02702e-06	-1.65278	-2.69129e-10
194136259	chr3:194136259:T:G	3.29015e-06	-1.33471e-10	-1.16841
194136868	chr3:194136868:A:C	1.22274e-06	-1.25343	-0.904825
194137172	chr3:194137172:T:C	1.78124e-06	-0.877563	-0.904476
194137367	chr3:194137367:G:A	2.61174e-06	-1.39933	-2.69129e-10
194137512	chr3:194137512:C:G	7.62044e-06	-1.33471e-10	-0.328514
194138131	chr3:194138131:C:T	9.60128e-06	-1.33471e-10	-0.0974514
194138649	chr3:194138649:G:C	5.73134e-06	-1.33471e-10	-0.613398
194138741	chr3:194138741:T:C	5.10733e-05	-1.33471e-10	1.57391
194138837	chr3:194138837:T:TA	9.64163e-06	-1.33471e-10	-0.0932575
194141354	chr3:194141354:C:G	2.07068e-06	-0.674652	-0.956819
194141907	chr3:194141907:G:A	8.159e-06	-1.33471e-10	-0.260226
194142065	chr3:194142065:C:T	5.65436e-06	-1.33471e-10	-0.626921
194142351	chr3:194142351:T:C	3.38656e-06	-1.13953	-2.69129e-10
194143122	chr3:194143122:G:A	3.88266e-06	-1.33471e-10	-1.00283
194143148	chr3:194143148:T:C	1.56803e-06	-1.23095	-0.678573
194143149	chr3:194143149:G:A	3.18704e-06	-1.20025	-2.69129e-10
194143198	chr3:194143198:A:AC	6.21371e-06	-1.33471e-10	-0.53259
194143453	chr3:194143453:C:T	7.41661e-07	-1.46799	-1.19022
194143539	chr3:194143539:G:T	7.84451e-06	-1.33471e-10	-0.299533
194143682	chr3:194143682:T:C	4.10573e-06	-1.33471e-10	-0.946963
194143762	chr3:194143762:G:A	7.7715e-06	-1.33471e-10	-0.308885
194143788	chr3:194143788:G:T	9.57587e-07	-1.17267	-1.23001
194144075	chr3:194144075:C:T	1.38702e-06	-1.38369	-0.648496
194144481	chr3:194144481:C:T	8.35653e-07	-1.33422	-1.20467
194144689	chr3:194144689:A:G	9.01018e-07	-1.49728	-0.966294
194144762	chr3:194144762:A:G	7.98801e-07	-1.6328	-0.951187
194145372	chr3:194145372:C:G	7.40128e-07	-1.46688	-1.1934
194145399	chr3:194145399:G:A	3.77958e-06	-1.02974	-2.69129e-10
194145516	chr3:194145516:A:G	6.93846e-07	-1.49619	-1.22866
194145917	chr3:194145917:A:G	7.33505e-07	-1.48256	-1.18671
194146019	chr3:194146019:C:T	3.79391e-06	-1.25313	0.227179
194146161	chr3:194146161:G:A	1.17442e-06	-1.47354	-0.725037
194146273	chr3:194146273:A:G	7.40559e-07	-1.4738	-1.18589
194146308	chr3:194146308:T:C	8.85323e-07	-1.26258	-1.21857
194146451	chr3:194146451:A:G	1.07044e-06	-1.06	-1.23128
194146550	chr3:194146550:G:T	3.08972e-06	-1.33471e-10	-1.23127
194146551	chr3:194146551:A:T	3.08989e-06	-1.33471e-10	-1.23121
194146653	chr3:194146653:C:T	2.3306e-06	-1.51322	-2.69129e-10
194147791	chr3:194147791:C:T	1.68849e-06	-0.839512	-0.995998
194148089	chr3:194148089:T:C	2.056e-06	-0.793593	-0.844993
194148227	chr3:194148227:G:A	3.23642e-06	-1.33471e-10	-1.18488
194148240	chr3:194148240:G:A	2.29787e-06	-1.12442	-0.402946
194148241	chr3:194148241:A:G	2.33109e-06	-1.13671	-0.376298
194148282	chr3:194148282:A:T	4.53997e-06	-1.17528	0.328853
194148378	chr3:194148378:G:A	8.33849e-07	-1.36278	-1.17827
194148474	chr3:194148474:C:T	1.62461e-05	-1.33471e-10	0.428504
194148489	chr3:194148489:G:A	2.39517e-06	-0.852543	-0.633348
194148629	chr3:194148629:G:A	1.42684e-06	-1.45307	-0.550817
194148638	chr3:194148638:A:G	2.29643e-06	-0.783401	-0.744592
194148983	chr3:194148983:G:C	3.13144e-06	-1.33471e-10	-1.21785
194149208	chr3:194149208:C:T	4.01931e-06	-1.33471e-10	-0.968236
194149290	chr3:194149290:A:G	2.1712e-06	-1.64573	0.0616617
194149644	chr3:194149644:T:C	7.18351e-07	-1.47147	-1.21867
194149855	chr3:194149855:T:A	3.08871e-06	-1.33471e-10	-1.23159
194150016	chr3:194150016:C:G	3.12803e-06	-1.33471e-10	-1.21894
194150059	chr3:194150059:T:G	3.08975e-06	-1.33471e-10	-1.23126
194150915	chr3:194150915:G:A	3.18826e-06	-1.33471e-10	-1.19987
194151888	chr3:194151888:C:A	3.42264e-06	-1.33471e-10	-1.12893
194151925	chr3:194151925:A:G	1.62246e-06	-1.61406	-0.261347
194151944	chr3:194151944:C:T	2.15956e-06	-1.58944	-2.69129e-10
194152162	chr3:194152162:A:C	2.09971e-06	-1.61755	-2.69129e-10
194152595	chr3:194152595:T:C	4.39334e-06	-0.314461	-0.564797
194152872	chr3:194152872:C:T	1.14901e-06	-1.5837	-0.63674
194152944	chr3:194152944:C:T	4.043e-06	-1.33471e-10	-0.962361
194153030	chr3:194153030:T:C	3.29494e-06	-1.52034	0.35338
194153176	chr3:194153176:A:G	2.61663e-06	-1.39746	-2.69129e-10
194153187	chr3:194153187:G:A	3.16595e-06	-1.20689	-2.69129e-10
194153414	chr3:194153414:G:A	3.29808e-06	-1.33471e-10	-1.16601
194153549	chr3:194153549:G:A	3.46562e-06	-1.33471e-10	-1.11646
194153617	chr3:194153617:G:A	3.26128e-06	-1.33471e-10	-1.17723
194153732	chr3:194153732:C:A	2.64981e-06	-1.38486	-2.69129e-10
194153870	chr3:194153870:G:A	3.45011e-06	-1.12094	-2.69129e-10
194154169	chr3:194154169:A:C	5.1779e-06	-0.293401	-0.421547
194154238	chr3:194154238:G:A	3.24242e-06	-1.33471e-10	-1.18303
194154313	chr3:194154313:AG:A	5.36587e-06	-1.33471e-10	-0.679289
194154435	chr3:194154435:C:T	3.25798e-06	-1.33471e-10	-1.17824
194154513	chr3:194154513:G:A	3.35723e-06	-1.07916	-0.069076
194154622	chr3:194154622:C:CA	5.43021e-06	-1.33471e-10	-0.66737
194154726	chr3:194154726:G:A	5.49109e-06	-1.33471e-10	-0.656221
194155022	chr3:194155022:C:T	5.28836e-06	-1.33471e-10	-0.693839
194155172	chr3:194155172:T:A	5.6033e-06	-1.33471e-10	-0.635992
194155204	chr3:194155204:T:G	5.3224e-06	-1.33471e-10	-0.687422
194155229	chr3:194155229:A:G	4.2499e-06	-1.33471e-10	-0.912452
194155248	chr3:194155248:C:T	5.50848e-06	-1.33471e-10	-0.65306
194155378	chr3:194155378:G:A	5.37654e-06	-1.33471e-10	-0.677303
194155478	chr3:194155478:G:GT	5.28268e-06	-1.33471e-10	-0.694914
194155544	chr3:194155544:T:C	4.15984e-06	-1.33471e-10	-0.933871
194155596	chr3:194155596:C:T	5.15552e-06	-0.163898	-0.555382
194155677	chr3:194155677:A:G	5.36366e-06	-1.33471e-10	-0.6797
194155940	chr3:194155940:G:A	3.26337e-06	-1.21429	0.0377069
194156005	chr3:194156005:G:A	4.61292e-06	-1.33471e-10	-0.830486
194156010	chr3:194156010:GGAAGGAAGGAAGAAAA:G	3.8363e-06	-1.33471e-10	-1.01484
194156019	chr3:194156019:G:A	5.97811e-06	-1.33471e-10	-0.571244
194156144	chr3:194156144:G:A	5.43953e-06	-1.33471e-10	-0.665655
194156262	chr3:194156262:G:T	2.05635e-06	-1.63841	-2.69129e-10
194156280	chr3:194156280:A:G	5.47698e-06	-0.185987	-0.472806
194156282	chr3:194156282:C:T	2.44238e-06	-1.46638	-2.69129e-10
194156417	chr3:194156417:A:G	3.21568e-06	-1.47967	0.288361
194156672	chr3:194156672:C:T	3.48285e-06	-1.33471e-10	-1.1115
194156959	chr3:194156959:C:T	4.70403e-06	-1.33471e-10	-0.810929
194157161	chr3:194157161:C:T	4.1133e-06	-1.33471e-10	-0.945123
194157404	chr3:194157404:A:G	3.18038e-06	-1.33471e-10	-1.20235
194157455	chr3:194157455:T:C	1.02307e-06	-1.41315	-0.923389
194157668	chr3:194157668:T:G	3.88504e-06	-0.725115	-0.277099
194157675	chr3:194157675:T:G	3.2232e-06	-1.46401	0.275032
194157724	chr3:194157724:G:A	4.0669e-06	-0.956468	-2.69129e-10
194157845	chr3:194157845:A:C	3.90369e-06	-0.679455	-0.317972
194157964	chr3:194157964:T:C	3.35768e-06	-1.46966	0.321568
194158032	chr3:194158032:T:C	8.1873e-06	-0.378008	0.121245
194158120	chr3:194158120:G:T	5.18091e-06	-0.752799	0.038433
194158248	chr3:194158248:A:G	4.40153e-06	-1.33471e-10	-0.877395
194158253	chr3:194158253:G:A	7.88973e-06	-0.458122	0.164335
194158519	chr3:194158519:C:T	1.72407e-06	-1.40901	-0.405653
194158520	chr3:194158520:A:G	7.8146e-06	-0.470484	0.16713
194158552	chr3:194158552:A:G	7.04546e-06	-0.443107	0.0361423
194158917	chr3:194158917:G:A	7.57801e-06	-0.48922	0.155122
194159151	chr3:194159151:C:A	3.25309e-06	-1.33471e-10	-1.17974
194159250	chr3:194159250:TCCCTGGATGCCTGC:T	4.11666e-06	-0.658173	-0.286134
194159291	chr3:194159291:T:C	4.09238e-06	-0.695832	-0.254389
194159548	chr3:194159548:G:A	3.3451e-06	-1.33471e-10	-1.15185
194159563	chr3:194159563:C:T	2.04998e-05	-0.469022	1.13009
194159710	chr3:194159710:G:A	3.24778e-06	-1.33471e-10	-1.18138
194159824	chr3:194159824:C:T	9.91903e-07	-1.16146	-1.20601
194159888	chr3:194159888:C:T	2.29096e-05	-0.480132	1.25234
194159961	chr3:194159961:T:G	3.78841e-06	-0.681621	-0.345781
194159971	chr3:194159971:A:G	2.57942e-06	-1.41178	-2.69129e-10
194160019	chr3:194160019:A:G	2.38247e-05	-0.397187	1.20856
194160047	chr3:194160047:TGGATC:T	2.18965e-05	-0.416965	1.14394
194160213	chr3:194160213:A:G	2.13727e-06	-1.44389	-0.155929
194160246	chr3:194160246:A:G	2.26502e-05	-0.435709	1.19653
194160256	chr3:194160256:C:T	2.35528e-05	-0.412873	1.21277
194160564	chr3:194160564:G:T	2.33476e-05	-0.440251	1.2314
194160690	chr3:194160690:C:T	4.69658e-06	-1.33471e-10	-0.812513
194160785	chr3:194160785:C:G	1.92258e-05	-0.405919	1.00283
194160830	chr3:194160830:G:A	1.49768e-05	-0.474056	0.821208
194160857	chr3:194160857:G:C	1.73665e-05	-0.442344	0.937541
194160917	chr3:194160917:T:A	4.98327e-06	-1.35188	0.598621
194161180	chr3:194161180:C:T	1.00499e-06	-1.44026	-0.914113
194161463	chr3:194161463:G:T	6.90016e-06	-1.33471e-10	-0.427803
194161683	chr3:194161683:C:T	6.46284e-07	-1.56489	-1.23098
194161906	chr3:194161906:T:C	9.70035e-07	-1.25778	-1.13199
194162396	chr3:194162396:A:G	9.20732e-07	-1.62744	-0.814494
194162501	chr3:194162501:AG:A	1.28357e-05	-1.17202	1.36491
194162592	chr3:194162592:C:T	3.14071e-06	-1.33471e-10	-1.2149
194162667	chr3:194162667:T:C	3.55789e-06	-1.33471e-10	-1.09018
194162685	chr3:194162685:A:G	8.61865e-07	-1.59365	-0.914353
194162737	chr3:194162737:A:G	3.15491e-06	-1.33471e-10	-1.21039
194162824	chr3:194162824:T:C	1.02249e-06	-1.23544	-1.10167
194163094	chr3:194163094:C:A	3.2483e-06	-1.33471e-10	-1.18122
194163150	chr3:194163150:C:T	1.32823e-06	-1.31801	-0.75749
194163281	chr3:194163281:G:C	4.44812e-06	-1.33471e-10	-0.866867
194163370	chr3:194163370:C:T	1.04712e-06	-1.19856	-1.11474
194163660	chr3:194163660:A:G	6.16089e-07	-1.61539	-1.22832
194164031	chr3:194164031:T:C	3.10047e-06	-1.33471e-10	-1.22779
194164216	chr3:194164216:C:T	7.36088e-07	-1.59514	-1.07061
194164236	chr3:194164236:T:C	3.87028e-06	-1.33471e-10	-1.00602
194164479	chr3:194164479:T:A	1.30051e-06	-1.04838	-1.04821
194164514	chr3:194164514:C:T	1.25199e-06	-1.06313	-1.07149
194164586	chr3:194164586:A:G	1.23713e-06	-1.08489	-1.06166
194164631	chr3:194164631:C:A	1.20758e-06	-1.08298	-1.08776
194164736	chr3:194164736:A:G	6.40893e-07	-1.65378	-1.15046
194164909	chr3:194164909:G:A	1.23978e-06	-1.07313	-1.07128
194164928	chr3:194164928:T:C	1.24332e-06	-1.06982	-1.07174
194164937	chr3:194164937:A:G	1.24667e-06	-1.07123	-1.06764
194165122	chr3:194165122:G:A	3.08909e-06	-1.33471e-10	-1.23147
194165402	chr3:194165402:C:A	2.7729e-06	-1.33946	-2.69129e-10
194165681	chr3:194165681:A:G	1.19838e-06	-1.13098	-1.0474
194166039	chr3:194166039:G:A	1.32269e-06	-1.35148	-0.728206
194166141	chr3:194166141:A:G	1.23272e-06	-1.12863	-1.0215
194166303	chr3:194166303:A:G	2.62675e-06	-1.3936	-2.69129e-10
194166404	chr3:194166404:A:T	2.02469e-06	-1.65393	-2.69129e-10
194166405	chr3:194166405:A:T	5.61291e-06	-0.634278	-2.69129e-10
194166523	chr3:194166523:T:C	1.25097e-05	1.08332	-0.916166
194166625	chr3:194166625:A:T	1.25474e-05	-1.01548	1.18565
194166785	chr3:194166785:T:C	3.70366e-06	-1.05003	-2.69129e-10
194166963	chr3:194166963:C:T	1.52921e-06	-0.846818	-1.08778
194167738	chr3:194167738:G:A	1.38328e-06	-0.851849	-1.18304
194167962	chr3:194167962:G:A	2.67153e-06	-0.214805	-1.16189
194168009	chr3:194168009:A:G	1.32203e-06	-0.895978	-1.1842
194168070	chr3:194168070:A:G	1.34009e-06	-0.892107	-1.17451
194168082	chr3:194168082:A:C	8.57046e-06	-1.30945	1.09843
194168184	chr3:194168184:G:T	6.05619e-07	-1.63319	-1.22766
194168543	chr3:194168543:G:A	2.69653e-06	-0.151108	-1.21627
194168680	chr3:194168680:C:T	3.13409e-06	-1.33471e-10	-1.21701
194168750	chr3:194168750:G:A	2.42559e-06	-1.47327	-2.69129e-10
194169100	chr3:194169100:G:C	1.16266e-06	-1.53044	-0.678201
194169405	chr3:194169405:G:A	1.79026e-06	-0.857697	-0.919289
194169471	chr3:194169471:C:T	3.09896e-06	-1.33471e-10	-1.22828
194169551	chr3:194169551:G:A	5.54753e-06	-0.645995	-2.69129e-10
194169660	chr3:194169660:A:G	3.09392e-06	-1.33471e-10	-1.22991
194169847	chr3:194169847:G:A	6.22969e-07	-1.60438	-1.22823
194169873	chr3:194169873:C:T	6.6635e-07	-1.62195	-1.14334
194169914	chr3:194169914:G:A	3.20789e-06	-1.33471e-10	-1.19373
194171321	chr3:194171321:C:T	2.12019e-06	-0.908297	-0.699545
194171428	chr3:194171428:C:T	9.28781e-07	-1.60658	-0.826649
194171589	chr3:194171589:C:T	3.54453e-06	-1.33471e-10	-1.09394
194171676	chr3:194171676:G:A	1.67194e-06	-0.76522	-1.08014
194171884	chr3:194171884:T:A	3.39401e-06	-1.33471e-10	-1.13734
194172091	chr3:194172091:C:T	7.80258e-06	-1.33471e-10	-0.304893
194172244	chr3:194172244:A:C	6.18413e-06	-1.33471e-10	-0.537361
194172309	chr3:194172309:C:A	3.74952e-06	-1.33471e-10	-1.03772
194172317	chr3:194172317:C:T	2.675e-06	-1.3754	-2.69129e-10
194172457	chr3:194172457:C:T	2.65383e-06	-0.372973	-1.01037
194172458	chr3:194172458:T:C	2.84239e-06	-0.316296	-0.998407
194172690	chr3:194172690:T:C	2.80942e-06	-0.337168	-0.989203
194172748	chr3:194172748:A:T	2.54935e-06	-0.962673	-0.460837
194172878	chr3:194172878:C:T	3.27191e-06	-1.33471e-10	-1.17397
194172927	chr3:194172927:G:A	8.05983e-07	-1.65219	-0.922847
194173223	chr3:194173223:C:T	2.64372e-06	-0.946204	-0.440958
194173370	chr3:194173370:G:A	7.48169e-06	-1.33471e-10	-0.346888
194173597	chr3:194173597:A:G	2.53646e-06	-0.933621	-0.494958
194173650	chr3:194173650:A:C	3.29666e-06	-1.33471e-10	-1.16644
194173894	chr3:194173894:G:A	6.26974e-06	-1.33471e-10	-0.523612
194173934	chr3:194173934:C:T	7.3577e-06	-0.648237	0.284636
194173942	chr3:194173942:C:T	3.09004e-06	-1.33471e-10	-1.23117
194173943	chr3:194173943:G:A	3.15143e-06	-1.33471e-10	-1.21149
194174039	chr3:194174039:A:G	7.78915e-07	-1.52496	-1.08425
194174126	chr3:194174126:T:A	3.71974e-06	-1.33471e-10	-1.04569
194174446	chr3:194174446:T:G	3.77767e-06	-1.33471e-10	-1.03024
194174506	chr3:194174506:C:T	3.51205e-06	-1.10315	-2.69129e-10
194174809	chr3:194174809:A:G	1.65963e-06	-1.10473	-0.748025
194175006	chr3:194175006:C:T	1.58718e-05	0.405198	-2.69129e-10
194175102	chr3:194175102:C:T	1.62255e-05	0.427233	-2.69129e-10
194175262	chr3:194175262:A:C	3.15876e-06	-1.33471e-10	-1.20917
194175313	chr3:194175313:T:C	3.10033e-06	-1.33471e-10	-1.22784
194175468	chr3:194175468:A:G	3.98457e-06	-1.33471e-10	-0.976919
194175522	chr3:194175522:G:C	3.84415e-06	-1.33471e-10	-1.0128
194175545	chr3:194175545:G:T	4.23958e-06	-0.747798	-0.167086
194175782	chr3:194175782:C:G	3.13354e-06	-0.0747229	-1.14246
194175895	chr3:194175895:G:A	4.15356e-06	-1.33471e-10	-0.935381
194176049	chr3:194176049:A:G	3.36484e-06	-1.33471e-10	-1.14597
194176050	chr3:194176050:C:T	3.27426e-06	-1.33471e-10	-1.17325
194176051	chr3:194176051:A:G	3.3733e-06	-1.33471e-10	-1.14346
194176056	chr3:194176056:G:A	3.25929e-06	-1.33471e-10	-1.17784
194176122	chr3:194176122:A:G	1.72911e-06	-1.59139	-0.220356
194176147	chr3:194176147:G:A	1.14697e-05	-1.33471e-10	0.0803603
194176155	chr3:194176155:A:AGT	2.24514e-05	-1.33471e-10	0.752007
194176177	chr3:194176177:A:G	1.96328e-05	-1.33471e-10	0.617853
194176418	chr3:194176418:T:C	5.07035e-06	-1.33471e-10	-0.735937
194176490	chr3:194176490:A:G	2.95411e-06	-1.27615	-2.69129e-10
194176494	chr3:194176494:G:A	2.75496e-05	-1.33471e-10	0.95664
194176577	chr3:194176577:A:C	8.30541e-06	0.275772	-0.518212
194177407	chr3:194177407:G:A	2.55602e-06	-1.52873	0.107837
194177812	chr3:194177812:T:A	2.03226e-06	-1.6502	-2.69129e-10
194178056	chr3:194178056:T:G	5.66133e-06	-0.625689	-2.69129e-10
194178092	chr3:194178092:C:T	5.76956e-06	-1.33471e-10	-0.606751
194178093	chr3:194178093:G:A	3.94499e-06	-1.33471e-10	-0.9869
194178512	chr3:194178512:A:G	2.6757e-05	0.927447	-2.69129e-10
194178680	chr3:194178680:TTGA:T	2.34788e-05	-1.33471e-10	0.796751
194178846	chr3:194178846:T:A	4.75365e-06	-1.33471e-10	-0.800436
194179023	chr3:194179023:C:T	4.15621e-06	-1.33471e-10	-0.934743
194179163	chr3:194179163:C:T	4.12581e-06	-1.33471e-10	-0.942086
194179671	chr3:194179671:CAT:C	3.19325e-06	-1.33471e-10	-1.19831
194179894	chr3:194179894:G:A	6.46259e-06	-0.903383	0.410066
194179909	chr3:194179909:A:G	3.35341e-06	-1.33471e-10	-1.14937
194180146	chr3:194180146:A:G	6.62199e-07	-1.55043	-1.22111
194180363	chr3:194180363:C:T	9.15053e-07	-1.23263	-1.21549
194180372	chr3:194180372:C:T	2.47253e-06	-1.2307	-0.223403
194180389	chr3:194180389:G:A	3.0937e-06	-1.33471e-10	-1.22998
194180410	chr3:194180410:A:T	7.58313e-06	-1.33471e-10	-0.333422
194180430	chr3:194180430:A:G	1.0612e-06	-1.10126	-1.19869
194180446	chr3:194180446:A:G	2.27716e-06	-1.00929	-0.527129
194180527	chr3:194180527:C:G	2.05076e-06	-1.64114	-2.69129e-10
194180529	chr3:194180529:G:C	1.04744e-06	-1.25142	-1.06157
194180578	chr3:194180578:T:A	1.91361e-06	-1.27076	-0.439601
194180737	chr3:194180737:A:G	2.16401e-06	-1.58738	-2.69129e-10
194180800	chr3:194180800:C:T	3.08865e-06	-1.33471e-10	-1.23161
194181483	chr3:194181483:T:G	1.18759e-06	-1.03645	-1.15097
194181669	chr3:194181669:C:T	3.08946e-06	-1.33471e-10	-1.23135
194181681	chr3:194181681:A:G	7.1624e-06	-1.33471e-10	-0.390502
194182125	chr3:194182125:C:A	4.59101e-06	-1.33471e-10	-0.835248
194182141	chr3:194182141:T:A	9.11162e-07	-1.23543	-1.21696
194182312	chr3:194182312:TTCC:T	4.07045e-06	-1.33471e-10	-0.955595
194182430	chr3:194182430:AGGG:A	3.8446e-06	-1.33471e-10	-1.01268
194182558	chr3:194182558:A:G	8.84724e-07	-1.25222	-1.22961
194182933	chr3:194182933:C:T	2.0537e-06	-1.63971	-2.69129e-10
194182982	chr3:194182982:G:A	3.14891e-06	-1.33471e-10	-1.21229
194183102	chr3:194183102:G:A	3.32263e-06	-1.33471e-10	-1.15859
194183139	chr3:194183139:T:C	3.2895e-06	-1.33471e-10	-1.16861
194183312	chr3:194183312:T:C	5.93246e-06	-1.33471e-10	-0.578909
194183633	chr3:194183633:T:G	3.2199e-06	-1.33471e-10	-1.19
194184161	chr3:194184161:C:T	3.09383e-06	-1.33471e-10	-1.22994
194184200	chr3:194184200:C:T	3.13868e-06	-1.33471e-10	-1.21555
194184926	chr3:194184926:T:C	3.24507e-06	-1.33471e-10	-1.18221
194184999	chr3:194184999:T:G	5.20646e-06	-0.709448	-2.69129e-10
194185054	chr3:194185054:A:T	4.48055e-06	-1.33471e-10	-0.859603
194185136	chr3:194185136:G:A	5.31218e-06	-1.33471e-10	-0.689346
194185399	chr3:194185399:G:T	9.1883e-06	-1.33471e-10	-0.141417
194185610	chr3:194185610:C:T	8.64405e-07	-1.36564	-1.13943
194185907	chr3:194185907:T:C	2.15149e-06	-1.1142	-0.478988
194186210	chr3:194186210:G:A	3.2139e-06	-1.33471e-10	-1.19186
194186414	chr3:194186414:A:T	1.92667e-05	-1.07012	1.66915
194186432	chr3:194186432:G:A	3.20469e-06	-1.33471e-10	-1.19473
194186580	chr3:194186580:GT:G	5.01735e-06	-0.746446	-2.69129e-10
194186617	chr3:194186617:C:T	2.55806e-06	-1.09048	-0.32962
194186664	chr3:194186664:C:T	2.01419e-05	-1.33471e-10	0.643455
194186733	chr3:194186733:T:A	4.08641e-06	-1.33471e-10	-0.951681
194186979	chr3:194186979:G:A	1.33126e-06	-0.865792	-1.20743
194187018	chr3:194187018:C:T	2.42492e-05	-1.33471e-10	0.829035
194187019	chr3:194187019:G:A	4.88922e-06	-1.33471e-10	-0.772314
194187191	chr3:194187191:C:T	1.39849e-05	-1.33471e-10	0.27863
194187259	chr3:194187259:A:G	8.46348e-06	-1.33471e-10	-0.223587
194187292	chr3:194187292:A:G	5.88813e-06	-1.33471e-10	-0.586409
194187380	chr3:194187380:G:A	1.37439e-06	-1.0375	-1.00384
194187691	chr3:194187691:C:T	3.59663e-06	-1.33471e-10	-1.07935
194188096	chr3:194188096:G:C	1.22704e-06	-0.924552	-1.23019
194188387	chr3:194188387:G:A	3.40051e-06	-1.33471e-10	-1.13542
194188484	chr3:194188484:A:C	1.48948e-05	-1.33471e-10	0.341664
194188526	chr3:194188526:T:C	5.55761e-06	-1.33471e-10	-0.644179
194188598	chr3:194188598:G:A	5.73279e-06	-1.33471e-10	-0.613146
194188615	chr3:194188615:G:C	3.37741e-06	-1.33471e-10	-1.14224
194188616	chr3:194188616:G:A	3.30111e-06	-1.33471e-10	-1.16509
194188771	chr3:194188771:G:A	1.95389e-06	-0.667699	-1.02183
194188980	chr3:194188980:A:G	1.91025e-05	-1.33471e-10	0.590472
194189225	chr3:194189225:G:C	4.18094e-06	-1.33471e-10	-0.928811
194189510	chr3:194189510:C:G	3.27061e-06	-1.33471e-10	-1.17437
194189610	chr3:194189610:C:T	3.19722e-06	-1.33471e-10	-1.19706
194189922	chr3:194189922:C:T	7.19216e-06	-1.33471e-10	-0.386356
194189955	chr3:194189955:G:A	3.16467e-06	-1.33471e-10	-1.2073
194190153	chr3:194190153:T:C	2.29058e-06	-1.00787	-0.522672
194190258	chr3:194190258:T:C	3.09475e-06	-1.33471e-10	-1.22964
194190281	chr3:194190281:T:A	6.94354e-06	0.796789	-1.21833
194190440	chr3:194190440:T:C	3.78021e-06	-1.33471e-10	-1.02957
194190744	chr3:194190744:C:A	4.31029e-06	-1.33471e-10	-0.898342
194190804	chr3:194190804:T:C	4.13782e-06	-1.33471e-10	-0.939178
194191003	chr3:194191003:C:A	5.7949e-06	-1.33471e-10	-0.60237
194191151	chr3:194191151:G:C	6.13438e-07	-1.62336	-1.22466
194191522	chr3:194191522:G:A	2.18362e-06	-1.57837	-2.69129e-10
194191664	chr3:194191664:G:A	3.09731e-06	-1.33471e-10	-1.22881
194191711	chr3:194191711:T:C	3.54379e-06	-1.33471e-10	-1.09415
194191958	chr3:194191958:C:T	1.42874e-06	-1.02594	-0.97661
194192087	chr3:194192087:C:T	7.38199e-06	0.866272	-1.22658
194192118	chr3:194192118:C:T	2.1012e-05	1.02696	-0.341217
194192130	chr3:194192130:A:G	6.27731e-07	-1.6501	-1.17489
194192290	chr3:194192290:G:A	7.25686e-06	-1.33471e-10	-0.377401
194192425	chr3:194192425:G:A	7.33981e-07	-1.45285	-1.21577
194192437	chr3:194192437:A:G	9.05439e-07	-1.24703	-1.21166
194192449	chr3:194192449:A:T	4.21613e-06	-1.33471e-10	-0.920429
194192606	chr3:194192606:G:C	3.9612e-06	-1.33471e-10	-0.982801
194192775	chr3:194192775:T:A	1.27822e-06	-0.904517	-1.20936
194192799	chr3:194192799:C:G	8.15359e-06	-1.33471e-10	-0.260889
194192940	chr3:194192940:C:T	5.46186e-06	-1.33471e-10	-0.661558
194193260	chr3:194193260:C:T	3.44985e-06	-1.33471e-10	-1.12102
194193579	chr3:194193579:T:C	2.97635e-05	1.08893	-0.0549976
194193633	chr3:194193633:T:C	1.05812e-06	-1.20712	-1.09574
194194215	chr3:194194215:C:T	5.72215e-05	-1.33471e-10	1.68758
194194289	chr3:194194289:G:A	8.31424e-07	-1.38745	-1.15652
194194445	chr3:194194445:G:A	5.44353e-06	-0.66492	-2.69129e-10
194194674	chr3:194194674:A:G	3.1135e-06	-1.33471e-10	-1.2236
194195004	chr3:194195004:G:A	1.27762e-06	-0.921399	-1.19295
194195016	chr3:194195016:G:T	2.61725e-06	-0.857513	-0.539711
194195216	chr3:194195216:C:T	9.09383e-06	-1.33471e-10	-0.151751
194195619	chr3:194195619:C:T	4.9759e-06	-1.33471e-10	-0.754742
194195710	chr3:194195710:C:T	4.62511e-06	-1.33471e-10	-0.827848
194195763	chr3:194195763:A:G	6.25172e-06	0.697229	-1.22372
194196315	chr3:194196315:G:A	1.28669e-06	-0.878427	-1.22885
194196544	chr3:194196544:G:A	4.592e-06	-1.33471e-10	-0.835032
194196978	chr3:194196978:A:G	2.05806e-06	-0.439042	-1.19854
194197001	chr3:194197001:A:T	1.55336e-06	-1.19604	-0.72289
194197058	chr3:194197058:C:T	3.19017e-06	-1.33471e-10	-1.19927
194197287	chr3:194197287:T:C	6.26189e-07	-1.59633	-1.23112
194198285	chr3:194198285:C:T	8.73541e-07	-1.47898	-1.01556
194198298	chr3:194198298:C:T	4.86521e-06	-1.33471e-10	-0.777238
194198392	chr3:194198392:G:A	6.44039e-07	-1.65095	-1.14839
194198794	chr3:194198794:G:C	6.45837e-07	-1.57898	-1.21757
194198948	chr3:194198948:C:G	5.0743e-06	-1.33471e-10	-0.735159
194198960	chr3:194198960:G:C	9.96168e-07	-1.17629	-1.18689
194199002	chr3:194199002:C:T	6.13121e-07	-1.63394	-1.2146
194199163	chr3:194199163:C:G	6.87327e-07	-1.55275	-1.18154
194200141	chr3:194200141:C:T	7.33759e-07	-1.4373	-1.23163
194200827	chr3:194200827:G:T	8.51156e-06	-1.33471e-10	-0.217922
194200845	chr3:194200845:C:T	7.08233e-07	-1.63779	-1.06654
194200883	chr3:194200883:C:T	3.4355e-06	-0.364043	-0.761142
194201013	chr3:194201013:T:C	7.61253e-06	0.876872	-1.20643
194201113	chr3:194201113:T:C	1.7124e-06	-0.615704	-1.20575
194201808	chr3:194201808:A:T	1.12015e-05	0.517579	-0.46088
194202183	chr3:194202183:C:T	7.72458e-07	-1.38597	-1.23156
194202536	chr3:194202536:T:C	3.23719e-06	-1.33471e-10	-1.18464
194203074	chr3:194203074:G:A	4.53623e-06	-1.44432	0.597065
194203121	chr3:194203121:G:A	3.12862e-06	-1.33471e-10	-1.21876
194203275	chr3:194203275:T:C	3.08862e-06	-1.33471e-10	-1.23162
194203293	chr3:194203293:A:G	6.94055e-06	-1.33471e-10	-0.421966
194203302	chr3:194203302:C:T	3.19645e-06	-1.33471e-10	-1.19731
194203771	chr3:194203771:C:T	9.88856e-07	-1.13972	-1.23084
194203843	chr3:194203843:C:A	3.08901e-06	-1.33471e-10	-1.2315
194204250	chr3:194204250:T:A	1.26612e-05	-1.33471e-10	0.179196
194205213	chr3:194205213:G:C	3.75339e-06	-1.33471e-10	-1.03669
194205215	chr3:194205215:C:T	8.73519e-07	-1.28141	-1.21317
194206434	chr3:194206434:G:C	3.35597e-06	-1.33471e-10	-1.14861
194206474	chr3:194206474:G:A	7.10434e-06	-1.33471e-10	-0.398642
194206769	chr3:194206769:C:T	1.11699e-05	-1.33471e-10	0.053876
194206770	chr3:194206770:C:T	1.11699e-05	-1.33471e-10	0.053876
194206788	chr3:194206788:A:C	6.43486e-06	-1.33471e-10	-0.497617
194207133	chr3:194207133:A:G	3.096e-06	-1.33471e-10	-1.22924
194207229	chr3:194207229:C:T	4.2105e-06	-1.33471e-10	-0.921766
194207268	chr3:194207268:G:T	9.29188e-06	0.973169	-1.10338
194207537	chr3:194207537:G:A	7.91734e-06	-1.33471e-10	-0.290292
194207563	chr3:194207563:C:T	3.20815e-06	-1.33471e-10	-1.19365
194207758	chr3:194207758:G:A	8.28704e-06	0.88345	-1.1281
194208173	chr3:194208173:C:T	4.06895e-06	-1.33471e-10	-0.955964
194208338	chr3:194208338:C:T	3.10763e-06	-1.33471e-10	-1.22549
194208369	chr3:194208369:C:T	7.48568e-07	-1.43791	-1.21103
194208703	chr3:194208703:C:T	9.73485e-06	1.14719	-1.23083
194208872	chr3:194208872:A:T	1.40806e-05	-1.33471e-10	0.285451
194208973	chr3:194208973:A:T	8.23307e-06	0.916344	-1.16753
194209228	chr3:194209228:T:C	3.10003e-06	-1.33471e-10	-1.22793
194209327	chr3:194209327:AT:A	2.67701e-06	-1.37465	-2.69129e-10
194209362	chr3:194209362:A:G	4.09048e-06	-1.33471e-10	-0.950686
194209752	chr3:194209752:G:C	2.29606e-05	1.8253	-1.05086
194210015	chr3:194210015:A:G	6.79562e-06	0.782572	-1.22564
194210511	chr3:194210511:A:G	2.19098e-06	-1.575	-2.69129e-10
194210727	chr3:194210727:A:G	1.26536e-06	-1.35637	-0.767626
194210917	chr3:194210917:G:A	1.11903e-06	-1.28485	-0.962031
194211106	chr3:194211106:C:T	7.96434e-06	-1.33471e-10	-0.284374
194211168	chr3:194211168:T:C	3.10209e-06	-1.33471e-10	-1.22727
194211291	chr3:194211291:T:C	4.12953e-06	-0.223697	-0.717489
194211950	chr3:194211950:C:T	2.57574e-06	-0.944556	-0.468653
194212014	chr3:194212014:G:A	2.84826e-06	-0.0810193	-1.23162
194212196	chr3:194212196:C:T	2.69391e-06	-0.139257	-1.2291
194212714	chr3:194212714:C:T	7.0636e-07	-1.47622	-1.23076
194212923	chr3:194212923:G:A	7.50719e-07	-1.4185	-1.22757
194213023	chr3:194213023:T:C	5.33431e-06	-1.33471e-10	-0.685187
194213228	chr3:194213228:G:A	3.09208e-06	-1.33471e-10	-1.2305
194213394	chr3:194213394:A:G	3.09553e-06	-1.33471e-10	-1.22939
194213634	chr3:194213634:T:C	5.11021e-05	2.26942	-0.694945
194213999	chr3:194213999:C:T	7.02646e-07	-1.48375	-1.2285
194214062	chr3:194214062:G:C	4.24155e-06	-1.33471e-10	-0.914419
194214080	chr3:194214080:C:T	3.45914e-06	-1.33471e-10	-1.11833
194214375	chr3:194214375:T:C	1.37605e-05	1.15598	-0.89353
194214580	chr3:194214580:G:A	6.48769e-07	-1.57578	-1.21624
194214664	chr3:194214664:T:C	1.05019e-06	-1.52304	-0.787336
194214780	chr3:194214780:A:C	5.47716e-06	-1.33471e-10	-0.658761
194215146	chr3:194215146:G:A	6.27351e-07	-1.65375	-1.17185
194215148	chr3:194215148:G:A	6.59423e-07	-1.62413	-1.1516
194215246	chr3:194215246:A:C	3.25937e-06	-1.33471e-10	-1.17781
194215465	chr3:194215465:G:A	5.80309e-06	0.607906	-1.20886
194215468	chr3:194215468:A:G	1.34334e-05	-1.33471e-10	0.238396
194215689	chr3:194215689:T:C	1.13798e-06	-1.28981	-0.940274
194216160	chr3:194216160:T:C	6.29649e-06	-1.33471e-10	-0.519356
194216673	chr3:194216673:C:T	6.19451e-06	-1.33471e-10	-0.535684
194216800	chr3:194216800:T:C	9.77788e-06	1.04969	-1.12892
194217419	chr3:194217419:C:T	6.67711e-07	-1.5689	-1.19434
194217429	chr3:194217429:G:A	3.12188e-06	-1.33471e-10	-1.22091
194217712	chr3:194217712:T:G	9.20795e-07	-1.21294	-1.22893
194218099	chr3:194218099:A:G	3.05149e-06	-1.24372	-2.69129e-10
194218232	chr3:194218232:G:A	9.29158e-07	-1.20305	-1.22977
194218305	chr3:194218305:A:G	5.01056e-05	2.1538	-0.599017
194218371	chr3:194218371:G:A	9.8183e-07	-1.26904	-1.10865
194218541	chr3:194218541:T:C	6.74532e-06	-1.33471e-10	-0.450498
194218594	chr3:194218594:T:G	4.04313e-06	-1.33471e-10	-0.962328
194218611	chr3:194218611:T:C	3.01337e-06	-1.25629	-2.69129e-10
194218794	chr3:194218794:T:C	5.19457e-06	-1.33471e-10	-0.711733
194218919	chr3:194218919:T:A	6.51985e-07	-1.64952	-1.13756
194219142	chr3:194219142:G:A	2.15729e-06	-1.59049	-2.69129e-10
194219817	chr3:194219817:T:A	1.04983e-06	-1.0791	-1.23162
194220068	chr3:194220068:T:C	5.19229e-06	0.405487	-1.11766
194220368	chr3:194220368:C:T	5.35376e-06	-1.33471e-10	-0.681549
194220531	chr3:194220531:T:C	3.26577e-06	-1.33471e-10	-1.17585
194220891	chr3:194220891:T:C	6.51798e-06	-1.33471e-10	-0.484783
194220991	chr3:194220991:T:C	4.43932e-06	-1.33471e-10	-0.868847
194221032	chr3:194221032:G:A	3.12775e-06	-1.33471e-10	-1.21903
194221638	chr3:194221638:T:C	3.09069e-06	-1.33471e-10	-1.23095
194221802	chr3:194221802:A:G	5.4273e-06	-0.117019	-0.550888
194221972	chr3:194221972:C:T	1.07854e-06	-1.30125	-0.982494
194222012	chr3:194222012:G:A	5.86353e-06	-1.33471e-10	-0.590597
194222069	chr3:194222069:T:C	3.09161e-06	-1.33471e-10	-1.23065
194222205	chr3:194222205:G:A	4.21624e-06	-0.920403	-2.69129e-10
194222291	chr3:194222291:C:T	1.21646e-06	-1.0745	-1.0889
194222567	chr3:194222567:G:C	3.11158e-06	-1.33471e-10	-1.22422
194222668	chr3:194222668:C:T	2.02407e-06	-1.65424	-2.69129e-10
194222800	chr3:194222800:A:G	2.00594e-06	-1.53975	-0.123481
194222864	chr3:194222864:C:T	7.7387e-07	-1.62815	-0.98755
194222954	chr3:194222954:A:G	7.43952e-07	-1.55619	-1.09894
194223050	chr3:194223050:T:G	5.9822e-06	-0.570559	-2.69129e-10
194223387	chr3:194223387:C:T	7.98134e-07	-1.36016	-1.22467
194223642	chr3:194223642:T:C	3.09031e-06	-1.33471e-10	-1.23108
194223762	chr3:194223762:C:T	5.37992e-06	-1.13005	0.453373
194223853	chr3:194223853:C:T	3.08996e-06	-1.33471e-10	-1.23119
194224610	chr3:194224610:C:G	3.2913e-06	-1.33471e-10	-1.16807
194224662	chr3:194224662:CAGA:C	5.09646e-06	-1.33471e-10	-0.730801
194225059	chr3:194225059:G:A	3.19889e-06	-1.33471e-10	-1.19654
194225309	chr3:194225309:A:G	5.0269e-06	-1.33471e-10	-0.744544
194225498	chr3:194225498:T:C	1.18074e-06	-1.65043	-0.542779
194225502	chr3:194225502:G:A	3.65733e-06	-1.33471e-10	-1.06261
194225888	chr3:194225888:G:A	1.42958e-06	-1.30541	-0.696558
194226058	chr3:194226058:G:A	3.90647e-06	-1.33471e-10	-0.996713
194226181	chr3:194226181:C:T	3.24419e-06	-1.33471e-10	-1.18248
194226280	chr3:194226280:C:T	3.18343e-06	-1.33471e-10	-1.20139
194226354	chr3:194226354:G:A	3.15812e-06	-1.33471e-10	-1.20937
194226634	chr3:194226634:C:T	3.64704e-06	-1.33471e-10	-1.06543
194226663	chr3:194226663:T:C	3.09569e-06	-1.33471e-10	-1.22934
194226667	chr3:194226667:A:T	8.48631e-07	-1.30775	-1.21573
194226701	chr3:194226701:T:C	4.21677e-06	-1.33471e-10	-0.920279
194226814	chr3:194226814:C:T	3.29105e-06	-1.33471e-10	-1.16814
194226894	chr3:194226894:C:A	1.08558e-06	-1.04636	-1.23087
194226978	chr3:194226978:G:A	9.59612e-07	-1.2405	-1.16007
194227083	chr3:194227083:A:G	8.50034e-07	-1.29055	-1.23128
194227211	chr3:194227211:CACCA:C	7.59458e-07	-1.6514	-0.983099
194227296	chr3:194227296:T:C	3.5649e-06	-1.33471e-10	-1.08821
194227300	chr3:194227300:A:T	8.82099e-07	-1.25757	-1.22723
194227484	chr3:194227484:C:T	9.29323e-07	-1.20249	-1.23015
194227689	chr3:194227689:T:C	9.47135e-07	-1.18914	-1.22452
194227710	chr3:194227710:A:G	9.90981e-07	-1.13878	-1.22963
194227830	chr3:194227830:T:C	9.68063e-07	-1.16586	-1.22594
194227854	chr3:194227854:A:G	9.61784e-07	-1.16941	-1.2289
194227864	chr3:194227864:A:G	9.53161e-07	-1.18067	-1.22665
194228083	chr3:194228083:C:G	9.64133e-07	-1.16425	-1.23162
194228267	chr3:194228267:A:G	8.11704e-07	-1.64252	-0.925444
194228341	chr3:194228341:T:A	1.99897e-06	-1.4047	-0.262019
194228358	chr3:194228358:G:T	5.93344e-07	-1.65198	-1.22935
194228488	chr3:194228488:T:C	5.92868e-07	-1.65306	-1.22908
194228549	chr3:194228549:G:A	6.99272e-07	-1.61747	-1.09959
194228629	chr3:194228629:T:C	6.00642e-07	-1.652	-1.2171
194228672	chr3:194228672:G:C	4.36611e-06	-1.33471e-10	-0.885475
194228699	chr3:194228699:A:G	7.33872e-07	-1.48089	-1.18788
194228718	chr3:194228718:G:C	7.53349e-07	-1.45539	-1.18718
194228745	chr3:194228745:G:A	7.95661e-07	-1.6092	-0.97873
194228767	chr3:194228767:A:T	7.85017e-07	-1.64525	-0.956144
194228874	chr3:194228874:T:C	7.58351e-07	-1.41016	-1.2258
194228877	chr3:194228877:C:T	7.62852e-07	-1.40681	-1.22322
194228924	chr3:194228924:C:T	8.90906e-07	-1.42438	-1.05048
194229070	chr3:194229070:G:GT	6.72176e-07	-1.5305	-1.22608
194229086	chr3:194229086:T:C	6.57802e-07	-1.55959	-1.21861
194229087	chr3:194229087:G:A	6.40342e-07	-1.59055	-1.21455
194229100	chr3:194229100:T:G	3.33798e-06	-1.33471e-10	-1.15398
194229515	chr3:194229515:A:C	6.38425e-07	-1.5913	-1.2168
194229530	chr3:194229530:C:T	6.41698e-07	-1.58654	-1.21644
194229800	chr3:194229800:C:T	3.30103e-06	-1.33471e-10	-1.16511
194229858	chr3:194229858:G:C	3.85288e-06	-1.33471e-10	-1.01053
194229915	chr3:194229915:C:T	1.60588e-06	-1.62546	-0.260216
194229916	chr3:194229916:A:G	6.39477e-07	-1.57829	-1.22816
194229923	chr3:194229923:C:T	6.30798e-07	-1.62822	-1.1919
194230077	chr3:194230077:T:C	6.56718e-07	-1.56256	-1.21729
194230113	chr3:194230113:T:C	6.48839e-07	-1.57012	-1.2218
194230122	chr3:194230122:G:A	3.30152e-06	-1.33471e-10	-1.16496
194230175	chr3:194230175:A:T	6.45771e-07	-1.57782	-1.21884
194230249	chr3:194230249:G:T	3.32326e-06	-1.33471e-10	-1.1584
194230301	chr3:194230301:A:G	6.88363e-07	-1.57082	-1.16196
194230311	chr3:194230311:C:T	6.18341e-07	-1.60883	-1.23124
194230569	chr3:194230569:C:T	6.46755e-07	-1.57554	-1.2196
194230638	chr3:194230638:A:C	6.51231e-07	-1.56623	-1.22201
194230709	chr3:194230709:T:A	4.64021e-06	-1.33471e-10	-0.824589
194230798	chr3:194230798:C:T	3.47224e-06	-1.33471e-10	-1.11455
194230932	chr3:194230932:T:TATTA	6.47745e-07	-1.57557	-1.21804
194231073	chr3:194231073:G:A	3.13055e-06	-1.33471e-10	-1.21814
194231081	chr3:194231081:C:T	6.29153e-07	-1.60322	-1.2195
194231103	chr3:194231103:C:T	6.92407e-07	-1.65192	-1.075
194231118	chr3:194231118:G:A	3.80324e-06	-1.33471e-10	-1.02349
194231136	chr3:194231136:T:C	6.53781e-07	-1.55317	-1.23116
194231282	chr3:194231282:C:T	6.38197e-07	-1.58592	-1.22254
194231288	chr3:194231288:T:C	6.43027e-07	-1.58401	-1.21691
194231307	chr3:194231307:T:C	6.49719e-07	-1.62638	-1.16418
194231322	chr3:194231322:A:G	5.86264e-06	-1.33471e-10	-0.590748
194231665	chr3:194231665:A:G	3.44345e-06	-1.33471e-10	-1.12288
194231751	chr3:194231751:T:C	3.37106e-06	-1.33471e-10	-1.14412
194231824	chr3:194231824:C:T	3.76865e-06	-1.33471e-10	-1.03263
194231985	chr3:194231985:C:T	3.10628e-06	-1.33471e-10	-1.22592
194232089	chr3:194232089:T:G	6.74294e-07	-1.57271	-1.18073
194232188	chr3:194232188:C:T	6.32412e-07	-1.59015	-1.22741
194232263	chr3:194232263:G:A	3.83294e-06	-1.33471e-10	-1.01572
194232387	chr3:194232387:G:A	2.10293e-06	-1.61601	-2.69129e-10
194232598	chr3:194232598:T:C	6.76241e-07	-1.57824	-1.17231
194232636	chr3:194232636:T:C	6.56823e-07	-1.55689	-1.22279
194232637	chr3:194232637:A:G	3.14833e-06	-1.33471e-10	-1.21247
194232658	chr3:194232658:A:G	3.45075e-06	-1.33471e-10	-1.12076
194232708	chr3:194232708:C:G	3.48425e-06	-1.33471e-10	-1.11109
194232719	chr3:194232719:T:C	6.46095e-07	-1.59335	-1.2028
194232770	chr3:194232770:A:G	6.63831e-07	-1.54812	-1.22096
194233263	chr3:194233263:A:G	2.87943e-06	-1.30176	-2.69129e-10
194233473	chr3:194233473:A:G	7.0873e-07	-1.6434	-1.06023
194233557	chr3:194233557:C:T	3.3682e-06	-1.33471e-10	-1.14497
194233572	chr3:194233572:C:T	3.09685e-06	-1.33471e-10	-1.22896
194233813	chr3:194233813:A:G	3.31798e-06	-1.33471e-10	-1.15999
194234031	chr3:194234031:G:A	3.43861e-06	-1.33471e-10	-1.12428
194234262	chr3:194234262:C:T	3.43337e-06	-1.33471e-10	-1.12581
194234264	chr3:194234264:G:A	6.52391e-06	-1.33471e-10	-0.483873
194234638	chr3:194234638:G:A	7.76002e-07	-1.38177	-1.23118
194234675	chr3:194234675:C:T	3.39109e-06	-1.33471e-10	-1.1382
194234751	chr3:194234751:GGCA:G	5.16557e-06	-1.33471e-10	-0.717333
194234813	chr3:194234813:G:C	3.26779e-06	-1.33471e-10	-1.17523
194235053	chr3:194235053:T:G	4.65267e-06	-1.33471e-10	-0.821906
194235070	chr3:194235070:C:T	8.26067e-07	-1.60337	-0.947059
194235109	chr3:194235109:T:G	3.52202e-06	-1.33471e-10	-1.10031
194235112	chr3:194235112:A:C	3.54281e-06	-1.33471e-10	-1.09443
194235456	chr3:194235456:A:G	7.18715e-07	-1.60433	-1.08531
194235481	chr3:194235481:C:G	3.29856e-06	-1.33471e-10	-1.16586
194235823	chr3:194235823:C:T	6.28714e-06	-1.33471e-10	-0.520842
194235997	chr3:194235997:C:T	7.7948e-07	-1.60809	-1.00038
194236003	chr3:194236003:A:G	3.13409e-06	-1.33471e-10	-1.21701
194236007	chr3:194236007:TC:T	3.14081e-06	-1.33471e-10	-1.21487
194236066	chr3:194236066:C:T	3.60983e-06	-1.07569	-2.69129e-10
194236568	chr3:194236568:A:T	1.92907e-06	-1.1129	-0.589415
194236591	chr3:194236591:G:A	3.26843e-06	-1.33471e-10	-1.17504
194236600	chr3:194236600:T:G	3.41414e-06	-1.33471e-10	-1.13142
194236965	chr3:194236965:A:G	5.548e-06	-0.552887	-0.0930236
194237187	chr3:194237187:A:G	1.2835e-06	-0.981549	-1.12821
194237208	chr3:194237208:C:G	3.24241e-06	-1.33471e-10	-1.18303
194237286	chr3:194237286:A:G	7.30711e-06	-1.33471e-10	-0.3705
194237651	chr3:194237651:G:A	1.99274e-06	-1.37241	-0.297425
194237696	chr3:194237696:A:G	3.10926e-06	-1.33471e-10	-1.22496
194237708	chr3:194237708:T:C	1.0461e-06	-1.64263	-0.671648
194237750	chr3:194237750:T:C	2.0242e-06	-1.65417	-2.69129e-10
194237914	chr3:194237914:C:T	6.64072e-06	-1.33471e-10	-0.466127
194238191	chr3:194238191:C:T	1.07537e-06	-1.05522	-1.23146
194238215	chr3:194238215:C:T	6.05559e-07	-1.65384	-1.20711
194238269	chr3:194238269:G:A	7.77095e-07	-1.39372	-1.21782
194238321	chr3:194238321:C:G	7.83119e-07	-1.38386	-1.21996
194238326	chr3:194238326:C:T	7.98073e-06	-1.33471e-10	-0.282318
194238338	chr3:194238338:T:A	1.43803e-06	-1.29893	-0.697148
194238820	chr3:194238820:A:T	8.63936e-07	-1.41214	-1.09347
194238889	chr3:194238889:A:C	1.97596e-05	1.15578	-0.531484
194239138	chr3:194239138:G:A	1.28296e-05	0.747596	-0.555188
194239512	chr3:194239512:T:C	3.08927e-06	-1.33471e-10	-1.23141
194239746	chr3:194239746:A:C	2.1208e-06	-1.60756	-2.69129e-10
194239764	chr3:194239764:A:G	7.32236e-07	-1.46385	-1.20715
194240241	chr3:194240241:G:T	2.04446e-06	-1.64422	-2.69129e-10
194240447	chr3:194240447:A:T	6.9797e-06	-1.33471e-10	-0.416342
194240876	chr3:194240876:T:C	2.84335e-06	-1.61254	0.298174
194241077	chr3:194241077:A:T	6.07216e-07	-1.65343	-1.20479
194241562	chr3:194241562:A:G	8.1976e-07	-1.33717	-1.22092
194241971	chr3:194241971:A:G	9.43443e-06	-1.33471e-10	-0.114982
194242277	chr3:194242277:T:A	4.4335e-06	-1.52587	0.655715
194242321	chr3:194242321:A:C	9.97277e-06	-1.33471e-10	-0.0594896
194242447	chr3:194242447:G:T	9.46244e-06	-1.33471e-10	-0.112017
194242675	chr3:194242675:G:A	6.46142e-07	-1.59094	-1.20514
194243126	chr3:194243126:C:T	2.14666e-05	-1.33471e-10	0.70715
194243437	chr3:194243437:T:C	8.16535e-07	-1.65321	-0.908824
194243547	chr3:194243547:G:A	2.27706e-06	-1.53646	-2.69129e-10
194244789	chr3:194244789:G:A	3.4224e-06	-1.33471e-10	-1.12901
194244888	chr3:194244888:A:G	1.64944e-06	-0.954076	-0.904833
194245005	chr3:194245005:T:A	1.63151e-06	-0.691697	-1.17815
194245214	chr3:194245214:C:T	1.43761e-06	-1.3108	-0.68557
194245511	chr3:194245511:T:C	1.44548e-05	-1.33471e-10	0.311679
194245694	chr3:194245694:G:A	5.56094e-06	0.241504	-0.885084
194246183	chr3:194246183:A:G	3.44565e-06	-1.33471e-10	-1.12224
194246290	chr3:194246290:C:G	4.80688e-06	-1.33471e-10	-0.789299
194246616	chr3:194246616:G:A	3.10035e-06	-1.33471e-10	-1.22783
194246672	chr3:194246672:G:A	3.14792e-06	-1.33471e-10	-1.2126
194247304	chr3:194247304:T:C	9.41624e-06	-1.33471e-10	-0.116911
194247307	chr3:194247307:C:T	7.67417e-06	-1.33471e-10	-0.321488
194247340	chr3:194247340:T:C	5.75162e-06	-1.33471e-10	-0.609866
194247422	chr3:194247422:C:T	6.62959e-06	-1.33471e-10	-0.467805
194247707	chr3:194247707:A:G	2.84984e-06	-1.05193	-0.260152
194247906	chr3:194247906:C:G	7.36393e-07	-1.44216	-1.22318
194247912	chr3:194247912:AC:A	4.47443e-06	-1.33471e-10	-0.860969
194247919	chr3:194247919:A:G	1.50167e-06	-0.888316	-1.06445
194248020	chr3:194248020:G:A	9.67218e-07	-1.1743	-1.21838
194248294	chr3:194248294:G:A	3.92843e-06	-0.991107	-2.69129e-10
194248339	chr3:194248339:T:TC	4.90802e-06	-1.12224	0.353767
194248385	chr3:194248385:A:G	3.5123e-06	-1.33471e-10	-1.10308
194248623	chr3:194248623:A:T	6.54149e-06	-1.33471e-10	-0.481182
194248952	chr3:194248952:T:C	7.42156e-06	-1.33471e-10	-0.354959
194249338	chr3:194249338:C:T	4.98815e-06	-1.33471e-10	-0.752283
194249441	chr3:194249441:C:A	2.11247e-06	-1.61149	-2.69129e-10
194249653	chr3:194249653:G:A	2.17731e-06	-1.58126	-2.69129e-10
194249983	chr3:194249983:G:GT	6.51791e-06	-1.33471e-10	-0.484795
194250052	chr3:194250052:G:A	4.04123e-06	-1.33471e-10	-0.962799
194250192	chr3:194250192:A:G	4.01374e-06	-1.33471e-10	-0.969624
194250272	chr3:194250272:T:C	9.80413e-07	-1.18839	-1.19074
194250634	chr3:194250634:C:T	3.39646e-06	-1.33471e-10	-1.13661
194250849	chr3:194250849:C:T	4.45229e-06	-1.33471e-10	-0.86593
194250870	chr3:194250870:A:G	1.48929e-06	-1.57553	-0.385522
194250892	chr3:194250892:A:T	1.52085e-06	-1.4902	-0.449878
194250955	chr3:194250955:G:A	2.10022e-06	-1.61731	-2.69129e-10
194250974	chr3:194250974:C:T	3.29623e-06	-1.33471e-10	-1.16657
194251028	chr3:194251028:A:G	7.60888e-07	-1.47706	-1.15556
194251446	chr3:194251446:GT:G	6.51526e-07	-1.62588	-1.1619
194251519	chr3:194251519:C:A	4.213e-06	-1.33471e-10	-0.921173
194251984	chr3:194251984:C:T	2.85269e-06	-1.31108	-2.69129e-10
194252017	chr3:194252017:A:G	1.78277e-06	-1.08665	-0.694534
194252159	chr3:194252159:G:A	3.30307e-06	-1.33471e-10	-1.16449
194252952	chr3:194252952:G:C	3.13082e-06	-0.773037	-0.445017
194253026	chr3:194253026:A:T	3.10625e-06	-1.33471e-10	-1.22593
194253303	chr3:194253303:G:A	6.50965e-07	-1.63866	-1.14999
194253341	chr3:194253341:A:G	6.68571e-07	-1.65168	-1.11028
194253342	chr3:194253342:A:G	2.47044e-06	-1.52675	0.0717955
194253394	chr3:194253394:C:T	8.68903e-07	-1.28499	-1.21488
194253921	chr3:194253921:C:G	4.58121e-06	-1.33471e-10	-0.837385
194254198	chr3:194254198:C:T	5.50454e-06	-1.57022	0.91644
194254227	chr3:194254227:A:G	6.32594e-06	-1.64878	1.13409
194254281	chr3:194254281:G:T	2.24511e-05	-1.28315	2.03514
194254310	chr3:194254310:C:T	1.2351e-05	-1.46539	1.61978
194254407	chr3:194254407:T:G	6.76599e-07	-1.63648	-1.11354
194254503	chr3:194254503:C:A	1.10129e-05	1.26675	-1.22703
194254539	chr3:194254539:T:C	5.71771e-06	-1.33471e-10	-0.61578
194254619	chr3:194254619:G:A	4.63729e-06	-1.33471e-10	-0.825217
194254712	chr3:194254712:G:A	1.35887e-05	1.47506	-1.22517
194254824	chr3:194254824:A:G	6.96515e-07	-1.5955	-1.12551
194254849	chr3:194254849:C:T	9.00962e-07	-1.57878	-0.884855
194254918	chr3:194254918:G:A	6.73217e-07	-1.63779	-1.11724
194255156	chr3:194255156:A:G	6.64969e-06	-1.33471e-10	-0.464778
194255366	chr3:194255366:C:T	1.44523e-06	-0.815418	-1.17566
194255562	chr3:194255562:T:TA	1.79305e-05	1.74529	-1.21813
194255725	chr3:194255725:C:T	8.69262e-06	-1.33471e-10	-0.196874
194256113	chr3:194256113:T:G	3.37376e-06	-1.33471e-10	-1.14332
194256630	chr3:194256630:A:G	3.39049e-06	-1.33471e-10	-1.13837
194256724	chr3:194256724:G:A	1.04423e-06	-1.58638	-0.729682
194256798	chr3:194256798:T:C	1.6092e-05	-1.33471e-10	0.418973
194256867	chr3:194256867:A:T	5.91483e-07	-1.65423	-1.23024
194256990	chr3:194256990:T:C	1.29449e-06	-1.6171	-0.484128
194257446	chr3:194257446:G:T	8.02129e-06	-1.33471e-10	-0.277249
194257586	chr3:194257586:T:C	3.10467e-06	-1.33471e-10	-1.22644
194257640	chr3:194257640:G:A	3.13934e-06	-1.33471e-10	-1.21534
194257765	chr3:194257765:G:A	1.4576e-06	-1.61191	-0.370652
194257895	chr3:194257895:C:A	7.31911e-07	-1.65227	-1.01917
194258057	chr3:194258057:C:T	5.97714e-07	-1.65215	-1.22184
194258282	chr3:194258282:C:T	1.47396e-06	-1.6241	-0.347294
194258385	chr3:194258385:A:G	3.17865e-06	-1.33471e-10	-1.20289
194258656	chr3:194258656:A:C	7.15105e-07	-1.65336	-1.04131
194258791	chr3:194258791:A:C	2.89199e-05	1.00518	-2.69129e-10
194258857	chr3:194258857:G:A	5.3503e-06	-1.33471e-10	-0.682194
194258859	chr3:194258859:AT:A	3.86285e-06	0.0574197	-1.06536
194259136	chr3:194259136:AATT:A	9.53948e-06	-1.33471e-10	-0.103908
194259259	chr3:194259259:A:C	3.26659e-06	-1.33471e-10	-1.1756
194259531	chr3:194259531:C:T	3.85209e-06	-1.33471e-10	-1.01073
194259629	chr3:194259629:A:G	6.26658e-06	-1.33471e-10	-0.524118
194259669	chr3:194259669:T:C	9.07628e-07	-1.57354	-0.88273
194259749	chr3:194259749:G:A	8.16932e-06	-1.33471e-10	-0.258962
194260273	chr3:194260273:G:A	7.88713e-06	-1.33471e-10	-0.294116
194260754	chr3:194260754:A:G	5.12782e-06	-1.33471e-10	-0.724666
194260893	chr3:194260893:A:T	6.24669e-06	-1.33471e-10	-0.527296
194260972	chr3:194260972:C:G	6.47018e-07	-1.5631	-1.23163
194261090	chr3:194261090:C:A	9.87816e-07	-1.15874	-1.21287
194261093	chr3:194261093:C:G	6.28525e-07	-1.60552	-1.21821
194262066	chr3:194262066:A:G	7.1476e-07	-1.64326	-1.05189
194262115	chr3:194262115:T:C	7.82614e-06	-1.06532	0.763443
194262646	chr3:194262646:C:T	1.19332e-06	-1.60367	-0.578941
194262751	chr3:194262751:A:AAGGGAG	3.75766e-06	-1.33471e-10	-1.03555
194262775	chr3:194262775:A:G	1.37916e-06	-1.53484	-0.503031
194262841	chr3:194262841:T:A	1.45968e-05	-1.33471e-10	0.321452
194262883	chr3:194262883:A:G	2.02994e-06	-1.65134	-2.69129e-10
194262991	chr3:194262991:C:T	7.63627e-07	-1.62139	-1.00763
194263312	chr3:194263312:C:T	6.26205e-06	-1.33471e-10	-0.52484
194263462	chr3:194263462:C:T	1.719e-05	-1.33471e-10	0.484983
194263586	chr3:194263586:G:A	1.19021e-06	-1.57518	-0.61004
194263637	chr3:194263637:A:G	2.38139e-06	-0.923459	-0.568206
194263702	chr3:194263702:G:A	5.92448e-06	-1.33471e-10	-0.580255
194263924	chr3:194263924:G:A	3.50201e-06	-1.33471e-10	-1.10601
194264069	chr3:194264069:T:C	5.91657e-06	-1.09449	0.512897
194264356	chr3:194264356:G:A	4.36848e-05	1.41765	-2.69129e-10
194264590	chr3:194264590:T:C	4.89197e-06	-0.771753	-2.69129e-10
194264646	chr3:194264646:A:G	6.87485e-06	-1.33471e-10	-0.431478
194264676	chr3:194264676:G:A	1.7073e-06	-1.10174	-0.722698
194264802	chr3:194264802:T:G	5.40584e-06	-1.33471e-10	-0.671867
194265248	chr3:194265248:G:T	3.18932e-06	-1.33471e-10	-1.19954
194265324	chr3:194265324:C:T	3.33178e-06	-1.33471e-10	-1.15584
194265759	chr3:194265759:C:T	4.075e-06	-1.33471e-10	-0.954477
194266005	chr3:194266005:G:A	8.49643e-07	-1.65378	-0.86851
194266043	chr3:194266043:G:A	3.29279e-06	-1.33471e-10	-1.16761
194266212	chr3:194266212:A:G	3.24792e-06	-0.271303	-0.910032
194266232	chr3:194266232:C:T	0.000420642	-1.33471e-10	3.68243
194266404	chr3:194266404:T:G	3.45673e-06	-1.33471e-10	-1.11903
194266540	chr3:194266540:A:G	3.16851e-06	-1.33471e-10	-1.20609
194266652	chr3:194266652:C:A	3.13221e-06	-1.33471e-10	-1.21761
194266673	chr3:194266673:C:T	3.11341e-06	-1.33471e-10	-1.22363
194266694	chr3:194266694:A:T	3.10926e-06	-1.33471e-10	-1.22496
194266811	chr3:194266811:G:T	5.31939e-06	-1.33471e-10	-0.687988
194266904	chr3:194266904:G:C	3.62124e-06	-1.33471e-10	-1.07253
194266933	chr3:194266933:C:T	1.32146e-06	-1.03935	-1.04126
194267060	chr3:194267060:C:T	1.0792e-06	-1.07028	-1.21285
194267510	chr3:194267510:T:G	6.82495e-06	-1.33471e-10	-0.438763
194267732	chr3:194267732:C:T	4.52712e-06	-1.33471e-10	-0.849262
194267795	chr3:194267795:C:T	3.82592e-06	-1.33471e-10	-1.01755
194268410	chr3:194268410:C:T	1.24929e-06	-1.23825	-0.89852
194268465	chr3:194268465:G:C	1.26958e-06	-1.13864	-0.98202
194269084	chr3:194269084:T:G	5.0212e-06	-1.33471e-10	-0.745678
194269664	chr3:194269664:C:T	6.86791e-06	-1.33471e-10	-0.432487
194269794	chr3:194269794:A:G	1.12328e-05	-1.33471e-10	0.0594903
194269855	chr3:194269855:G:A	3.71535e-06	-1.33471e-10	-1.04687
194269920	chr3:194269920:C:T	3.73239e-06	-1.33471e-10	-1.0423
194269948	chr3:194269948:C:T	8.069e-07	-1.39293	-1.18097
194270665	chr3:194270665:T:C	1.20327e-06	-1.00629	-1.16801
194270686	chr3:194270686:G:A	3.16965e-06	-1.33471e-10	-1.20573
194270870	chr3:194270870:C:T	2.35232e-06	-1.50394	-2.69129e-10
194271258	chr3:194271258:T:C	3.4213e-06	-1.33471e-10	-1.12933
194271310	chr3:194271310:C:T	2.32927e-06	-1.51379	-2.69129e-10
194271311	chr3:194271311:G:A	1.99828e-05	-1.33471e-10	0.635524
194271550	chr3:194271550:C:T	7.36286e-06	-1.33471e-10	-0.362899
194271936	chr3:194271936:A:G	4.88712e-06	-0.58672	-0.186026
194272082	chr3:194272082:C:T	5.08238e-06	-1.33471e-10	-0.733568
194272098	chr3:194272098:G:A	5.47006e-06	-1.33471e-10	-0.660059
194272219	chr3:194272219:G:A	6.67071e-07	-1.64591	-1.1183
194272225	chr3:194272225:G:A	3.06254e-06	-1.03618	-0.203921
194273519	chr3:194273519:G:C	1.99389e-06	-0.913045	-0.756216
194274711	chr3:194274711:G:A	1.41184e-06	-0.95264	-1.06182
194274982	chr3:194274982:G:T	5.1687e-06	-1.33471e-10	-0.716726
194275419	chr3:194275419:G:C	3.6099e-06	-1.61052	0.534853
194275561	chr3:194275561:A:G	4.00504e-06	-1.33471e-10	-0.971795
194276480	chr3:194276480:A:T	3.10699e-06	-1.33471e-10	-1.22569
194276725	chr3:194276725:C:T	3.96519e-06	-1.33471e-10	-0.981793
194277228	chr3:194277228:T:C	4.18195e-06	-1.33471e-10	-0.928571
194278047	chr3:194278047:C:T	4.09023e-06	-1.33471e-10	-0.950747
194278571	chr3:194278571:T:C	3.09259e-06	-1.33471e-10	-1.23034
194278834	chr3:194278834:G:A	7.51397e-06	-1.33471e-10	-0.342584
194278841	chr3:194278841:C:T	2.74161e-06	-1.3508	-2.69129e-10
194279460	chr3:194279460:TC:T	4.92396e-06	-1.33471e-10	-0.765235
194279525	chr3:194279525:G:A	4.19972e-06	-1.33471e-10	-0.92433
194279620	chr3:194279620:GGTCA:G	3.86915e-06	-1.33471e-10	-1.00631
194280554	chr3:194280554:A:G	2.1701e-06	-1.29367	-0.2909
194280742	chr3:194280742:C:G	3.88711e-06	-1.33471e-10	-1.00168
194280861	chr3:194280861:A:C	3.2734e-06	-0.975752	-0.197765
194280952	chr3:194280952:G:A	3.65385e-06	-1.33471e-10	-1.06357
194281159	chr3:194281159:A:G	1.66358e-05	-1.33471e-10	0.452211
194281491	chr3:194281491:G:T	1.14725e-05	-1.33471e-10	0.0806074
194281604	chr3:194281604:A:G	3.92203e-06	-0.94178	-0.0509574
194281804	chr3:194281804:C:T	2.02744e-06	-1.65257	-2.69129e-10
194281822	chr3:194281822:C:T	8.7259e-06	-1.33471e-10	-0.193052
194281991	chr3:194281991:C:T	3.66857e-06	-1.33471e-10	-1.05955
194282409	chr3:194282409:A:G	3.09075e-06	-1.33471e-10	-1.23093
194282428	chr3:194282428:G:A	3.72167e-06	-1.33471e-10	-1.04518
194282570	chr3:194282570:A:G	2.46149e-06	-1.08329	-0.375291
194282577	chr3:194282577:C:T	3.12726e-06	-1.33471e-10	-1.21919
194282645	chr3:194282645:T:C	2.34206e-06	-1.06255	-0.445768
194282864	chr3:194282864:T:G	3.11235e-06	-1.33471e-10	-1.22397
194282931	chr3:194282931:G:A	4.99834e-06	-1.33471e-10	-0.750242
194283139	chr3:194283139:T:A	3.22223e-06	-1.33471e-10	-1.18927
194283163	chr3:194283163:C:T	5.17667e-06	-1.33471e-10	-0.715185
194283170	chr3:194283170:C:T	3.1434e-06	-1.33471e-10	-1.21404
194283190	chr3:194283190:C:T	8.03806e-07	-1.51873	-1.05902
194283201	chr3:194283201:AT:A	1.05521e-06	-1.09882	-1.20679
194283218	chr3:194283218:G:A	3.09873e-06	-1.33471e-10	-1.22836
194283485	chr3:194283485:A:G	7.32874e-06	-1.33471e-10	-0.367544
194283641	chr3:194283641:C:T	5.35635e-06	-0.681065	-2.69129e-10
194283712	chr3:194283712:G:A	4.23913e-06	-1.33471e-10	-0.914991
194283787	chr3:194283787:G:T	4.04473e-06	-1.33471e-10	-0.961934
194284360	chr3:194284360:A:C	3.74082e-06	-1.33471e-10	-1.04004
194284672	chr3:194284672:C:G	2.99445e-06	-0.90184	-0.360747
194284718	chr3:194284718:A:G	5.0417e-06	-1.33471e-10	-0.741605
194284724	chr3:194284724:A:G	3.20352e-06	-1.33471e-10	-1.1951
194285050	chr3:194285050:A:G	2.05945e-06	-1.63691	-2.69129e-10
194285126	chr3:194285126:A:G	3.8019e-06	-1.02385	-2.69129e-10
194285274	chr3:194285274:T:C	1.89844e-05	-1.33471e-10	0.584272
194285299	chr3:194285299:C:G	9.27453e-07	-1.30477	-1.12989
194285774	chr3:194285774:G:A	3.63963e-06	-1.33471e-10	-1.06746
194286369	chr3:194286369:A:G	4.58722e-06	-1.33471e-10	-0.836072
194286471	chr3:194286471:G:C	3.48966e-06	-1.33471e-10	-1.10954
194286613	chr3:194286613:T:C	1.99429e-06	-0.853856	-0.815206
194286899	chr3:194286899:A:T	3.15062e-06	-1.33471e-10	-1.21175
194286912	chr3:194286912:C:T	3.15206e-06	-1.33471e-10	-1.21129
194286938	chr3:194286938:G:A	3.33872e-06	-1.33471e-10	-1.15376
194287192	chr3:194287192:T:C	1.29954e-06	-1.06845	-1.02889
194287395	chr3:194287395:T:C	3.05679e-06	-0.867783	-0.374197
194287449	chr3:194287449:A:G	1.36352e-06	-0.81768	-1.23159
194287454	chr3:194287454:T:C	9.64241e-07	-1.41824	-0.977524
194287486	chr3:194287486:T:A	8.36301e-07	-1.48731	-1.0508
194287582	chr3:194287582:T:G	1.31123e-06	-1.31874	-0.769641
194287718	chr3:194287718:G:A	3.82527e-06	-1.33471e-10	-1.01772
194287924	chr3:194287924:A:G	7.08804e-06	-1.33471e-10	-0.400938
194289274	chr3:194289274:G:A	3.84812e-06	-0.376832	-0.634931
194289494	chr3:194289494:GA:G	3.13241e-06	-1.33471e-10	-1.21754
194289678	chr3:194289678:A:T	1.80266e-06	-0.764782	-1.0053
194289819	chr3:194289819:G:A	3.17497e-06	-1.33471e-10	-1.20405
194289836	chr3:194289836:CA:C	4.68823e-06	-1.33471e-10	-0.814292
194290105	chr3:194290105:G:A	1.10629e-05	-1.33471e-10	0.0442508
194290129	chr3:194290129:C:T	1.29412e-06	-1.08743	-1.01409
194290391	chr3:194290391:G:A	2.50981e-06	-0.64949	-0.78965
194290810	chr3:194290810:C:T	1.33388e-06	-0.843517	-1.22774
194290978	chr3:194290978:A:G	1.37298e-06	-1.06943	-0.972936
194291458	chr3:194291458:G:T	1.7041e-06	-1.13209	-0.694215
194291575	chr3:194291575:G:A	1.37234e-06	-1.37513	-0.6677
194291993	chr3:194291993:A:G	4.50701e-06	-1.33471e-10	-0.853713
194293038	chr3:194293038:G:A	3.41563e-06	-1.33471e-10	-1.13099
194293240	chr3:194293240:GGGTATTTTGAT:G	2.41498e-06	-1.47766	-2.69129e-10
194293269	chr3:194293269:G:A	3.10951e-06	-1.33471e-10	-1.22488
194293651	chr3:194293651:G:A	4.20736e-06	-1.33471e-10	-0.922512
194294151	chr3:194294151:T:TTTTTCATTGACTGATCAGCATC	3.76785e-06	-1.33471e-10	-1.03284
194294241	chr3:194294241:C:T	3.13778e-06	-1.33471e-10	-1.21583
194294275	chr3:194294275:T:C	7.63124e-07	-1.42112	-1.20857
194294470	chr3:194294470:T:C	3.14449e-06	-1.33471e-10	-1.2137
194294494	chr3:194294494:C:G	5.936e-07	-1.65296	-1.22794
194294725	chr3:194294725:C:T	3.32043e-06	-1.24473	0.0854737
194294970	chr3:194294970:C:T	3.80995e-06	-1.33471e-10	-1.02173
194295021	chr3:194295021:T:C	3.75008e-06	-1.33471e-10	-1.03757
194295052	chr3:194295052:G:A	3.95441e-06	-1.33471e-10	-0.984515
194295127	chr3:194295127:G:A	3.25861e-06	-1.25485	0.0768024
194295304	chr3:194295304:C:T	1.25612e-05	-1.33471e-10	0.171262
194295577	chr3:194295577:T:G	3.10311e-06	-1.33471e-10	-1.22694
194295710	chr3:194295710:C:T	3.27714e-06	-1.2475	0.075128
194295791	chr3:194295791:T:C	8.37498e-06	0.251524	-0.485623
194295898	chr3:194295898:C:T	9.35377e-07	-1.23075	-1.19541
194296078	chr3:194296078:G:A	5.39276e-06	-0.0489123	-0.625379
194296086	chr3:194296086:C:A	9.58406e-07	-1.25883	-1.143
194296536	chr3:194296536:C:T	2.09626e-06	-1.61919	-2.69129e-10
194296929	chr3:194296929:G:T	4.0075e-06	-0.97118	-2.69129e-10
194296930	chr3:194296930:C:T	3.62044e-06	-1.07275	-2.69129e-10
194297017	chr3:194297017:T:C	5.82724e-06	-1.33471e-10	-0.596804
194297083	chr3:194297083:A:G	7.17555e-07	-1.46695	-1.22431
194297833	chr3:194297833:A:G	4.03753e-06	-1.33471e-10	-0.963715
194297851	chr3:194297851:G:A	1.21837e-06	-1.26356	-0.898268
194298004	chr3:194298004:C:G	1.21478e-06	-1.27684	-0.887948
194298037	chr3:194298037:A:T	1.20032e-06	-1.15835	-1.01841
194298410	chr3:194298410:G:T	3.08862e-06	-1.33471e-10	-1.23162
194298610	chr3:194298610:C:T	4.26114e-06	-1.33471e-10	-0.909811
194298612	chr3:194298612:C:T	1.23994e-06	-1.57761	-0.566675
194298820	chr3:194298820:C:T	8.35654e-07	-1.43424	-1.10465
194298832	chr3:194298832:G:A	3.37994e-06	-1.33471e-10	-1.14149
194299066	chr3:194299066:T:C	4.27057e-06	-1.33471e-10	-0.9076
194299497	chr3:194299497:A:C	3.22582e-06	-1.33471e-10	-1.18816
194300553	chr3:194300553:A:C	6.77588e-07	-1.63213	-1.11644
194300640	chr3:194300640:T:C	7.13469e-07	-1.6538	-1.04317
194300882	chr3:194300882:C:T	7.04562e-07	-1.48939	-1.22013
194300942	chr3:194300942:C:T	3.98919e-06	-1.21885	0.243093
194301701	chr3:194301701:C:T	6.50931e-07	-1.57138	-1.21731
194301735	chr3:194301735:G:A	2.46306e-06	-1.45794	-2.69129e-10
194301748	chr3:194301748:A:G	3.80706e-06	-1.33471e-10	-1.02249
194302032	chr3:194302032:A:G	4.02369e-06	-1.33471e-10	-0.967149
194302264	chr3:194302264:A:T	7.40424e-07	-1.65407	-1.00581
194302551	chr3:194302551:C:T	5.8048e-06	-1.33471e-10	-0.600663
194302642	chr3:194302642:A:G	7.85614e-07	-1.37786	-1.22278
194302736	chr3:194302736:G:A	3.10283e-06	-1.33471e-10	-1.22703
194302810	chr3:194302810:G:A	3.49516e-06	-1.33471e-10	-1.10797
194302814	chr3:194302814:A:T	3.55406e-06	-1.33471e-10	-1.09126
194302839	chr3:194302839:G:A	3.2625e-06	-1.33471e-10	-1.17685
194302919	chr3:194302919:A:G	3.90905e-06	-1.33471e-10	-0.996054
194302930	chr3:194302930:T:C	3.96195e-06	-1.33471e-10	-0.982613
194302982	chr3:194302982:T:C	4.17433e-06	-1.33471e-10	-0.930395
194303180	chr3:194303180:T:C	8.76146e-07	-1.29794	-1.19363
194303184	chr3:194303184:C:T	2.02611e-06	-1.65323	-2.69129e-10
194303361	chr3:194303361:G:T	1.24117e-06	-1.60559	-0.537704
194303365	chr3:194303365:C:G	3.8076e-06	-1.33471e-10	-1.02235
194303572	chr3:194303572:A:G	2.35446e-06	-0.805672	-0.697363
194303945	chr3:194303945:G:A	2.71739e-05	-1.33471e-10	0.942909
194304316	chr3:194304316:C:T	7.26891e-07	-1.65385	-1.02448
194304379	chr3:194304379:G:T	2.94704e-06	-1.27855	-2.69129e-10
194304405	chr3:194304405:A:G	6.59074e-06	-1.33471e-10	-0.473682
194304429	chr3:194304429:G:A	6.29335e-06	-1.33471e-10	-0.519854
194304738	chr3:194304738:T:C	1.31646e-06	-1.04542	-1.03898
194304972	chr3:194304972:T:C	6.3597e-07	-1.62675	-1.1852
194304999	chr3:194304999:T:G	1.23021e-06	-1.191	-0.961166
194305327	chr3:194305327:G:T	2.56933e-06	-1.4157	-2.69129e-10
194305594	chr3:194305594:C:T	2.02427e-06	-1.65414	-2.69129e-10
194305595	chr3:194305595:G:A	6.21096e-06	-1.33471e-10	-0.533032
194305900	chr3:194305900:T:C	2.1355e-06	-0.983686	-0.61696
194306322	chr3:194306322:CAG:C	5.02399e-06	-1.33471e-10	-0.745123
194306461	chr3:194306461:G:A	3.26785e-06	-1.33471e-10	-1.17522
194306633	chr3:194306633:A:C	2.6979e-06	-1.36687	-2.69129e-10
194306635	chr3:194306635:G:A	6.54607e-06	-1.33471e-10	-0.480483
194306686	chr3:194306686:T:G	3.96231e-06	-1.33471e-10	-0.98252
194306703	chr3:194306703:C:T	3.2143e-06	-1.33471e-10	-1.19174
194306764	chr3:194306764:A:C	5.41878e-06	-1.33471e-10	-0.669477
194306937	chr3:194306937:G:A	4.90606e-06	-1.33471e-10	-0.768876
194306953	chr3:194306953:G:A	7.76458e-07	-1.64522	-0.967144
194306966	chr3:194306966:C:T	2.07428e-06	-1.62973	-2.69129e-10
194307259	chr3:194307259:G:A	7.1473e-07	-1.64127	-1.05393
194307546	chr3:194307546:A:AC	3.69444e-06	-1.33471e-10	-1.05252
194307726	chr3:194307726:A:G	3.27794e-06	-1.33471e-10	-1.17213
194308575	chr3:194308575:A:C	3.61635e-06	-1.33471e-10	-1.07388
194308630	chr3:194308630:G:A	4.56869e-06	-1.33471e-10	-0.840122
194308708	chr3:194308708:C:T	5.21332e-06	-1.33471e-10	-0.708131
194309006	chr3:194309006:T:A	6.36953e-06	-1.33471e-10	-0.507822
194309008	chr3:194309008:C:T	6.42837e-06	-1.33471e-10	-0.498627
194309441	chr3:194309441:C:T	3.10854e-06	-1.33471e-10	-1.22519
194309524	chr3:194309524:T:C	2.11958e-06	-1.60813	-2.69129e-10
194309610	chr3:194309610:G:C	5.98946e-07	-1.65093	-1.22101
194309695	chr3:194309695:G:A	3.25396e-06	-1.33471e-10	-1.17948
194309779	chr3:194309779:A:G	5.92352e-07	-1.65408	-1.22893
194310091	chr3:194310091:G:A	3.16507e-06	-1.33471e-10	-1.20717
194310102	chr3:194310102:C:T	1.34131e-05	-1.33471e-10	0.236883
194310135	chr3:194310135:A:G	6.16886e-07	-1.61761	-1.22481
194310356	chr3:194310356:G:A	3.08913e-06	-1.33471e-10	-1.23146
194310432	chr3:194310432:G:A	3.69872e-06	-1.33471e-10	-1.05136
194310584	chr3:194310584:A:G	5.1353e-06	-1.33471e-10	-0.72321
194310858	chr3:194310858:A:G	8.15742e-07	-1.56684	-0.996161
194310921	chr3:194310921:GAATT:G	4.6953e-06	-1.33471e-10	-0.812786
194311339	chr3:194311339:T:C	2.05309e-06	-1.64	-2.69129e-10
194311703	chr3:194311703:G:A	3.25739e-06	-1.33471e-10	-1.17842
194311728	chr3:194311728:G:A	3.09128e-06	-1.33471e-10	-1.23076
194311765	chr3:194311765:G:A	3.61595e-06	-1.33471e-10	-1.07399
194312096	chr3:194312096:G:A	7.81761e-06	-1.33471e-10	-0.302969
194312559	chr3:194312559:T:C	8.01396e-07	-1.47522	-1.10553
194312652	chr3:194312652:A:G	7.27409e-07	-1.58943	-1.08818
194312721	chr3:194312721:C:G	3.20867e-06	-1.33471e-10	-1.19349
194312745	chr3:194312745:T:TG	8.90592e-07	-1.38999	-1.08522
194312755	chr3:194312755:A:G	8.86428e-07	-1.40588	-1.07403
194312817	chr3:194312817:A:G	4.0506e-06	-1.33471e-10	-0.960483
194313092	chr3:194313092:G:A	4.57497e-06	-1.33471e-10	-0.838746
194313263	chr3:194313263:C:T	1.42668e-06	-0.791285	-1.21271
194313291	chr3:194313291:A:G	4.93933e-05	1.54047	-2.69129e-10
194313296	chr3:194313296:G:A	4.62994e-06	-1.33471e-10	-0.826804
194313374	chr3:194313374:CAAAAT:C	3.45137e-06	-1.33471e-10	-1.12058
194313412	chr3:194313412:C:T	3.31549e-06	-1.33471e-10	-1.16074
194313503	chr3:194313503:G:A	3.21473e-06	-1.33471e-10	-1.1916
194313645	chr3:194313645:C:G	5.42364e-05	1.634	-2.69129e-10
194314126	chr3:194314126:A:G	3.28043e-06	-1.33471e-10	-1.17137
194314230	chr3:194314230:A:G	3.03482e-06	-0.700052	-0.549142
194314296	chr3:194314296:T:C	2.82199e-06	-0.990047	-0.331858
194314758	chr3:194314758:A:T	1.47089e-05	-1.33471e-10	0.329102
194314937	chr3:194314937:T:C	1.35119e-05	-1.33471e-10	0.244223
194315012	chr3:194315012:G:A	1.47328e-06	-1.14156	-0.830291
194315032	chr3:194315032:TCTC:T	3.34433e-06	-1.33471e-10	-1.15208
194315214	chr3:194315214:T:C	3.16876e-06	-1.33471e-10	-1.20601
194315278	chr3:194315278:G:A	5.24026e-06	-1.33471e-10	-0.702976
194315523	chr3:194315523:G:A	8.60529e-06	-0.20697	-2.69129e-10
194315665	chr3:194315665:G:C	2.11958e-06	-1.60813	-2.69129e-10
194316065	chr3:194316065:C:G	4.48732e-06	-1.33471e-10	-0.858093
194316709	chr3:194316709:C:T	4.23101e-06	-1.64879	0.731886
194316744	chr3:194316744:C:T	3.29103e-06	-1.33471e-10	-1.16815
194316972	chr3:194316972:A:T	3.34668e-06	-1.33471e-10	-1.15138
194317073	chr3:194317073:T:G	3.10111e-06	-1.33471e-10	-1.22759
194317146	chr3:194317146:G:A	7.63581e-07	-1.46366	-1.16542
194317163	chr3:194317163:C:A	3.10999e-06	-1.33471e-10	-1.22473
194317187	chr3:194317187:G:A	3.25084e-06	-1.33471e-10	-1.18043
194317192	chr3:194317192:C:T	3.25084e-06	-1.33471e-10	-1.18043
194317248	chr3:194317248:AGGTGTCAGCCACTGGGCCTCCATGCTGAGATTC:A	7.52818e-06	-1.33471e-10	-0.340694
194317257	chr3:194317257:C:T	3.53325e-06	-1.33471e-10	-1.09713
194317271	chr3:194317271:T:C	4.50683e-06	-1.33471e-10	-0.853754
194317286	chr3:194317286:TCC:T	8.30914e-06	-1.33471e-10	-0.241992
194317448	chr3:194317448:C:T	1.59322e-06	-1.57982	-0.313769
194317476	chr3:194317476:G:T	3.26698e-06	-1.33471e-10	-1.17548
194317612	chr3:194317612:G:A	7.12682e-07	-1.55915	-1.13892
194317627	chr3:194317627:G:A	7.03158e-07	-1.56173	-1.1498
194317710	chr3:194317710:G:A	2.37937e-06	-1.49251	-2.69129e-10
194317726	chr3:194317726:G:C	6.68625e-07	-1.56102	-1.20086
194318001	chr3:194318001:C:T	7.45783e-07	-1.42812	-1.22455
194318266	chr3:194318266:A:G	3.20813e-06	-1.33471e-10	-1.19366
194318327	chr3:194318327:A:G	3.21019e-06	-1.33471e-10	-1.19302
194318678	chr3:194318678:T:A	3.13003e-06	-1.33471e-10	-1.21831
194318784	chr3:194318784:T:G	2.2691e-06	-1.53996	-2.69129e-10
194318943	chr3:194318943:G:A	1.41639e-06	-1.62299	-0.388238
194319048	chr3:194319048:ATGATTGCTACAC:A	3.3899e-06	-1.33471e-10	-1.13855
194319051	chr3:194319051:A:G	6.82223e-07	-1.5588	-1.18294
194319064	chr3:194319064:C:T	3.39189e-06	-1.33471e-10	-1.13796
194319111	chr3:194319111:G:A	1.56883e-06	-1.60953	-0.299486
194319393	chr3:194319393:T:C	6.94253e-07	-1.50415	-1.22011
194319443	chr3:194319443:T:C	3.26521e-06	-1.33471e-10	-1.17602
194319545	chr3:194319545:G:A	1.76252e-06	-1.61498	-0.177625
194319582	chr3:194319582:C:T	3.13003e-06	-1.33471e-10	-1.21831
194319597	chr3:194319597:A:G	4.98773e-06	-1.33471e-10	-0.752367
194319642	chr3:194319642:A:C	3.55666e-06	-1.33471e-10	-1.09052
194319753	chr3:194319753:C:T	7.36939e-07	-1.48285	-1.18175
194319966	chr3:194319966:G:A	3.19711e-06	-1.33471e-10	-1.1971
194320060	chr3:194320060:G:C	7.689e-07	-1.4119	-1.21025
194320624	chr3:194320624:T:TGCAA	1.49222e-06	-1.62926	-0.32983
194320630	chr3:194320630:C:CAAGT	5.99215e-06	-1.33471e-10	-0.568898
194320994	chr3:194320994:C:T	3.80133e-06	-1.33471e-10	-1.024
194321216	chr3:194321216:C:T	1.49914e-06	-1.64556	-0.308901
194321252	chr3:194321252:A:G	1.36928e-06	-1.59398	-0.451081
194321352	chr3:194321352:T:C	3.07924e-06	-1.43081	0.196147
194321750	chr3:194321750:G:C	3.61369e-06	-1.33471e-10	-1.07462
194321842	chr3:194321842:G:C	5.55586e-06	-1.33471e-10	-0.644494
194322059	chr3:194322059:G:A	4.49375e-06	-1.34462	0.487963
194322074	chr3:194322074:C:G	7.20779e-06	-1.33471e-10	-0.384186
194322091	chr3:194322091:G:A	3.09216e-06	-1.33471e-10	-1.23048
194322407	chr3:194322407:C:T	3.50353e-06	-1.33471e-10	-1.10558
194322432	chr3:194322432:C:A	6.25226e-07	-1.59832	-1.23067
194322471	chr3:194322471:G:A	5.81122e-06	-1.33471e-10	-0.599556
194322478	chr3:194322478:C:T	3.75698e-06	-1.38937	0.353638
194322671	chr3:194322671:A:G	1.2368e-06	-1.49097	-0.655851
194322722	chr3:194322722:C:T	9.23925e-06	-1.33471e-10	-0.135887
194322776	chr3:194322776:A:T	3.46793e-06	-1.48742	0.371631
194322802	chr3:194322802:G:A	3.69631e-06	-1.45082	0.398805
194322811	chr3:194322811:T:C	4.15027e-06	-1.33471e-10	-0.936174
194322860	chr3:194322860:G:C	7.32904e-07	-1.49779	-1.1723
194322954	chr3:194322954:A:AG	1.7464e-06	-1.53583	-0.265962
194323562	chr3:194323562:C:A	4.13857e-06	-1.33471e-10	-0.938997
194323567	chr3:194323567:C:CA	3.38826e-06	-1.33471e-10	-1.13903
194324341	chr3:194324341:A:G	6.19441e-06	-1.33471e-10	-0.535701
194324474	chr3:194324474:G:C	3.68873e-06	-1.33471e-10	-1.05406
194324488	chr3:194324488:C:T	6.46192e-07	-1.62762	-1.16839
194324500	chr3:194324500:C:T	2.65986e-05	-1.33471e-10	0.921512
194325526	chr3:194325526:T:G	3.09001e-06	-1.33471e-10	-1.23117
194325546	chr3:194325546:C:G	6.23255e-06	-1.33471e-10	-0.529562
194325598	chr3:194325598:T:C	6.72495e-07	-1.56731	-1.1888
194326189	chr3:194326189:T:C	3.32469e-06	-1.33471e-10	-1.15797
194326307	chr3:194326307:C:T	1.66172e-06	-1.58032	-0.271171
194326413	chr3:194326413:G:C	1.44064e-05	1.50228	-1.19396
194326468	chr3:194326468:A:C	6.96978e-07	-1.64897	-1.07138
194328130	chr3:194328130:TCA:T	9.45367e-07	-1.5632	-0.852328
194328171	chr3:194328171:A:G	3.99535e-06	-1.33471e-10	-0.974217
194328543	chr3:194328543:C:T	1.62794e-06	-1.43822	-0.433816
194328711	chr3:194328711:C:T	3.43424e-06	-1.33471e-10	-1.12555
194328950	chr3:194328950:C:A	3.23133e-06	-1.33471e-10	-1.18646
194328991	chr3:194328991:T:C	9.89571e-07	-1.38492	-0.984913
194329003	chr3:194329003:T:G	1.84293e-06	-0.529005	-1.21898
194329020	chr3:194329020:A:G	2.11468e-06	-0.386521	-1.22392
194329143	chr3:194329143:G:C	3.34999e-06	-1.33471e-10	-1.15039
194329209	chr3:194329209:G:A	3.35976e-06	-1.33471e-10	-1.14748
194329265	chr3:194329265:G:A	4.51916e-06	-1.33471e-10	-0.851022
194329288	chr3:194329288:C:T	3.35719e-06	-1.14824	-2.69129e-10
194329326	chr3:194329326:A:G	3.09228e-06	-1.33471e-10	-1.23044
194329395	chr3:194329395:T:A	8.24994e-07	-1.33845	-1.21328
194329455	chr3:194329455:A:C	3.79096e-06	-1.33471e-10	-1.02673
194329501	chr3:194329501:C:G	3.47799e-06	-1.33471e-10	-1.11289
194329550	chr3:194329550:T:A	1.51608e-06	-1.65422	-0.289005
194329939	chr3:194329939:G:A	4.35528e-06	-1.33471e-10	-0.887959
194329984	chr3:194329984:G:A	3.15923e-06	-1.33471e-10	-1.20902
194330027	chr3:194330027:G:A	1.62046e-06	-1.63172	-0.244914
194330073	chr3:194330073:G:A	1.58223e-06	-1.63449	-0.26602
194330088	chr3:194330088:C:T	4.34859e-06	-1.33471e-10	-0.889497
194330096	chr3:194330096:C:T	1.63251e-06	-1.63344	-0.235793
194330157	chr3:194330157:C:T	9.67945e-07	-1.65215	-0.739778
194330162	chr3:194330162:T:C	1.61302e-06	-1.6356	-0.245634
194330220	chr3:194330220:C:T	6.08012e-07	-1.65293	-1.20398
194330261	chr3:194330261:T:A	1.23845e-06	-1.6467	-0.498795
194330303	chr3:194330303:G:A	5.53897e-06	-1.33471e-10	-0.647538
194330388	chr3:194330388:G:A	1.55802e-06	-1.64134	-0.274589
194330437	chr3:194330437:C:T	3.16931e-06	-1.33471e-10	-1.20583
194330529	chr3:194330529:A:G	3.16445e-06	-1.33471e-10	-1.20737
194330691	chr3:194330691:C:T	1.14114e-06	-1.63413	-0.593191
194330696	chr3:194330696:T:C	4.09913e-06	-0.948574	-2.69129e-10
194331042	chr3:194331042:G:A	3.1641e-06	-1.33471e-10	-1.20748
194331083	chr3:194331083:T:C	3.17817e-06	-1.33471e-10	-1.20304
194331380	chr3:194331380:G:A	9.24259e-07	-1.63168	-0.806432
194331472	chr3:194331472:A:G	3.53695e-06	-1.33471e-10	-1.09608
194331474	chr3:194331474:A:G	5.16544e-06	-1.33471e-10	-0.717357
194331621	chr3:194331621:A:T	1.63131e-06	-1.64894	-0.221023
194331825	chr3:194331825:A:G	1.46463e-06	-1.64714	-0.33061
194331843	chr3:194331843:G:A	3.61063e-06	-1.33471e-10	-1.07547
194331948	chr3:194331948:A:T	3.62781e-06	-1.33471e-10	-1.07072
194331975	chr3:194331975:C:G	3.08861e-06	-1.33471e-10	-1.23163
194331976	chr3:194331976:A:T	5.09636e-06	-1.33471e-10	-0.730822
194331988	chr3:194331988:T:C	3.08875e-06	-1.33471e-10	-1.23158
194332077	chr3:194332077:C:T	3.2806e-06	-1.33471e-10	-1.17132
194332149	chr3:194332149:C:A	3.33909e-06	-1.33471e-10	-1.15365
194332151	chr3:194332151:C:T	3.2869e-06	-1.33471e-10	-1.1694
194332319	chr3:194332319:A:G	8.31359e-07	-1.62571	-0.918328
194332375	chr3:194332375:T:C	2.00456e-06	-1.56355	-0.100376
194332483	chr3:194332483:A:T	3.34632e-06	-1.33471e-10	-1.15149
194332513	chr3:194332513:C:T	3.74687e-06	-1.33471e-10	-1.03843
194333017	chr3:194333017:T:C	4.26754e-06	-1.33471e-10	-0.90831
194333550	chr3:194333550:C:T	8.3711e-07	-1.58092	-0.956229
194333858	chr3:194333858:C:T	1.14705e-05	-1.33471e-10	0.0804289
194333862	chr3:194333862:C:T	3.22471e-06	-1.33471e-10	-1.1885
194333976	chr3:194333976:A:T	8.24814e-06	-1.33471e-10	-0.24936
194334059	chr3:194334059:A:G	3.60599e-06	-1.33471e-10	-1.07675
194334294	chr3:194334294:A:G	2.32169e-06	-1.51705	-2.69129e-10
194334549	chr3:194334549:A:T	3.36821e-05	-1.33471e-10	1.15762
194334759	chr3:194334759:C:T	3.86389e-06	-1.33471e-10	-1.00767
194335095	chr3:194335095:A:C	5.18551e-06	-1.33471e-10	-0.71348
194335305	chr3:194335305:A:G	3.27563e-06	-1.33471e-10	-1.17284
194335342	chr3:194335342:A:G	2.53295e-06	-1.39031	-0.0396549
194335408	chr3:194335408:G:A	6.01576e-07	-1.64253	-1.22502
194335654	chr3:194335654:G:T	6.0527e-07	-1.63464	-1.22678
194336072	chr3:194336072:G:A	6.01573e-07	-1.64823	-1.21932
194336079	chr3:194336079:G:A	7.02868e-06	-1.33471e-10	-0.409348
194336207	chr3:194336207:T:C	2.23799e-06	-1.55377	-2.69129e-10
194336439	chr3:194336439:C:T	1.18179e-06	-0.999615	-1.19271
194336478	chr3:194336478:G:C	9.22001e-06	-1.33471e-10	-0.137972
194336907	chr3:194336907:G:A	2.6677e-06	-1.37522	-0.00290537
194336943	chr3:194336943:G:A	3.17593e-06	-1.33471e-10	-1.20375
194337597	chr3:194337597:C:T	2.10405e-06	-0.593271	-1.02221
194337620	chr3:194337620:A:G	1.83034e-06	-0.905054	-0.849789
194337666	chr3:194337666:G:GC	2.02874e-06	-0.625885	-1.02605
194337741	chr3:194337741:T:C	2.01906e-06	-0.629715	-1.027
194337881	chr3:194337881:G:A	1.83778e-06	-0.673934	-1.07686
194337888	chr3:194337888:G:C	1.8307e-06	-0.668378	-1.08627
194337927	chr3:194337927:C:A	8.40047e-07	-1.30347	-1.23018
194338084	chr3:194338084:T:A	8.08563e-07	-1.37418	-1.19767
194338085	chr3:194338085:T:C	1.73322e-06	-0.845917	-0.963449
194338147	chr3:194338147:C:G	2.16156e-06	-1.58852	-2.69129e-10
194338199	chr3:194338199:C:G	2.28671e-06	-0.420758	-1.11148
194338280	chr3:194338280:C:A	7.11335e-07	-1.47344	-1.22652
194338285	chr3:194338285:T:C	7.06881e-07	-1.47953	-1.22671
194338324	chr3:194338324:C:A	3.73794e-06	-1.33471e-10	-1.04081
194338332	chr3:194338332:C:T	7.27587e-07	-1.45245	-1.22492
194338458	chr3:194338458:A:G	7.19225e-07	-1.45851	-1.23042
194338484	chr3:194338484:C:T	4.20552e-05	-1.33471e-10	1.37964
194338523	chr3:194338523:G:A	3.7828e-06	-1.33471e-10	-1.02888
194338633	chr3:194338633:A:T	7.23559e-07	-1.45184	-1.23108
194338696	chr3:194338696:A:G	1.64612e-06	-1.49122	-0.369705
194338720	chr3:194338720:C:T	9.51699e-06	-1.33471e-10	-0.106269
194338739	chr3:194338739:C:T	1.50143e-05	0.349657	-2.69129e-10
194338744	chr3:194338744:C:T	3.61238e-06	-1.33471e-10	-1.07498
194338790	chr3:194338790:T:C	7.22218e-07	-1.50438	-1.1804
194338813	chr3:194338813:G:A	6.11888e-07	-1.63494	-1.21561
194338877	chr3:194338877:C:T	6.93134e-07	-1.55372	-1.17216
194338914	chr3:194338914:A:C	3.18258e-06	-1.64839	0.446738
194338942	chr3:194338942:G:T	3.09286e-06	-1.33471e-10	-1.23025
194338971	chr3:194338971:A:G	1.00946e-05	-1.33471e-10	-0.0473467
194339205	chr3:194339205:C:T	7.72818e-07	-1.38963	-1.22743
194339231	chr3:194339231:G:A	7.88172e-07	-1.41541	-1.18198
194339279	chr3:194339279:T:C	8.30363e-07	-1.31533	-1.22991
194339321	chr3:194339321:G:A	3.53714e-06	-1.33471e-10	-1.09603
194339351	chr3:194339351:C:T	1.54718e-06	-0.696549	-1.22636
194339565	chr3:194339565:G:A	6.30557e-07	-1.62579	-1.19471
194339977	chr3:194339977:G:A	1.78042e-06	-1.43545	-0.347046
194340024	chr3:194340024:T:C	4.80557e-06	-1.33471e-10	-0.789573
194340087	chr3:194340087:C:T	2.84335e-06	-1.1968	-0.117563
194340314	chr3:194340314:G:A	1.36067e-06	-1.38372	-0.667651
194340701	chr3:194340701:A:C	1.47231e-06	-1.6181	-0.354413
194340745	chr3:194340745:G:A	3.09448e-06	-1.33471e-10	-1.22973
194340832	chr3:194340832:G:A	1.17104e-06	-1.41168	-0.789778
194341090	chr3:194341090:A:G	5.27953e-06	-1.33471e-10	-0.69551
194341178	chr3:194341178:G:A	6.85152e-07	-1.51823	-1.21923
194341790	chr3:194341790:C:T	8.62446e-07	-1.2775	-1.22983
194341836	chr3:194341836:C:T	1.55411e-06	-0.735618	-1.18283
194342437	chr3:194342437:C:T	3.50187e-05	-1.33471e-10	1.19653
194342571	chr3:194342571:T:C	7.93774e-07	-1.42046	-1.16984
194342882	chr3:194342882:G:A	8.56799e-07	-1.29213	-1.22177
194343069	chr3:194343069:T:A	4.22634e-06	-1.01446	0.0964529
194343346	chr3:194343346:G:T	3.91593e-06	-1.12468	0.130386
194343569	chr3:194343569:C:A	1.74307e-06	-1.49511	-0.308589
194343614	chr3:194343614:C:G	9.54097e-07	-1.26963	-1.13671
194343649	chr3:194343649:G:T	3.50942e-06	-1.33471e-10	-1.1039
194343673	chr3:194343673:T:A	4.31622e-06	-1.33471e-10	-0.896968
194343879	chr3:194343879:A:G	3.23e-06	-1.33471e-10	-1.18687
194343888	chr3:194343888:T:C	4.4915e-06	-0.971191	0.11403
194343894	chr3:194343894:A:G	3.10451e-06	-1.33471e-10	-1.22649
194344074	chr3:194344074:T:C	3.45853e-06	-1.33471e-10	-1.11851
194344288	chr3:194344288:C:T	2.92393e-06	-0.386438	-0.899979
194344805	chr3:194344805:A:G	4.73631e-06	-1.33471e-10	-0.804089
194344911	chr3:194344911:A:G	7.03112e-07	-1.50563	-1.20595
194344985	chr3:194344985:G:T	3.10342e-06	-1.33471e-10	-1.22684
194345023	chr3:194345023:A:G	8.86245e-07	-1.3151	-1.16501
194345041	chr3:194345041:A:G	8.1431e-07	-1.63132	-0.933441
194345128	chr3:194345128:A:G	8.46376e-07	-1.33315	-1.19299
194345390	chr3:194345390:G:A	9.71966e-07	-1.34413	-1.04365
194345490	chr3:194345490:C:T	6.85979e-07	-1.50894	-1.22732
194345630	chr3:194345630:G:A	6.76337e-07	-1.51981	-1.2306
194345744	chr3:194345744:C:T	9.15536e-07	-1.22379	-1.22381
194345768	chr3:194345768:G:A	6.51102e-06	-1.33471e-10	-0.485852
194345809	chr3:194345809:T:C	7.10774e-07	-1.47104	-1.22971
194345819	chr3:194345819:C:T	3.77029e-06	-1.33471e-10	-1.0322
194345918	chr3:194345918:G:T	1.37024e-06	-1.072	-0.972362
194345983	chr3:194345983:A:G	7.65168e-07	-1.46268	-1.16433
194346011	chr3:194346011:T:C	7.50238e-07	-1.4178	-1.22891
194346168	chr3:194346168:G:T	5.76589e-06	-1.33471e-10	-0.607388
194346293	chr3:194346293:A:G	1.32204e-06	-1.57988	-0.500297
194346335	chr3:194346335:C:T	3.64389e-06	-1.33471e-10	-1.0663
194346497	chr3:194346497:G:A	3.58549e-06	-1.33471e-10	-1.08245
194346506	chr3:194346506:T:C	5.97386e-07	-1.6463	-1.22824
194346648	chr3:194346648:C:A	9.16693e-07	-1.27698	-1.16935
194346675	chr3:194346675:T:C	6.2878e-06	-1.33471e-10	-0.520737
194346677	chr3:194346677:A:G	8.80474e-07	-1.26683	-1.21981
194347037	chr3:194347037:T:C	1.16772e-06	-1.31926	-0.885032
194347150	chr3:194347150:T:A	1.00622e-06	-1.27555	-1.0776
194347186	chr3:194347186:CT:C	3.10423e-06	-1.33471e-10	-1.22658
194347195	chr3:194347195:TG:T	1.52334e-06	-0.80113	-1.13732
194347263	chr3:194347263:C:A	9.66062e-07	-1.23571	-1.15816
194347409	chr3:194347409:G:A	6.39596e-07	-1.59509	-1.21118
194347506	chr3:194347506:T:C	9.58381e-07	-1.26386	-1.138
194347565	chr3:194347565:T:G	2.64763e-06	-0.601729	-0.783952
194348392	chr3:194348392:A:T	7.1433e-07	-1.50035	-1.19541
194348413	chr3:194348413:T:C	7.59188e-07	-1.46594	-1.16891
194348441	chr3:194348441:G:A	3.09284e-06	-1.33471e-10	-1.23026
194348866	chr3:194348866:G:A	2.93991e-06	-0.187944	-1.09302
194349131	chr3:194349131:C:T	1.79538e-06	-1.65349	-0.12064
194349229	chr3:194349229:T:C	1.07753e-06	-1.30151	-0.983166
194349244	chr3:194349244:C:T	9.41571e-07	-1.22209	-1.19747
194349292	chr3:194349292:C:T	0.000108161	-1.33471e-10	2.32427
194349379	chr3:194349379:A:G	8.56463e-07	-1.32005	-1.19425
194349729	chr3:194349729:T:G	3.54086e-06	-1.33471e-10	-1.09498
194349932	chr3:194349932:G:A	3.3642e-06	-1.33471e-10	-1.14616
194350092	chr3:194350092:G:A	2.91416e-06	-0.463597	-0.826171
194350263	chr3:194350263:A:G	3.88557e-06	-0.0904344	-0.911642
194350303	chr3:194350303:A:AG	2.99391e-06	-0.348764	-0.914005
194350307	chr3:194350307:ATG:A	1.52781e-06	-1.26465	-0.670863
194350428	chr3:194350428:C:T	3.26638e-06	-1.33471e-10	-1.17567
194350503	chr3:194350503:C:T	1.84222e-06	-1.47297	-0.275401
194350609	chr3:194350609:T:A	1.22277e-05	0.586074	-0.441721
194350675	chr3:194350675:G:C	3.17339e-06	-1.33471e-10	-1.20455
194350727	chr3:194350727:G:T	3.09424e-06	-1.33471e-10	-1.22981
194350849	chr3:194350849:ATAAT:A	9.26001e-06	-1.33471e-10	-0.133643
194350870	chr3:194350870:TA:T	6.23134e-06	-1.33471e-10	-0.529757
194350871	chr3:194350871:A:G	4.00255e-06	-1.33471e-10	-0.972417
194351222	chr3:194351222:C:G	2.00523e-06	-0.741626	-0.921965
194351756	chr3:194351756:T:C	9.94798e-07	-1.44042	-0.924143
194352158	chr3:194352158:T:C	3.67283e-06	-0.709676	-0.348709
194352266	chr3:194352266:G:A	1.96448e-06	-1.54786	-0.136265
194352497	chr3:194352497:G:T	3.61349e-06	-1.33471e-10	-1.07467
194352610	chr3:194352610:GAGTGGGTGTGTGTA:G	3.40002e-06	-1.33471e-10	-1.13557
194352649	chr3:194352649:A:G	7.94461e-06	-1.33471e-10	-0.286854
194352719	chr3:194352719:TAA:T	4.33672e-06	-1.33471e-10	-0.89223
194352933	chr3:194352933:A:G	1.04244e-06	-1.31608	-1.0017
194353023	chr3:194353023:A:G	7.17575e-06	-1.33471e-10	-0.38864
194353234	chr3:194353234:G:A	3.10758e-06	-1.33471e-10	-1.2255
194353318	chr3:194353318:G:A	3.88787e-06	-1.33471e-10	-1.00149
194353378	chr3:194353378:T:C	2.45126e-06	-0.515528	-0.947216
194353469	chr3:194353469:T:C	9.63417e-07	-1.45143	-0.945183
194353750	chr3:194353750:G:A	1.87066e-06	-0.509014	-1.22404
194353758	chr3:194353758:G:A	1.48742e-05	-1.33471e-10	0.340282
194353909	chr3:194353909:A:G	2.07384e-06	-0.801124	-0.828824
194354252	chr3:194354252:T:C	8.44801e-06	-1.33471e-10	-0.225417
194354262	chr3:194354262:TG:T	8.31036e-06	-1.33471e-10	-0.241845
194354522	chr3:194354522:C:T	8.3479e-06	-1.33471e-10	-0.237338
194354684	chr3:194354684:T:A	7.36699e-06	-1.33471e-10	-0.362339
194354908	chr3:194354908:T:C	1.9833e-06	-0.809865	-0.864719
194354960	chr3:194354960:A:C	3.10562e-06	-1.33471e-10	-1.22614
194355208	chr3:194355208:C:A	5.35759e-06	-1.33471e-10	-0.680834
194355277	chr3:194355277:G:A	9.02627e-07	-1.54486	-0.916936
194355398	chr3:194355398:T:A	3.26989e-06	-1.33471e-10	-1.17459
194355482	chr3:194355482:C:T	8.97372e-07	-1.50385	-0.963785
194355515	chr3:194355515:C:T	1.67184e-05	-1.33471e-10	0.45716
194355532	chr3:194355532:G:A	3.31812e-06	-1.33471e-10	-1.15995
194355573	chr3:194355573:G:T	7.23108e-06	-1.33471e-10	-0.380959
194355598	chr3:194355598:G:C	6.60642e-06	-1.33471e-10	-0.471305
194355712	chr3:194355712:C:T	6.56376e-06	-1.33471e-10	-0.477784
194356028	chr3:194356028:C:T	5.86439e-06	-1.33471e-10	-0.590448
194356368	chr3:194356368:C:T	3.95508e-06	-1.33471e-10	-0.984346
194356424	chr3:194356424:T:A	3.96279e-06	-1.33471e-10	-0.982398
194356527	chr3:194356527:G:A	3.09481e-06	-1.33471e-10	-1.22962
194356640	chr3:194356640:T:C	9.60107e-07	-1.53635	-0.863709
194356645	chr3:194356645:T:C	7.21132e-07	-1.56788	-1.1184
194356676	chr3:194356676:GGCTGGAGAGGAAGGT:G	3.13647e-06	-1.33471e-10	-1.21625
194356729	chr3:194356729:G:A	7.2887e-07	-1.55721	-1.1184
194356764	chr3:194356764:T:G	7.3458e-07	-1.56059	-1.10722
194356888	chr3:194356888:C:T	7.52416e-07	-1.52794	-1.11587
194357026	chr3:194357026:G:A	3.88515e-06	-1.33471e-10	-1.00219
194357066	chr3:194357066:C:T	3.13647e-06	-1.33471e-10	-1.21625
194357144	chr3:194357144:G:T	7.28443e-07	-1.55368	-1.12252
194357183	chr3:194357183:A:C	7.33396e-07	-1.54981	-1.11961
194357225	chr3:194357225:G:T	3.19828e-06	-1.33471e-10	-1.19673
194357646	chr3:194357646:A:G	6.45188e-06	-1.33471e-10	-0.494976
194357721	chr3:194357721:TGTAA:T	3.21849e-06	-1.33471e-10	-1.19044
194358007	chr3:194358007:C:G	3.15891e-06	-1.33471e-10	-1.20912
194358175	chr3:194358175:C:T	4.86294e-06	-1.33471e-10	-0.777704
194358221	chr3:194358221:T:C	3.87709e-06	-1.33471e-10	-1.00426
194358258	chr3:194358258:T:C	6.93936e-07	-1.50203	-1.22269
194358389	chr3:194358389:C:A	4.86345e-06	-1.33471e-10	-0.777599
194358667	chr3:194358667:TC:T	2.10152e-06	-1.61669	-2.69129e-10
194358675	chr3:194358675:T:C	3.76256e-06	-1.33471e-10	-1.03425
194358709	chr3:194358709:C:T	7.19924e-07	-1.60379	-1.08416
194358874	chr3:194358874:A:G	9.59267e-07	-1.48838	-0.912553
194359117	chr3:194359117:C:T	4.90759e-06	-1.33471e-10	-0.768565
194359164	chr3:194359164:G:A	3.49571e-06	-1.33471e-10	-1.10781
194359182	chr3:194359182:G:A	1.11368e-06	-1.45454	-0.797138
194359607	chr3:194359607:G:A	7.79523e-07	-1.37997	-1.22845
194359883	chr3:194359883:G:A	3.14514e-06	-1.33471e-10	-1.21349
194359919	chr3:194359919:G:A	8.45394e-07	-1.31311	-1.21419
194359930	chr3:194359930:G:A	1.80637e-05	-1.33471e-10	0.534555
194360030	chr3:194360030:G:A	3.18182e-06	-1.33471e-10	-1.20189
194360187	chr3:194360187:G:A	7.31031e-07	-1.44358	-1.22907
194360254	chr3:194360254:C:T	1.29818e-06	-1.34286	-0.755517
194360360	chr3:194360360:C:T	8.63479e-07	-1.29932	-1.20681
194360450	chr3:194360450:G:A	7.18496e-07	-1.45908	-1.23087
194360522	chr3:194360522:T:G	3.11443e-06	-1.33471e-10	-1.2233
194360663	chr3:194360663:G:A	7.25426e-07	-1.44888	-1.23147
194360906	chr3:194360906:T:C	8.51782e-07	-1.31077	-1.209
194361171	chr3:194361171:A:G	8.5833e-07	-1.29889	-1.21322
194361226	chr3:194361226:C:T	7.01598e-07	-1.4827	-1.23105
194361369	chr3:194361369:C:T	2.54075e-06	-1.42689	-2.69129e-10
194361384	chr3:194361384:C:T	8.76618e-07	-1.27779	-1.21324
194361405	chr3:194361405:C:T	9.35632e-07	-1.20934	-1.21654
194361432	chr3:194361432:TC:T	6.39738e-07	-1.57541	-1.23064
194361444	chr3:194361444:C:G	1.80637e-05	-1.33471e-10	0.534555
194361558	chr3:194361558:A:G	8.21367e-07	-1.36473	-1.1914
194361570	chr3:194361570:A:C	4.86345e-06	-1.33471e-10	-0.777599
194361571	chr3:194361571:G:A	8.49553e-07	-1.30789	-1.21451
194361825	chr3:194361825:T:C	1.86201e-06	-1.65385	-0.0838383
194362109	chr3:194362109:G:A	4.08586e-06	-1.33471e-10	-0.951816
194362191	chr3:194362191:C:T	3.97309e-06	-1.33471e-10	-0.979803
194362287	chr3:194362287:A:G	7.97522e-07	-1.37117	-1.21443
194362293	chr3:194362293:G:A	5.41431e-06	-1.33471e-10	-0.670302
194362299	chr3:194362299:T:C	9.93188e-07	-1.18972	-1.17646
194362391	chr3:194362391:C:T	1.3163e-05	-1.33471e-10	0.218064
194362424	chr3:194362424:G:A	8.31662e-07	-1.36041	-1.18327
194362426	chr3:194362426:G:A	1.01391e-06	-1.15405	-1.19148
194362452	chr3:194362452:C:T	9.76744e-07	-1.32853	-1.05434
194362533	chr3:194362533:T:G	3.81699e-06	-1.01989	-2.69129e-10
194362559	chr3:194362559:G:A	3.2726e-06	-1.33471e-10	-1.17376
194362585	chr3:194362585:G:A	7.92967e-07	-1.53577	-1.05555
194362708	chr3:194362708:G:A	1.10291e-06	-1.45973	-0.801661
194362855	chr3:194362855:G:A	8.45034e-07	-1.29742	-1.23031
194363013	chr3:194363013:C:G	3.23568e-06	-1.33471e-10	-1.18511
194363020	chr3:194363020:C:T	7.98748e-07	-1.38048	-1.20358
194363199	chr3:194363199:A:G	3.22308e-06	-1.33471e-10	-1.18901
194363272	chr3:194363272:T:C	9.15643e-07	-1.42821	-1.01927
194363333	chr3:194363333:A:T	3.09067e-06	-1.33471e-10	-1.23096
194363424	chr3:194363424:T:A	1.04793e-06	-1.3871	-0.92543
194363494	chr3:194363494:AC:A	3.89781e-06	-1.33471e-10	-0.998934
194363520	chr3:194363520:C:A	8.78216e-06	-0.186626	-2.69129e-10
194364135	chr3:194364135:T:C	1.08276e-06	-1.29699	-0.982849
194364189	chr3:194364189:C:A	3.60479e-06	-1.33471e-10	-1.07709
194364423	chr3:194364423:A:G	1.04689e-06	-1.23474	-1.07878
194364447	chr3:194364447:C:T	3.12509e-06	-1.33471e-10	-1.21988
194364494	chr3:194364494:G:A	2.05699e-06	-1.6048	-0.0333019
194364495	chr3:194364495:C:T	3.09324e-06	-1.33471e-10	-1.23013
194364574	chr3:194364574:G:C	2.10342e-06	-1.28629	-0.329497
194364615	chr3:194364615:C:T	3.42312e-06	-1.33471e-10	-1.12879
194364872	chr3:194364872:T:G	1.36948e-06	-0.86478	-1.18014
194364909	chr3:194364909:G:A	3.35842e-06	-1.33471e-10	-1.14788
194365186	chr3:194365186:T:C	1.30914e-06	-0.8975	-1.19248
194365354	chr3:194365354:G:A	1.9688e-06	-0.645168	-1.03675
194365439	chr3:194365439:C:T	2.15368e-06	-1.62623	0.0340632
194365559	chr3:194365559:A:T	1.85739e-05	-1.33471e-10	0.562408
194365597	chr3:194365597:T:G	1.76423e-05	-1.33471e-10	0.51095
194365764	chr3:194365764:C:T	2.30872e-06	-1.60978	0.0871251
194365833	chr3:194365833:C:T	2.23109e-06	-1.61774	0.0608854
194365850	chr3:194365850:C:T	3.09193e-06	-1.33471e-10	-1.23055
194365964	chr3:194365964:C:G	1.12708e-06	-1.08491	-1.15481
194366087	chr3:194366087:C:T	2.0323e-05	-1.33471e-10	0.652404
194366129	chr3:194366129:G:A	3.13781e-06	-1.33471e-10	-1.21582
194366160	chr3:194366160:G:A	3.10119e-06	-1.33471e-10	-1.22756
194366358	chr3:194366358:C:T	2.08623e-06	-1.64926	0.0252664
194366403	chr3:194366403:C:T	1.40377e-05	-1.33471e-10	0.282397
194366431	chr3:194366431:G:A	2.54555e-06	-1.60111	0.176112
194366577	chr3:194366577:G:A	3.62366e-06	-1.33471e-10	-1.07186
194366667	chr3:194366667:C:T	1.18385e-06	-1.63749	-0.553084
194366750	chr3:194366750:A:C	3.09725e-06	-1.33471e-10	-1.22883
194366841	chr3:194366841:A:AG	7.49729e-07	-1.55171	-1.09568
194366868	chr3:194366868:G:A	5.37086e-06	-1.33471e-10	-0.678359
194367034	chr3:194367034:C:T	1.06859e-06	-1.64312	-0.649884
194367198	chr3:194367198:T:G	1.21724e-06	-1.64623	-0.516536
194367225	chr3:194367225:T:G	1.1489e-06	-1.24956	-0.970981
194367280	chr3:194367280:G:T	1.21177e-06	-1.6443	-0.522967
194367456	chr3:194367456:G:A	1.02809e-06	-1.6495	-0.682137
194367468	chr3:194367468:G:A	5.18433e-06	-1.33471e-10	-0.713708
194367504	chr3:194367504:C:T	2.40226e-06	-1.47219	-0.0107479
194367575	chr3:194367575:A:G	9.35369e-07	-1.2347	-1.19146
194367697	chr3:194367697:C:T	3.10099e-06	-1.33471e-10	-1.22763
194367729	chr3:194367729:C:G	9.63465e-07	-1.21686	-1.1797
194367770	chr3:194367770:G:C	9.91763e-07	-1.25357	-1.11405
194367804	chr3:194367804:A:G	1.1326e-06	-1.65085	-0.583982
194367810	chr3:194367810:C:T	4.26034e-06	-1.33471e-10	-0.909999
194368144	chr3:194368144:A:C	9.49787e-07	-1.22992	-1.18094
194368155	chr3:194368155:C:G	8.95234e-07	-1.24231	-1.22771
194368182	chr3:194368182:C:T	2.20556e-06	-1.27283	-0.29554
194368411	chr3:194368411:A:T	1.16218e-06	-0.977986	-1.23107
194368447	chr3:194368447:C:T	3.35276e-06	-1.33471e-10	-1.14956
194368529	chr3:194368529:C:A	1.18982e-06	-0.95417	-1.23138
194368588	chr3:194368588:G:C	6.06468e-07	-1.63014	-1.22932
194368613	chr3:194368613:G:A	1.36488e-06	-1.23747	-0.810808
194368673	chr3:194368673:T:C	1.08345e-06	-1.06534	-1.21386
194368820	chr3:194368820:T:C	5.96369e-07	-1.65017	-1.22608
194368880	chr3:194368880:A:G	9.77201e-06	-1.33471e-10	-0.0798252
194369149	chr3:194369149:C:T	5.1305e-06	-1.33471e-10	-0.724145
194369221	chr3:194369221:C:T	1.79292e-06	-1.50522	-0.270283
194369234	chr3:194369234:A:G	3.2835e-06	-1.17044	-2.69129e-10
194369287	chr3:194369287:G:A	1.08223e-06	-1.60559	-0.674733
194369650	chr3:194369650:T:C	6.41586e-07	-1.57273	-1.23043
194370029	chr3:194370029:T:C	1.14854e-05	-1.33471e-10	0.0817253
194370052	chr3:194370052:G:A	3.28177e-06	-1.33471e-10	-1.17097
194370446	chr3:194370446:C:CA	3.15816e-06	-1.33471e-10	-1.20936
194370618	chr3:194370618:G:A	2.34247e-06	-0.800623	-0.707518
194370709	chr3:194370709:G:C	3.18183e-06	-1.33471e-10	-1.20189
194371060	chr3:194371060:C:T	1.41407e-05	1.1311	-0.841394
194371221	chr3:194371221:T:C	3.55216e-06	-1.33471e-10	-1.09179
194371355	chr3:194371355:C:T	3.43404e-06	-1.33471e-10	-1.12561
194371358	chr3:194371358:GTCTCATGAT:G	3.50592e-06	-1.33471e-10	-1.10489
194371365	chr3:194371365:G:A	8.72938e-06	-1.33471e-10	-0.192654
194371379	chr3:194371379:A:G	3.50759e-06	-1.33471e-10	-1.10442
194371521	chr3:194371521:C:T	3.56514e-06	-1.33471e-10	-1.08814
194371687	chr3:194371687:C:T	1.88441e-05	1.67978	-1.10293
194371688	chr3:194371688:G:A	8.34627e-07	-1.32405	-1.21607
194372037	chr3:194372037:T:C	1.35966e-05	1.3379	-1.08743
194372057	chr3:194372057:A:G	6.64444e-05	2.25159	-0.414574
194372134	chr3:194372134:G:A	9.21463e-07	-1.20952	-1.23162
194372145	chr3:194372145:G:A	2.02548e-06	-1.65354	-2.69129e-10
194372400	chr3:194372400:G:A	7.80251e-07	-1.37659	-1.2309
194372415	chr3:194372415:C:T	4.6755e-05	2.06431	-0.578735
194372538	chr3:194372538:G:C	3.6319e-06	-1.33471e-10	-1.06959
194372726	chr3:194372726:T:C	3.64112e-06	-1.33471e-10	-1.06706
194372735	chr3:194372735:A:C	5.51721e-06	-1.33471e-10	-0.651476
194372746	chr3:194372746:G:A	3.0918e-06	-1.33471e-10	-1.23059
194372783	chr3:194372783:T:C	3.43483e-06	-1.33471e-10	-1.12538
194373243	chr3:194373243:A:G	1.06869e-05	-1.33471e-10	0.00967239
194373285	chr3:194373285:C:T	4.01649e-06	-1.33471e-10	-0.968939
194373313	chr3:194373313:A:T	2.02958e-06	-1.65152	-2.69129e-10
194373435	chr3:194373435:C:T	1.38275e-05	-1.33471e-10	0.26731
194373460	chr3:194373460:C:T	1.6803e-05	-1.33471e-10	0.462207
194373466	chr3:194373466:T:C	5.56377e-06	-1.33471e-10	-0.643072
194373600	chr3:194373600:C:T	1.17997e-05	-1.33471e-10	0.108729
194373603	chr3:194373603:A:G	3.25315e-06	-1.33471e-10	-1.17972
194373746	chr3:194373746:C:T	3.18237e-06	-1.33471e-10	-1.20172
194373820	chr3:194373820:A:G	3.25119e-06	-1.33471e-10	-1.18033
194373853	chr3:194373853:T:C	8.0208e-06	-1.02259	0.745284
194373971	chr3:194373971:G:A	2.10949e-06	-1.22238	-0.390525
194373991	chr3:194373991:T:A	2.32093e-06	-1.22272	-0.294662
194374001	chr3:194374001:C:T	2.42623e-06	-1.19543	-0.277584
194374068	chr3:194374068:C:T	3.60495e-06	-1.33471e-10	-1.07704
194374072	chr3:194374072:T:C	4.59079e-06	-1.33471e-10	-0.835295
194374095	chr3:194374095:G:T	2.19292e-06	-0.974066	-0.600047
194374200	chr3:194374200:T:C	2.6827e-06	-1.21487	-0.157653
194374433	chr3:194374433:G:A	2.16976e-06	-0.544656	-1.04008
194374530	chr3:194374530:G:A	3.9848e-06	-1.09485	0.117991
194374553	chr3:194374553:G:A	3.18349e-06	-1.33471e-10	-1.20137
194374560	chr3:194374560:A:C	3.97105e-06	-1.08785	0.107539
194374585	chr3:194374585:C:G	5.4295e-06	-1.06599	0.398485
194374608	chr3:194374608:A:C	3.72134e-06	-1.01551	-0.0297507
194374653	chr3:194374653:G:A	3.44107e-06	-1.33471e-10	-1.12356
194375218	chr3:194375218:T:C	3.56436e-06	-1.40591	0.31755
194375260	chr3:194375260:G:T	3.09263e-06	-1.33471e-10	-1.23032
194375386	chr3:194375386:G:A	5.2848e-06	-1.33471e-10	-0.694513
194375726	chr3:194375726:C:A	3.26645e-06	-1.33471e-10	-1.17564
194376058	chr3:194376058:C:T	5.35851e-05	2.53899	-0.917072
194376127	chr3:194376127:C:T	3.21573e-05	1.90023	-0.788944
194376194	chr3:194376194:A:G	1.13973e-06	-1.29482	-0.933741
194376297	chr3:194376297:A:G	5.13205e-06	-1.33471e-10	-0.723842
194376364	chr3:194376364:A:G	3.18649e-06	-1.33471e-10	-1.20043
194376567	chr3:194376567:T:C	4.92197e-05	2.21453	-0.677581
194376656	chr3:194376656:T:C	3.157e-06	-1.33471e-10	-1.20973
194376717	chr3:194376717:G:A	3.22716e-06	-1.33471e-10	-1.18774
194376856	chr3:194376856:C:T	4.8498e-05	2.44186	-0.919681
194377062	chr3:194377062:A:G	4.09993e-06	-1.13865	0.190271
194377312	chr3:194377312:C:T	4.00201e-06	-1.18821	0.215661
194377459	chr3:194377459:G:A	3.09728e-06	-1.33471e-10	-1.22882
194377579	chr3:194377579:C:CT	5.97197e-07	-1.64343	-1.23142
194377722	chr3:194377722:G:A	2.7005e-06	-1.36591	-2.69129e-10
194378110	chr3:194378110:G:A	2.78062e-06	-1.33668	-2.69129e-10
194378152	chr3:194378152:G:A	3.13085e-06	-1.33471e-10	-1.21804
194378184	chr3:194378184:A:G	6.00621e-07	-1.63832	-1.23082
194378215	chr3:194378215:C:T	5.99427e-07	-1.64273	-1.2284
194378257	chr3:194378257:AT:A	4.39848e-06	-1.10536	0.227271
194378311	chr3:194378311:G:A	1.19572e-06	-1.35625	-0.824347
194378579	chr3:194378579:G:A	6.0773e-07	-1.63778	-1.21959
194378587	chr3:194378587:C:T	6.08461e-07	-1.63828	-1.21789
194378609	chr3:194378609:G:A	6.05273e-07	-1.63921	-1.22222
194378612	chr3:194378612:C:T	6.05073e-07	-1.63889	-1.22286
194378640	chr3:194378640:C:A	6.60603e-05	2.41699	-0.585774
194378643	chr3:194378643:C:T	3.12541e-06	-1.33471e-10	-1.21978
194378715	chr3:194378715:T:C	8.87807e-05	3.00959	-0.882773
194378772	chr3:194378772:G:C	3.15332e-06	-1.33471e-10	-1.21089
194379217	chr3:194379217:G:A	2.19136e-06	-1.57483	-2.69129e-10
194379239	chr3:194379239:C:A	3.30515e-06	-1.33471e-10	-1.16387
194379350	chr3:194379350:G:A	3.25401e-06	-1.33471e-10	-1.17946
194379447	chr3:194379447:G:A	3.09146e-06	-1.33471e-10	-1.2307
194379475	chr3:194379475:A:C	3.13419e-06	-1.33471e-10	-1.21698
194379492	chr3:194379492:C:T	7.63638e-07	-1.65331	-0.975696
194379991	chr3:194379991:C:T	3.29659e-06	-1.33471e-10	-1.16646
194380017	chr3:194380017:T:A	3.58775e-06	-1.08182	-2.69129e-10
194380191	chr3:194380191:G:A	0.000150009	3.48674	-0.835387
194380288	chr3:194380288:C:G	0.000251332	3.95007	-0.782644
194380321	chr3:194380321:C:T	3.09973e-06	-1.33471e-10	-1.22803
194380422	chr3:194380422:T:C	1.1293e-06	-1.23303	-1.00472
194380787	chr3:194380787:G:T	7.28917e-07	-1.65422	-1.02132
194380833	chr3:194380833:G:A	3.1928e-06	-1.33471e-10	-1.19845
194380868	chr3:194380868:A:G	0.000193824	4.07008	-1.16247
194380890	chr3:194380890:ACTCGTTCAT:A	5.39507e-06	-0.673863	-2.69129e-10
194380894	chr3:194380894:G:A	2.54259e-06	-1.42617	-2.69129e-10
194380933	chr3:194380933:G:A	3.61147e-06	-1.33471e-10	-1.07523
194380936	chr3:194380936:G:C	6.21717e-07	-1.6532	-1.18142
194381047	chr3:194381047:T:C	0.0001827	3.73307	-0.884569
194381071	chr3:194381071:C:G	5.19352e-06	-1.33471e-10	-0.711936
194381190	chr3:194381190:G:C	0.00019967	3.83497	-0.897651
194381209	chr3:194381209:C:T	3.55003e-06	-1.33471e-10	-1.09239
194381242	chr3:194381242:T:C	0.00027853	4.29835	-1.02818
194381379	chr3:194381379:C:T	3.27956e-06	-1.33471e-10	-1.17164
194381621	chr3:194381621:G:A	3.0661e-05	2.26276	-1.19912
194381654	chr3:194381654:C:T	5.88059e-05	2.08082	-0.365926
194381759	chr3:194381759:G:A	3.36303e-06	-1.33471e-10	-1.1465
194381794	chr3:194381794:TC:T	3.36399e-06	-1.33471e-10	-1.14622
194381869	chr3:194381869:C:T	3.31662e-06	-1.33471e-10	-1.1604
194381885	chr3:194381885:G:A	3.26679e-06	-1.33471e-10	-1.17554
194381900	chr3:194381900:A:G	0.000485071	3.45728	0.367666
194381906	chr3:194381906:T:C	0.000125604	2.10057	0.373215
194381929	chr3:194381929:G:A	5.97931e-06	-1.33471e-10	-0.571042
194382408	chr3:194382408:C:T	5.46651e-06	-1.33471e-10	-0.660708
194382576	chr3:194382576:G:A	4.13242e-05	2.57691	-1.21481
194382635	chr3:194382635:G:A	3.19193e-06	-1.33471e-10	-1.19872
194383144	chr3:194383144:G:A	4.48859e-06	-1.33471e-10	-0.857808
194383408	chr3:194383408:G:A	0.000108302	-1.33471e-10	2.32558
194383409	chr3:194383409:T:C	3.118e-06	-1.33471e-10	-1.22216
194383442	chr3:194383442:G:A	3.23556e-06	-1.33471e-10	-1.18515
194383493	chr3:194383493:A:C	0.000125086	2.31021	0.159438
194383515	chr3:194383515:C:T	3.32691e-06	-1.33471e-10	-1.1573
194383641	chr3:194383641:G:T	7.6664e-06	-1.33471e-10	-0.3225
194383890	chr3:194383890:A:G	1.23613e-05	0.773824	-0.618599
194384176	chr3:194384176:G:A	0.000147326	-1.33471e-10	2.6333
194384336	chr3:194384336:G:C	0.000164679	-1.33471e-10	2.74465
194384621	chr3:194384621:G:A	0.000148302	2.72581	-0.0859075
194384708	chr3:194384708:G:A	4.11832e-05	2.52556	-1.16687
194384847	chr3:194384847:C:T	3.90599e-05	1.99278	-0.687031
194384928	chr3:194384928:G:A	0.000136472	3.02005	-0.463281
194384977	chr3:194384977:A:G	0.000238659	3.34631	-0.230619
194385078	chr3:194385078:A:G	3.37196e-06	-1.33471e-10	-1.14385
194385242	chr3:194385242:T:C	0.000369521	3.65383	-0.100974
194385273	chr3:194385273:C:T	3.09559e-06	-1.33471e-10	-1.22937
194385378	chr3:194385378:T:C	4.87414e-05	2.75319	-1.22601
194385470	chr3:194385470:C:T	4.01406e-06	-1.33471e-10	-0.969545
194385862	chr3:194385862:C:T	3.45286e-06	-1.33471e-10	-1.12014
194385929	chr3:194385929:T:C	6.67216e-05	2.91689	-1.0757
194385946	chr3:194385946:G:T	1.6791e-06	-0.885415	-0.955673
194385990	chr3:194385990:G:A	1.75255e-06	-1.14611	-0.652171
194386132	chr3:194386132:G:A	1.59865e-06	-0.823141	-1.06704
194386286	chr3:194386286:C:T	3.19483e-06	-1.33471e-10	-1.19781
194386388	chr3:194386388:G:A	1.83252e-05	-1.33471e-10	0.54893
194386428	chr3:194386428:C:T	3.74063e-06	-1.33471e-10	-1.04009
194386558	chr3:194386558:G:A	3.49301e-06	-1.02227	-0.0863182
194386679	chr3:194386679:A:G	4.69675e-06	-1.33471e-10	-0.812477
194386843	chr3:194386843:G:A	8.79861e-06	-1.33471e-10	-0.184754
194386858	chr3:194386858:C:G	3.20107e-06	-1.33471e-10	-1.19586
194386894	chr3:194386894:C:T	2.37702e-06	-1.45627	-0.0372277
194387122	chr3:194387122:T:TA	2.96679e-05	2.2618	-1.23108
194387171	chr3:194387171:C:T	3.48652e-06	-1.33471e-10	-1.11044
194387404	chr3:194387404:G:A	2.65502e-06	-1.46198	0.0790803
194387463	chr3:194387463:C:T	3.35823e-06	-1.33471e-10	-1.14793
194387543	chr3:194387543:G:C	3.19223e-06	-1.33471e-10	-1.19863
194387916	chr3:194387916:C:T	8.40146e-05	3.23207	-1.16043
194388029	chr3:194388029:T:G	2.16934e-06	-1.35827	-0.226658
194388054	chr3:194388054:G:A	1.94885e-06	-1.34439	-0.347715
194388223	chr3:194388223:G:C	1.45907e-06	-1.50414	-0.477412
194388533	chr3:194388533:G:A	2.5695e-06	-1.31058	-0.105057
194388695	chr3:194388695:A:G	2.43295e-06	-1.37106	-0.0991781
194388941	chr3:194388941:G:A	3.11388e-06	-1.33471e-10	-1.22348
194389009	chr3:194389009:C:T	3.91637e-06	-1.33471e-10	-0.994181
194389096	chr3:194389096:G:A	1.417e-05	1.48079	-1.18901
194389111	chr3:194389111:A:G	6.16255e-05	2.88113	-1.11941
194389116	chr3:194389116:C:G	4.19987e-06	-1.33471e-10	-0.924294
194389276	chr3:194389276:C:T	2.17956e-06	-1.37546	-0.204764
194389459	chr3:194389459:C:T	3.64325e-05	1.63411	-0.398001
194389681	chr3:194389681:A:G	3.78774e-05	1.68238	-0.40737
194389705	chr3:194389705:C:T	3.72612e-05	1.64089	-0.38228
194389793	chr3:194389793:A:C	3.88437e-05	1.62557	-0.325369
194390155	chr3:194390155:T:G	3.62363e-05	1.62902	-0.398306
194390194	chr3:194390194:T:C	3.73263e-05	1.59558	-0.335234
194390221	chr3:194390221:T:C	3.49839e-05	1.55283	-0.357295
194390319	chr3:194390319:A:G	3.09149e-06	-1.33471e-10	-1.2307
194390600	chr3:194390600:C:A	3.29971e-06	-1.33471e-10	-1.16551
194390731	chr3:194390731:G:C	6.19902e-07	-1.64341	-1.19413
194390802	chr3:194390802:G:A	9.34204e-06	-1.33471e-10	-0.124823
194390893	chr3:194390893:T:C	7.06145e-07	-1.61174	-1.09555
194391500	chr3:194391500:G:A	3.52804e-05	2.23933	-1.03535
194391520	chr3:194391520:T:C	8.64048e-05	3.13351	-1.03381
194391622	chr3:194391622:A:G	4.12619e-06	-1.33471e-10	-0.941993
194391706	chr3:194391706:G:A	6.31778e-05	2.7569	-0.970298
194391850	chr3:194391850:A:G	6.21102e-06	-1.33471e-10	-0.533023
194392070	chr3:194392070:TTTA:T	6.4735e-06	-1.33471e-10	-0.491631
194392113	chr3:194392113:G:A	4.65299e-06	-1.33471e-10	-0.821839
194392142	chr3:194392142:C:A	7.55125e-05	2.28983	-0.324883
194392291	chr3:194392291:T:C	5.07045e-05	2.54477	-0.978107
194392347	chr3:194392347:A:G	6.53417e-07	-1.63524	-1.14964
194392771	chr3:194392771:C:G	6.87935e-06	-1.51748	1.08666
194392796	chr3:194392796:G:A	4.57115e-06	-1.33471e-10	-0.839583
194392900	chr3:194392900:A:G	3.43361e-06	-1.33471e-10	-1.12573
194392963	chr3:194392963:A:G	3.81892e-06	-1.33471e-10	-1.01938
194392986	chr3:194392986:T:C	3.78799e-06	-1.33471e-10	-1.02751
194393345	chr3:194393345:A:T	1.11675e-05	-1.33471e-10	0.0536563
194393363	chr3:194393363:T:C	8.95374e-07	-1.34627	-1.12359
194393600	chr3:194393600:G:A	4.21476e-06	-1.33471e-10	-0.920755
194393620	chr3:194393620:AG:A	4.22352e-06	-1.33471e-10	-0.91868
194393657	chr3:194393657:T:C	4.2531e-06	-1.33471e-10	-0.911699
194393841	chr3:194393841:T:C	4.25015e-06	-1.33471e-10	-0.912394
194393938	chr3:194393938:G:A	4.98046e-06	-1.33471e-10	-0.753825
194394203	chr3:194394203:T:C	4.14957e-06	-1.33471e-10	-0.936344
194394345	chr3:194394345:G:A	3.10182e-06	-1.33471e-10	-1.22736
194394369	chr3:194394369:A:G	6.93714e-06	-1.57981	1.15735
194394389	chr3:194394389:T:C	6.50693e-07	-1.63139	-1.15768
194394402	chr3:194394402:C:T	0.000106896	-1.33471e-10	2.31251
194394448	chr3:194394448:T:C	1.0019e-05	-1.50473	1.44987
194394519	chr3:194394519:A:G	1.03972e-05	-1.5339	1.51608
194394733	chr3:194394733:C:T	3.11794e-06	-1.33471e-10	-1.22217
194394783	chr3:194394783:C:T	0.000239758	-1.33471e-10	3.12028
194394825	chr3:194394825:C:A	3.50892e-06	-1.33471e-10	-1.10404
194394838	chr3:194394838:T:C	1.15238e-05	-1.52228	1.60734
194394852	chr3:194394852:T:C	1.03086e-05	-1.50045	1.47408
194394917	chr3:194394917:C:A	1.09346e-05	-1.48054	1.51312
194395048	chr3:194395048:C:T	1.07283e-05	-1.52048	1.53402
194395058	chr3:194395058:G:A	0.000136551	-1.33471e-10	2.55735
194395111	chr3:194395111:C:T	6.45157e-07	-1.62553	-1.17208
194395790	chr3:194395790:C:T	7.09608e-07	-1.5561	-1.14629
194395928	chr3:194395928:G:A	6.41908e-06	-1.33471e-10	-0.500073
194396225	chr3:194396225:C:T	6.51683e-07	-1.6491	-1.13844
194396262	chr3:194396262:A:G	6.54401e-07	-1.62033	-1.16305
194396266	chr3:194396266:C:A	6.5275e-07	-1.62024	-1.16567
194396391	chr3:194396391:C:G	6.93576e-07	-1.62884	-1.0964
194396413	chr3:194396413:T:C	6.23002e-07	-1.61937	-1.21318
194396726	chr3:194396726:A:G	4.67695e-05	-1.33471e-10	1.48588
194396994	chr3:194396994:C:T	3.10016e-06	-1.33471e-10	-1.2279
194397182	chr3:194397182:C:G	9.04394e-05	-1.33471e-10	2.14533
194397214	chr3:194397214:C:G	4.06092e-06	-1.33471e-10	-0.957937
194397434	chr3:194397434:C:T	3.089e-06	-1.33471e-10	-1.2315
194397836	chr3:194397836:C:T	9.32574e-06	-0.126569	-2.69129e-10
194398012	chr3:194398012:G:C	3.08908e-06	-1.33471e-10	-1.23147
194398145	chr3:194398145:T:C	4.34643e-06	-0.889993	-2.69129e-10
194398317	chr3:194398317:CA:C	6.16692e-07	-1.64839	-1.19435
194398379	chr3:194398379:C:T	8.01775e-07	-1.578	-1.00227
194398439	chr3:194398439:A:G	6.25377e-07	-1.64852	-1.18023
194398518	chr3:194398518:CAG:C	1.35942e-05	-1.33471e-10	0.250293
194398854	chr3:194398854:G:A	2.43556e-05	1.96772	-1.13431
194399450	chr3:194399450:T:C	0.000141989	-1.33471e-10	2.5964
194400079	chr3:194400079:T:C	5.28385e-06	-1.33471e-10	-0.694692
194400103	chr3:194400103:G:A	3.32627e-06	-1.33471e-10	-1.1575
194400269	chr3:194400269:A:G	1.65415e-05	1.4843	-1.03777
194400283	chr3:194400283:T:C	4.08324e-06	0.275391	-1.22785
194401264	chr3:194401264:C:T	4.13196e-05	-1.33471e-10	1.36199
194401440	chr3:194401440:G:C	2.9186e-05	-1.33471e-10	1.01434
194401478	chr3:194401478:G:A	7.07554e-07	-1.64583	-1.05946
194401811	chr3:194401811:G:T	4.97716e-06	0.361806	-1.11629
194401822	chr3:194401822:A:G	4.79344e-05	-1.33471e-10	1.51049
194402059	chr3:194402059:T:A	7.17333e-07	-1.47661	-1.21496
194402123	chr3:194402123:G:A	8.36697e-07	-1.52301	-1.01463
194402273	chr3:194402273:C:T	1.02609e-05	-0.0310056	-2.69129e-10
194402555	chr3:194402555:T:A	4.46297e-06	-1.33471e-10	-0.863533
194402558	chr3:194402558:A:T	2.9584e-06	-1.08878	-0.185918
194403692	chr3:194403692:A:G	2.79465e-05	1.48943	-0.518488
194404741	chr3:194404741:T:G	3.91858e-06	-1.33471e-10	-0.993618
194404795	chr3:194404795:C:T	4.7401e-06	0.0362438	-0.839533
194405100	chr3:194405100:G:C	4.29029e-05	-1.33471e-10	1.39959
194405493	chr3:194405493:A:G	0.000150679	-1.33471e-10	2.6558
194406556	chr3:194406556:T:C	3.13959e-06	-1.33471e-10	-1.21526
194406888	chr3:194406888:C:T	7.88671e-07	-1.44298	-1.15378
194407386	chr3:194407386:T:C	2.06154e-06	-1.6359	-2.69129e-10
194407421	chr3:194407421:A:G	3.10255e-06	-1.33471e-10	-1.22712
194407737	chr3:194407737:C:T	5.5477e-05	-1.33471e-10	1.65662
194407756	chr3:194407756:A:G	3.25605e-05	-1.33471e-10	1.12375
194407767	chr3:194407767:T:C	7.80401e-07	-1.505	-1.1023
194407829	chr3:194407829:A:T	4.20428e-06	-0.923245	-2.69129e-10
194407900	chr3:194407900:G:A	0.000146954	-1.33471e-10	2.63077
194408106	chr3:194408106:G:A	3.37781e-05	-1.33471e-10	1.16047
194408157	chr3:194408157:C:T	3.29005e-05	2.28215	-1.14801
194408165	chr3:194408165:A:G	3.90268e-06	-1.33471e-10	-0.997684
194408262	chr3:194408262:T:C	3.08954e-05	1.43406	-0.362802
194408653	chr3:194408653:A:T	3.1592e-06	-1.33471e-10	-1.20903
194408777	chr3:194408777:GGTTT:G	3.15264e-06	-1.33471e-10	-1.21111
194408996	chr3:194408996:C:T	0.000160464	-1.33471e-10	2.71872
194409124	chr3:194409124:A:G	3.09395e-06	-1.33471e-10	-1.2299
194409548	chr3:194409548:G:A	9.48507e-07	-1.32282	-1.08939
194409655	chr3:194409655:T:G	5.27156e-05	-1.33471e-10	1.60556
194409996	chr3:194409996:A:G	3.13567e-06	-0.75154	-0.464964
194410060	chr3:194410060:A:G	3.18652e-06	-0.696378	-0.504039
194410697	chr3:194410697:C:A	3.86883e-05	-1.33471e-10	1.29619
194410961	chr3:194410961:TG:T	3.28038e-06	-1.33471e-10	-1.17139
194411222	chr3:194411222:G:T	3.22412e-06	-1.33471e-10	-1.18869
194411627	chr3:194411627:C:G	5.56822e-05	-1.33471e-10	1.66031
194412668	chr3:194412668:C:A	1.41277e-05	0.288793	-2.69129e-10
194412739	chr3:194412739:G:T	4.989e-06	-1.33471e-10	-0.752113
194413379	chr3:194413379:C:T	3.70777e-05	1.46249	-0.208818
194413404	chr3:194413404:T:A	5.09378e-06	-1.33471e-10	-0.731328
194414266	chr3:194414266:T:C	3.54182e-05	1.52932	-0.321443
194414741	chr3:194414741:T:C	4.05085e-06	0.257151	-1.21757
194414921	chr3:194414921:T:C	8.44629e-07	-1.4765	-1.0517
194415326	chr3:194415326:G:A	3.17186e-06	-1.33471e-10	-1.20503
194415640	chr3:194415640:A:G	0.000684905	4.16993	-2.69129e-10
194416047	chr3:194416047:A:G	5.13504e-05	-1.33471e-10	1.57933
194416866	chr3:194416866:C:T	5.31947e-06	-1.33471e-10	-0.687975
194417316	chr3:194417316:G:A	3.69981e-06	-1.05107	-2.69129e-10
194417542	chr3:194417542:G:A	2.25495e-05	1.96836	-1.21199
194417705	chr3:194417705:G:A	5.90622e-06	-1.33471e-10	-0.583341
194417778	chr3:194417778:C:A	2.8623e-06	-0.716953	-0.590769
194418039	chr3:194418039:G:C	8.25989e-07	-1.40476	-1.14576
194418176	chr3:194418176:C:T	3.96222e-06	0.224783	-1.20733
194418333	chr3:194418333:G:GT	5.28221e-06	-1.33471e-10	-0.695003
194418384	chr3:194418384:G:A	3.52885e-06	0.125134	-1.22351
194418473	chr3:194418473:T:C	2.94422e-06	-0.724201	-0.555303
194418708	chr3:194418708:A:G	1.40299e-06	-0.833555	-1.18718
194419139	chr3:194419139:G:A	5.64017e-06	-1.33471e-10	-0.629434
194419568	chr3:194419568:A:G	0.000121127	-1.33471e-10	2.4375
194420131	chr3:194420131:A:G	4.4792e-06	-1.33471e-10	-0.859904
194420149	chr3:194420149:A:G	5.49081e-06	-1.33471e-10	-0.656271
194421809	chr3:194421809:G:A	3.16206e-06	-1.33471e-10	-1.20813
194422766	chr3:194422766:C:A	2.18093e-05	0.722988	-2.69129e-10
194422831	chr3:194422831:C:T	7.6297e-06	-1.33471e-10	-0.3273
194423674	chr3:194423674:A:T	4.33767e-06	-1.33471e-10	-0.892011
194424106	chr3:194424106:G:A	2.32989e-06	-0.451288	-1.06224
194424143	chr3:194424143:C:T	7.11338e-06	0.421273	-0.818643
194424649	chr3:194424649:A:G	7.38877e-06	0.767585	-1.12697
194424828	chr3:194424828:A:G	3.21576e-06	-1.33471e-10	-1.19128
194425081	chr3:194425081:A:G	9.42641e-07	-1.38581	-1.03261
194425117	chr3:194425117:C:T	3.08863e-06	-1.33471e-10	-1.23162
194425945	chr3:194425945:T:C	4.34241e-06	-1.33471e-10	-0.890919
194426218	chr3:194426218:G:A	3.52109e-06	-1.33471e-10	-1.10058
194426259	chr3:194426259:TA:T	4.39487e-06	-1.33471e-10	-0.87891
194426382	chr3:194426382:A:G	2.12554e-06	-1.60532	-2.69129e-10
194426821	chr3:194426821:C:T	4.25788e-06	0.256589	-1.16716
194427274	chr3:194427274:G:A	3.86076e-06	-0.628428	-0.380055
194427442	chr3:194427442:C:T	3.26295e-06	-1.33471e-10	-1.17671
194427809	chr3:194427809:C:T	9.20461e-07	-1.481	-0.961231
194427950	chr3:194427950:C:G	8.99021e-06	0.956087	-1.1193
194428652	chr3:194428652:G:A	7.1481e-07	-1.65317	-1.04191
194428952	chr3:194428952:T:G	4.33466e-05	-1.33471e-10	1.40988
194428971	chr3:194428971:G:A	1.08217e-05	0.497639	-0.475437
194429461	chr3:194429461:C:T	6.15058e-06	-1.33471e-10	-0.542802
194429651	chr3:194429651:AT:A	3.63927e-06	-1.33471e-10	-1.06756
194430472	chr3:194430472:G:A	3.26699e-05	-1.33471e-10	1.12711
194430606	chr3:194430606:T:C	3.20433e-06	-1.33471e-10	-1.19484
194430698	chr3:194430698:A:G	2.00807e-06	-0.800501	-0.861671
194430738	chr3:194430738:C:A	6.79207e-06	0.470006	-0.913599
194431593	chr3:194431593:T:C	1.62109e-06	-1.35014	-0.526112
194431944	chr3:194431944:G:A	4.38659e-06	-1.33471e-10	-0.880795
194432013	chr3:194432013:T:C	8.51587e-06	-1.33471e-10	-0.217416
194432044	chr3:194432044:C:G	1.55502e-06	-1.33865	-0.579207
194432364	chr3:194432364:C:T	6.79184e-06	0.583181	-1.02681
194432630	chr3:194432630:A:C	4.51268e-06	-1.33471e-10	-0.852456
194432658	chr3:194432658:G:T	2.10124e-05	-1.33471e-10	0.685764
194432691	chr3:194432691:C:T	3.84085e-06	-1.33471e-10	-1.01366
194433203	chr3:194433203:T:TA	5.2572e-06	0.394215	-1.09396
194433345	chr3:194433345:G:A	7.00698e-07	-1.61867	-1.09635
194433424	chr3:194433424:T:C	7.17767e-07	-1.6486	-1.04236
194433997	chr3:194433997:G:C	1.34378e-05	-1.33471e-10	0.238723
194434624	chr3:194434624:A:G	1.92797e-06	-0.487693	-1.21519
194434742	chr3:194434742:C:A	3.15797e-06	-1.33471e-10	-1.20942
194434746	chr3:194434746:G:A	1.16927e-06	-1.19063	-1.01233
194434914	chr3:194434914:C:T	3.09489e-06	-1.33471e-10	-1.2296
194435049	chr3:194435049:AAT:A	3.97573e-06	-1.33471e-10	-0.97914
194435185	chr3:194435185:T:C	3.4343e-06	-1.33471e-10	-1.12554
194435201	chr3:194435201:G:A	2.09321e-06	-1.5862	-0.0344545
194435209	chr3:194435209:C:T	8.12774e-07	-1.33525	-1.2314
194435339	chr3:194435339:A:T	9.46334e-07	-1.18485	-1.22966
194435685	chr3:194435685:G:A	2.71003e-06	-1.36239	-2.69129e-10
194435902	chr3:194435902:G:A	1.0599e-06	-1.41567	-0.885505
194436339	chr3:194436339:A:G	3.2648e-05	-1.33471e-10	1.12644
194436652	chr3:194436652:G:T	2.58714e-06	-1.4088	-2.69129e-10
194436734	chr3:194436734:G:A	1.21122e-05	-1.33471e-10	0.134866
194437062	chr3:194437062:G:A	2.60181e-06	-1.40314	-2.69129e-10
194437281	chr3:194437281:A:T	6.94399e-07	-1.65124	-1.07282
194437837	chr3:194437837:A:G	7.25861e-07	-1.44827	-1.23148
194438390	chr3:194438390:C:T	4.19889e-06	-1.33471e-10	-0.924526
194439197	chr3:194439197:A:G	6.7048e-07	-1.6506	-1.10851
194440122	chr3:194440122:A:G	6.34205e-06	-1.33471e-10	-0.512145
194440595	chr3:194440595:T:C	3.63356e-05	-1.33471e-10	1.23345
194440765	chr3:194440765:G:A	3.43733e-06	-1.33471e-10	-1.12465
194440935	chr3:194440935:A:G	7.72524e-07	-1.65421	-0.963225
194441021	chr3:194441021:C:T	6.6101e-07	-1.54325	-1.23009
194441682	chr3:194441682:G:A	1.64916e-06	-1.28177	-0.57731
194443126	chr3:194443126:C:T	4.38716e-06	0.0658252	-0.94649
194443153	chr3:194443153:A:G	2.93864e-06	-0.0506495	-1.23075
194443263	chr3:194443263:G:C	1.90427e-05	-1.33471e-10	0.587336
194443658	chr3:194443658:T:C	4.80062e-06	-1.33471e-10	-0.790602
194443963	chr3:194443963:T:C	3.72734e-05	-1.33471e-10	1.25893
194443980	chr3:194443980:T:C	1.13791e-06	-1.16723	-1.06293
194443995	chr3:194443995:GA:G	4.48157e-06	0.116351	-0.975724
194444001	chr3:194444001:T:C	7.41105e-07	-1.64373	-1.01523
194444257	chr3:194444257:A:C	0.000566857	2.20108	1.77968
194444375	chr3:194444375:T:A	3.09768e-06	-1.33471e-10	-1.22869
194444436	chr3:194444436:C:A	4.7573e-06	-1.42874	0.629067
194445553	chr3:194445553:A:T	3.51474e-05	-1.33471e-10	1.2002
194445806	chr3:194445806:T:G	2.5408e-06	-1.42687	-2.69129e-10
194446096	chr3:194446096:T:C	4.94058e-06	0.00628815	-0.768153
194446133	chr3:194446133:C:A	3.17246e-06	-1.33471e-10	-1.20484
194446227	chr3:194446227:C:T	5.18194e-06	-0.714168	-2.69129e-10
194446457	chr3:194446457:C:T	5.28881e-06	-1.33471e-10	-0.693754
194446499	chr3:194446499:C:T	7.70693e-07	-1.649	-0.970816
194446726	chr3:194446726:T:C	1.61183e-05	0.5753	-0.154693
194447771	chr3:194447771:G:C	5.74003e-06	0.508386	-1.12027
194448947	chr3:194448947:T:C	5.58917e-06	-1.33471e-10	-0.638517
194449197	chr3:194449197:C:T	4.14769e-06	0.135785	-1.07258
194449269	chr3:194449269:G:A	7.85193e-07	-1.3711	-1.23008
194449454	chr3:194449454:T:C	4.95047e-06	0.246328	-1.00619
194449507	chr3:194449507:G:A	4.02013e-06	-0.0966446	-0.871388
194450060	chr3:194450060:T:C	3.14536e-06	-1.33471e-10	-1.21342
194450558	chr3:194450558:G:A	2.34901e-06	-1.50536	-2.69129e-10
194450873	chr3:194450873:T:A	7.67737e-06	-1.33471e-10	-0.321071
194451424	chr3:194451424:C:T	1.31336e-05	1.44001	-1.22418
194451496	chr3:194451496:A:C	6.48902e-06	0.722545	-1.21178
194451541	chr3:194451541:C:T	3.13521e-06	-1.33471e-10	-1.21665
194452224	chr3:194452224:T:C	5.19979e-06	0.368775	-1.0795
194452594	chr3:194452594:T:C	4.43165e-06	0.184956	-1.05553
194452754	chr3:194452754:A:G	1.40382e-06	-0.988204	-1.03195
194453005	chr3:194453005:T:C	4.21085e-06	-1.33471e-10	-0.921684
194453356	chr3:194453356:G:A	3.25411e-06	-1.33471e-10	-1.17943
194453379	chr3:194453379:G:A	3.15205e-06	-1.33471e-10	-1.2113
194453491	chr3:194453491:C:T	2.96714e-05	1.03083	-2.69129e-10
194453576	chr3:194453576:G:A	2.7376e-05	-1.33471e-10	0.95032
194454065	chr3:194454065:A:G	1.59048e-06	-1.1063	-0.78901
194454296	chr3:194454296:T:C	3.16181e-06	-1.33471e-10	-1.2082
194454550	chr3:194454550:T:C	2.24235e-06	-0.334374	-1.21745
194454685	chr3:194454685:T:C	5.66843e-06	-1.33471e-10	-0.624436
194454698	chr3:194454698:A:G	5.34252e-06	-1.33471e-10	-0.683651
194454785	chr3:194454785:C:T	6.6079e-06	-1.33471e-10	-0.471082
194454849	chr3:194454849:A:C	4.72696e-06	-1.33471e-10	-0.806066
194454869	chr3:194454869:T:C	4.05471e-06	-1.33471e-10	-0.959468
194455263	chr3:194455263:C:T	1.07161e-05	0.582513	-0.570115
194455454	chr3:194455454:G:T	6.48384e-06	-1.33471e-10	-0.490035
194455983	chr3:194455983:C:A	1.24383e-05	0.845095	-0.683659
194456019	chr3:194456019:G:A	4.17771e-06	-1.33471e-10	-0.929584
194456593	chr3:194456593:C:T	3.50257e-05	1.74972	-0.552987
194456800	chr3:194456800:T:C	2.81703e-06	-1.32366	-2.69129e-10
194457295	chr3:194457295:C:T	5.37609e-06	-1.33471e-10	-0.677387
194457564	chr3:194457564:T:C	1.30493e-05	-1.33471e-10	0.209389
194458253	chr3:194458253:G:C	7.59806e-06	-1.33471e-10	-0.331455
194458284	chr3:194458284:T:C	6.36723e-06	-0.508183	-2.69129e-10
194458404	chr3:194458404:T:A	2.86302e-06	-1.33033	0.0228585
194458478	chr3:194458478:C:T	1.40719e-06	-1.57164	-0.446118
194458952	chr3:194458952:A:C	4.01597e-06	-1.33471e-10	-0.969068
194459284	chr3:194459284:G:A	3.17468e-06	-1.33471e-10	-1.20414
194459561	chr3:194459561:G:A	8.65607e-07	-1.27582	-1.22785
194459918	chr3:194459918:A:G	2.69882e-06	-1.36653	-2.69129e-10
194459982	chr3:194459982:G:A	2.73434e-06	-1.35346	-2.69129e-10
194460489	chr3:194460489:T:C	1.73158e-06	-1.31001	-0.500297
194460596	chr3:194460596:T:C	6.38714e-06	-1.33471e-10	-0.505061
194461044	chr3:194461044:T:C	2.57205e-06	-1.41465	-2.69129e-10
194461100	chr3:194461100:T:C	6.13751e-06	-1.33471e-10	-0.544929
194461366	chr3:194461366:C:T	3.33112e-06	0.0708034	-1.22684
194461454	chr3:194461454:T:C	3.11554e-06	-1.33471e-10	-1.22294
194461569	chr3:194461569:G:C	2.60606e-06	-1.40151	-2.69129e-10
194462108	chr3:194462108:C:T	1.32552e-06	-1.5578	-0.519746
194462480	chr3:194462480:C:A	3.4575e-06	-1.33471e-10	-1.1188
194462577	chr3:194462577:A:T	2.18551e-06	-0.820688	-0.756809
194462581	chr3:194462581:G:A	3.55432e-06	-1.33471e-10	-1.09118
194463207	chr3:194463207:C:G	2.45981e-06	-0.665949	-0.793317
194463254	chr3:194463254:G:C	3.95315e-06	-1.33471e-10	-0.984834
194463415	chr3:194463415:A:G	3.12812e-06	-1.33471e-10	-1.21892
194463516	chr3:194463516:G:C	4.00239e-06	-1.33471e-10	-0.972455
194463663	chr3:194463663:A:G	9.1869e-07	-1.56725	-0.876907
194463826	chr3:194463826:G:A	3.13668e-06	-1.33471e-10	-1.21618
194464455	chr3:194464455:A:G	5.12914e-06	-1.33471e-10	-0.72441
194464559	chr3:194464559:T:G	1.35912e-06	-1.5673	-0.485206
194464910	chr3:194464910:T:C	5.63483e-06	0.583065	-1.21345
194464984	chr3:194464984:GGGAAGGA:G	7.07955e-07	-1.48434	-1.22039
194465001	chr3:194465001:A:T	4.92535e-06	-1.33471e-10	-0.764952
194465175	chr3:194465175:C:T	1.61812e-05	-1.33471e-10	0.424502
194465297	chr3:194465297:C:T	7.10103e-07	-1.47466	-1.22703
194465889	chr3:194465889:G:A	6.88644e-07	-1.65043	-1.08195
194465905	chr3:194465905:C:G	7.06323e-07	-1.48099	-1.22604
194466143	chr3:194466143:C:G	3.09463e-06	-1.33471e-10	-1.22968
194466312	chr3:194466312:T:C	3.17834e-06	-1.33471e-10	-1.20299
194467159	chr3:194467159:T:C	1.90714e-06	-0.862464	-0.85128
194467463	chr3:194467463:C:T	1.57295e-06	-1.36558	-0.540819
194467528	chr3:194467528:T:G	2.61871e-06	-1.39667	-2.69129e-10
194467556	chr3:194467556:CAATT:C	4.46997e-06	-1.33471e-10	-0.861966
194467656	chr3:194467656:C:G	7.34931e-06	-1.33471e-10	-0.364741
194467754	chr3:194467754:T:TA	6.10193e-06	-1.33471e-10	-0.550743
194467958	chr3:194467958:T:C	2.78193e-06	-1.3362	-2.69129e-10
194468003	chr3:194468003:C:T	1.99091e-06	-0.84258	-0.828175
194468065	chr3:194468065:AT:A	8.90304e-07	-1.59817	-0.877371
194468102	chr3:194468102:C:T	6.2385e-07	-1.6369	-1.19429
194468949	chr3:194468949:C:T	3.1938e-06	-1.19814	-2.69129e-10
194469324	chr3:194469324:G:T	7.32194e-07	-1.62435	-1.04671
194469404	chr3:194469404:T:A	2.13106e-06	-0.82239	-0.780338
194469697	chr3:194469697:T:G	5.40975e-06	0.510012	-1.18116
194469740	chr3:194469740:C:T	3.13671e-06	-1.33471e-10	-1.21617
194469916	chr3:194469916:T:C	6.78572e-06	-1.33471e-10	-0.444527
194469999	chr3:194469999:A:C	2.81067e-06	-1.32592	-2.69129e-10
194470492	chr3:194470492:G:A	9.52695e-05	2.19736	-2.69129e-10
194470739	chr3:194470739:G:T	7.05792e-07	-1.47673	-1.23106
194470926	chr3:194470926:C:A	3.6078e-06	-1.33471e-10	-1.07625
194471015	chr3:194471015:C:T	2.08162e-06	-1.51388	-0.112328
194471153	chr3:194471153:T:A	9.99981e-06	-1.33471e-10	-0.0567812
194471216	chr3:194471216:C:T	1.08894e-05	-1.33471e-10	0.0284431
194471508	chr3:194471508:C:G	2.03266e-06	-0.819936	-0.830065
194471519	chr3:194471519:A:T	1.07421e-05	-1.33471e-10	0.01482
194471581	chr3:194471581:T:C	1.65515e-06	-1.4315	-0.423954
194471633	chr3:194471633:C:T	4.375e-06	-1.33471e-10	-0.883441
194471785	chr3:194471785:AAG:A	2.2027e-06	-0.728479	-0.841186
194471809	chr3:194471809:TG:T	2.72583e-06	-1.35657	-2.69129e-10
194471813	chr3:194471813:T:C	2.72935e-06	-1.35528	-2.69129e-10
194471895	chr3:194471895:CA:C	2.19466e-06	-0.719854	-0.853469
194472637	chr3:194472637:C:T	3.13517e-06	-1.33471e-10	-1.21666
194472752	chr3:194472752:A:G	5.13843e-06	0.500403	-1.223
194472764	chr3:194472764:T:C	7.79986e-07	-1.4001	-1.20773
194472900	chr3:194472900:A:T	6.87946e-07	-1.65417	-1.07922
194472917	chr3:194472917:A:G	3.16216e-06	-1.33471e-10	-1.20809
194472921	chr3:194472921:G:A	3.09161e-06	-1.33471e-10	-1.23066
194473367	chr3:194473367:A:G	4.3228e-06	0.320156	-1.2156
194473384	chr3:194473384:A:G	5.82482e-06	0.628508	-1.22573
194473466	chr3:194473466:T:C	7.11962e-06	0.37437	-0.770863
194473604	chr3:194473604:C:T	6.24704e-07	-1.64039	-1.18944
194473832	chr3:194473832:T:C	2.79207e-06	-0.106874	-1.22569
194473913	chr3:194473913:A:G	5.18377e-06	-1.33471e-10	-0.713815
194474354	chr3:194474354:C:T	2.05293e-06	-0.826918	-0.813164
194474813	chr3:194474813:C:T	3.05305e-05	-1.33471e-10	1.05938
194474979	chr3:194474979:T:A	6.5204e-07	-1.64609	-1.1409
194475011	chr3:194475011:AG:A	2.25742e-05	0.757462	-2.69129e-10
194475396	chr3:194475396:G:C	6.89371e-07	-1.64771	-1.08361
194475538	chr3:194475538:G:A	2.29487e-06	-0.719681	-0.808989
194475549	chr3:194475549:G:A	1.08936e-06	-1.6335	-0.640264
194475609	chr3:194475609:A:G	7.35347e-06	-1.33471e-10	-0.364176
194476074	chr3:194476074:G:C	2.56481e-06	-1.41746	-2.69129e-10
194476419	chr3:194476419:A:C	3.10906e-06	-0.505592	-0.719437
194476910	chr3:194476910:A:G	2.33648e-05	-1.33471e-10	0.791883
194477847	chr3:194477847:G:T	3.16147e-06	-1.20831	-2.69129e-10
194477940	chr3:194477940:A:C	3.65567e-06	-1.33471e-10	-1.06307
194478054	chr3:194478054:G:C	4.41383e-06	-1.33471e-10	-0.874605
194478497	chr3:194478497:C:A	3.12679e-06	-1.33471e-10	-1.21934
194478746	chr3:194478746:T:C	1.53958e-06	-1.46101	-0.466829
194478988	chr3:194478988:T:C	6.25543e-06	-1.33471e-10	-0.525898
194479046	chr3:194479046:C:T	3.11453e-05	-1.33471e-10	1.07931
194479085	chr3:194479085:T:G	4.45834e-06	0.249712	-1.11428
194480095	chr3:194480095:A:G	2.3371e-06	-1.6522	0.141767
194480142	chr3:194480142:C:T	1.3415e-06	-1.42674	-0.638815
194480181	chr3:194480181:C:T	2.50128e-06	-1.65124	0.208693
194480184	chr3:194480184:C:T	8.48319e-07	-1.48109	-1.04276
194480239	chr3:194480239:C:A	3.12166e-06	-1.33471e-10	-1.22098
194480329	chr3:194480329:G:A	7.40648e-06	-1.33471e-10	-0.356993
194480435	chr3:194480435:CA:C	7.07006e-07	-1.65171	-1.05435
194480439	chr3:194480439:G:A	3.61478e-06	-1.33471e-10	-1.07432
194480506	chr3:194480506:T:G	7.40313e-06	-1.33471e-10	-0.357445
194480670	chr3:194480670:T:C	3.74167e-06	-1.03982	-2.69129e-10
194480982	chr3:194480982:G:C	7.51468e-07	-1.4163	-1.22877
194481284	chr3:194481284:G:A	7.72552e-06	-1.33471e-10	-0.314819
194481425	chr3:194481425:A:G	8.17663e-07	-1.40291	-1.15775
194481643	chr3:194481643:C:T	6.72043e-06	-1.33471e-10	-0.454195
194482043	chr3:194482043:A:G	1.45053e-06	-0.974543	-1.01288
194482131	chr3:194482131:G:A	6.39426e-06	-1.33471e-10	-0.503947
194482172	chr3:194482172:A:AAAAT	3.51274e-06	-1.33471e-10	-1.10295
194483054	chr3:194483054:C:T	3.44584e-06	0.10914	-1.23132
194483500	chr3:194483500:G:A	5.47153e-06	-1.33471e-10	-0.65979
194483515	chr3:194483515:A:C	4.53978e-06	-0.175696	-0.670772
194483521	chr3:194483521:T:G	1.49212e-06	-1.45962	-0.499528
194483547	chr3:194483547:G:A	7.24016e-07	-1.49302	-1.18927
194483635	chr3:194483635:A:G	0.000131504	-1.33471e-10	2.51969
194483640	chr3:194483640:C:T	3.10109e-06	-1.33471e-10	-1.22759
194483808	chr3:194483808:T:A	3.68597e-06	-1.64923	0.594415
194483875	chr3:194483875:G:A	1.16634e-06	-1.64124	-0.56424
194484372	chr3:194484372:A:C	2.29259e-05	-1.33471e-10	0.772921
194484500	chr3:194484500:G:A	3.07123e-06	-1.59453	0.357261
194484627	chr3:194484627:T:C	5.68491e-06	-1.33471e-10	-0.621532
194485132	chr3:194485132:T:C	6.98077e-07	-1.64151	-1.07727
194485381	chr3:194485381:A:C	1.6058e-06	-1.57432	-0.311409
194485665	chr3:194485665:T:C	2.87627e-06	-1.30285	-2.69129e-10
194485876	chr3:194485876:C:T	8.44015e-07	-1.49071	-1.03823
194486026	chr3:194486026:C:T	2.16625e-06	-1.58635	-2.69129e-10
194486258	chr3:194486258:C:G	6.80322e-07	-1.62325	-1.12128
194486305	chr3:194486305:A:C	8.18137e-07	-1.61938	-0.940692
194486308	chr3:194486308:C:G	8.32209e-07	-1.62434	-0.918675
194486323	chr3:194486323:A:T	4.78094e-06	-1.3701	0.575386
194486554	chr3:194486554:C:A	6.18848e-07	-1.64224	-1.19701
194486618	chr3:194486618:G:T	2.4253e-06	-1.47339	-2.69129e-10
194487093	chr3:194487093:G:T	3.12597e-06	-1.33471e-10	-1.2196
194487129	chr3:194487129:T:C	5.42107e-06	-1.33471e-10	-0.669054
194487259	chr3:194487259:A:G	4.62894e-06	-1.17516	0.348136
194488047	chr3:194488047:C:G	3.73446e-06	-1.33471e-10	-1.04175
194488239	chr3:194488239:AT:A	2.59631e-06	-1.358	-0.0472611
194488279	chr3:194488279:A:G	3.35961e-06	-1.44658	0.299054
194488378	chr3:194488378:C:T	3.26079e-06	-1.4415	0.264122
194488433	chr3:194488433:C:T	6.18267e-07	-1.6106	-1.22958
194488579	chr3:194488579:C:G	3.24518e-06	-1.33471e-10	-1.18218
194488710	chr3:194488710:T:A	5.99802e-06	-1.33471e-10	-0.567918
194488723	chr3:194488723:G:A	5.64315e-06	-1.33471e-10	-0.628905
194488936	chr3:194488936:G:C	2.18429e-06	-1.57806	-2.69129e-10
194489247	chr3:194489247:C:A	3.3544e-06	-1.33471e-10	-1.14908
194489593	chr3:194489593:A:C	2.06728e-06	-1.63311	-2.69129e-10
194489677	chr3:194489677:A:G	5.68321e-06	-1.33471e-10	-0.621831
194489740	chr3:194489740:A:G	5.50849e-06	-1.33471e-10	-0.653057
194490033	chr3:194490033:T:C	3.82896e-06	0.204815	-1.22157
194490190	chr3:194490190:A:G	3.53123e-06	-1.37162	0.273918
194490515	chr3:194490515:G:A	3.12532e-05	-1.33471e-10	1.08277
194490872	chr3:194490872:A:G	1.13587e-05	-1.13682	1.20746
194490991	chr3:194490991:T:A	2.03517e-06	-1.45706	-0.191711
194491017	chr3:194491017:G:A	1.04558e-05	-1.33471e-10	-0.0121951
194492244	chr3:194492244:C:T	5.45972e-06	-1.33471e-10	-0.661949
194492489	chr3:194492489:C:T	6.23245e-06	-0.529579	-2.69129e-10
194492593	chr3:194492593:T:C	2.60526e-05	-1.33471e-10	0.90077
194492648	chr3:194492648:G:T	2.02499e-06	-1.65379	-2.69129e-10
194492731	chr3:194492731:C:T	1.68781e-05	-1.33471e-10	0.46667
194492803	chr3:194492803:T:G	7.9282e-07	-1.38011	-1.2114
194492977	chr3:194492977:C:T	2.49698e-05	-1.33471e-10	0.858321
194492989	chr3:194492989:G:A	5.55579e-06	-1.33471e-10	-0.644506
194493571	chr3:194493571:C:T	2.03119e-06	-1.65072	-2.69129e-10
194493637	chr3:194493637:C:CA	9.35029e-06	-1.33471e-10	-0.12394
194493807	chr3:194493807:C:T	4.20407e-06	-1.33471e-10	-0.923295
194494215	chr3:194494215:G:A	7.16259e-07	-1.47166	-1.2214
194494752	chr3:194494752:G:A	8.3976e-06	-1.33471e-10	-0.231402
194495394	chr3:194495394:T:C	5.61104e-06	-1.33471e-10	-0.634612
194495497	chr3:194495497:A:G	3.22248e-06	-0.249068	-0.940127
194495510	chr3:194495510:G:A	4.67101e-06	-1.33471e-10	-0.817972
194495692	chr3:194495692:G:A	3.14306e-06	-1.33471e-10	-1.21415
194495952	chr3:194495952:C:T	2.50475e-06	-0.370769	-1.07039
194496091	chr3:194496091:T:C	1.03717e-06	-1.14623	-1.17663
194497280	chr3:194497280:C:T	3.60397e-06	-0.0740148	-1.0033
194497532	chr3:194497532:C:T	5.44986e-06	-1.33471e-10	-0.663758
194497714	chr3:194497714:C:T	3.08839e-06	-0.152652	-1.07904
194497918	chr3:194497918:A:T	3.08899e-06	-1.33471e-10	-1.2315
194498003	chr3:194498003:T:C	6.15734e-06	-1.26522	0.723515
194498203	chr3:194498203:ATCT:A	4.43996e-06	-1.33471e-10	-0.868703
194498264	chr3:194498264:G:A	3.51613e-06	-1.33471e-10	-1.10199
194498412	chr3:194498412:T:A	2.91293e-06	-0.177607	-1.11258
194498630	chr3:194498630:A:G	3.16102e-06	-1.33471e-10	-1.20845
194498684	chr3:194498684:A:G	7.00683e-06	-1.33471e-10	-0.412463
194498813	chr3:194498813:G:A	3.95199e-06	-1.33471e-10	-0.985129
194498827	chr3:194498827:A:T	4.09226e-06	0.254547	-1.2048
194498837	chr3:194498837:G:A	1.06042e-06	-1.06987	-1.23082
194498971	chr3:194498971:A:G	4.22037e-06	-1.33471e-10	-0.919426
194499003	chr3:194499003:G:A	2.96172e-06	-0.23404	-1.03954
194499184	chr3:194499184:A:G	1.30605e-06	-1.10466	-0.987679
194499337	chr3:194499337:T:C	1.41444e-05	-1.33471e-10	0.289973
194499506	chr3:194499506:GA:G	3.17174e-06	-0.117379	-1.08769
194499729	chr3:194499729:T:C	1.31222e-06	-1.2051	-0.882529
194499732	chr3:194499732:C:T	3.06677e-06	-0.215054	-1.02367
194499734	chr3:194499734:A:C	3.36176e-06	-0.0745287	-1.07235
194500131	chr3:194500131:G:A	2.88687e-06	-0.178865	-1.12031
194500316	chr3:194500316:C:T	1.67088e-06	-0.679507	-1.16649
194500893	chr3:194500893:G:A	1.3957e-05	1.167	-0.890365
194501280	chr3:194501280:T:C	2.05578e-06	-0.538923	-1.09977
194501449	chr3:194501449:A:G	2.31987e-06	-0.291677	-1.22616
194501492	chr3:194501492:A:G	2.7214e-06	-1.3582	-2.69129e-10
194501581	chr3:194501581:A:C	6.08973e-07	-1.62784	-1.22749
194501891	chr3:194501891:C:T	3.38162e-06	-1.33471e-10	-1.14099
194502853	chr3:194502853:C:T	2.51589e-06	-0.214233	-1.22249
194503236	chr3:194503236:T:G	4.25462e-06	-1.33471e-10	-0.911342
194503364	chr3:194503364:C:G	4.02708e-06	-1.33471e-10	-0.966306
194503589	chr3:194503589:A:C	3.34434e-06	-1.33471e-10	-1.15208
194503668	chr3:194503668:C:T	1.38865e-05	-1.33471e-10	0.271568
194503800	chr3:194503800:A:G	2.1255e-06	-1.60534	-2.69129e-10
194503939	chr3:194503939:A:G	3.54291e-06	-1.33471e-10	-1.0944
194503977	chr3:194503977:G:T	4.54117e-06	0.0529243	-0.899087
194504034	chr3:194504034:C:T	3.5425e-05	1.64907	-0.441002
194504318	chr3:194504318:G:A	3.05883e-06	-0.134203	-1.10711
194504352	chr3:194504352:A:G	1.75007e-06	-1.09747	-0.702224
194504525	chr3:194504525:G:A	6.86595e-07	-1.55022	-1.18514
194504955	chr3:194504955:G:A	5.06838e-06	-1.33471e-10	-0.736327
194504977	chr3:194504977:C:T	3.09113e-06	-1.33471e-10	-1.23081
194505047	chr3:194505047:T:C	3.09761e-06	-1.33471e-10	-1.22872
194505142	chr3:194505142:G:A	9.6864e-07	-1.55479	-0.836421
194505179	chr3:194505179:G:A	1.08693e-06	-1.04583	-1.23016
194505253	chr3:194505253:CAA:C	1.14963e-06	-0.988944	-1.23096
194505336	chr3:194505336:G:A	1.11508e-06	-1.01954	-1.23088
194505602	chr3:194505602:T:C	1.23447e-05	-1.33471e-10	0.153878
194505757	chr3:194505757:C:A	1.10108e-06	-1.03174	-1.23131
194505796	chr3:194505796:T:C	1.23421e-06	-0.917699	-1.23122
194505904	chr3:194505904:A:T	1.36148e-06	-0.915413	-1.13536
194505923	chr3:194505923:C:A	3.11095e-06	-1.33471e-10	-1.22442
194505925	chr3:194505925:C:A	1.1664e-06	-0.973828	-1.23159
194506080	chr3:194506080:C:T	3.33301e-06	-1.15547	-2.69129e-10
194506148	chr3:194506148:G:A	3.08988e-06	-1.33471e-10	-1.23122
194506164	chr3:194506164:A:G	9.26799e-07	-1.21266	-1.22271
194506799	chr3:194506799:A:G	2.60119e-06	-0.666146	-0.737235
194506804	chr3:194506804:A:G	2.60271e-06	-0.663303	-0.739492
194506805	chr3:194506805:A:G	2.48395e-06	-0.710059	-0.739436
194506926	chr3:194506926:C:T	1.00699e-05	-1.33471e-10	-0.0497994
194507140	chr3:194507140:A:G	1.08195e-06	-1.26803	-1.01256
194507143	chr3:194507143:G:A	2.02534e-06	-1.65361	-2.69129e-10
194507146	chr3:194507146:C:A	7.68046e-07	-1.6208	-1.00245
194507151	chr3:194507151:T:C	9.76065e-07	-1.18443	-1.19914
194507272	chr3:194507272:A:T	1.13488e-06	-1.15604	-1.07679
194507580	chr3:194507580:C:T	1.12733e-05	1.0498	-0.986714
194507835	chr3:194507835:A:G	7.14013e-07	-1.48999	-1.20621
194507895	chr3:194507895:C:T	5.12338e-06	0.491015	-1.21655
194507936	chr3:194507936:G:A	2.18391e-06	-1.57823	-2.69129e-10
194507970	chr3:194507970:G:T	2.53483e-06	-0.342666	-1.08655
194508217	chr3:194508217:C:A	3.12338e-06	-1.33471e-10	-1.22043
194508285	chr3:194508285:G:A	2.72068e-05	-1.46487	2.40899
194508376	chr3:194508376:C:T	7.39511e-06	-0.797417	0.438888
194508430	chr3:194508430:A:G	1.77606e-06	-1.00573	-0.779217
194508456	chr3:194508456:A:G	1.76131e-06	-1.00411	-0.789182
194508575	chr3:194508575:T:G	1.02404e-06	-1.37548	-0.960109
194508863	chr3:194508863:AC:A	4.41696e-06	-1.33471e-10	-0.873896
194509018	chr3:194509018:T:C	3.163e-06	-1.33471e-10	-1.20783
194509073	chr3:194509073:G:GT	1.05044e-06	-1.09201	-1.21813
194509081	chr3:194509081:C:A	3.12426e-06	-1.33471e-10	-1.22015
194509290	chr3:194509290:G:GT	1.4626e-05	-1.33471e-10	0.323455
194509683	chr3:194509683:C:T	3.08906e-06	-1.33471e-10	-1.23148
194509726	chr3:194509726:A:G	1.51484e-06	-1.15051	-0.793522
194509727	chr3:194509727:G:T	3.79785e-06	-1.33471e-10	-1.02491
194509905	chr3:194509905:C:G	4.25434e-06	-1.33471e-10	-0.911408
194509947	chr3:194509947:G:A	4.81218e-06	-1.33471e-10	-0.788197
194510166	chr3:194510166:A:G	3.47458e-06	-1.11388	-2.69129e-10
194510196	chr3:194510196:A:G	2.03992e-06	-1.64644	-2.69129e-10
194510263	chr3:194510263:A:T	8.33244e-06	-1.33471e-10	-0.239191
194510401	chr3:194510401:G:A	3.5556e-06	-1.33471e-10	-1.09082
194510573	chr3:194510573:C:T	4.54815e-06	-1.33471e-10	-0.844628
194510728	chr3:194510728:A:G	6.02336e-07	-1.64121	-1.22508
194510969	chr3:194510969:G:A	7.0944e-07	-1.5593	-1.14332
194510971	chr3:194510971:G:C	4.06689e-06	-1.33471e-10	-0.95647
194511455	chr3:194511455:C:T	4.9074e-06	-0.768604	-2.69129e-10
194511497	chr3:194511497:C:T	9.5829e-06	-1.33471e-10	-0.0993676
194511686	chr3:194511686:C:A	8.86091e-06	-1.33471e-10	-0.177698
194511892	chr3:194511892:G:A	5.94377e-07	-1.65204	-1.22755
194512512	chr3:194512512:C:A	3.6049e-06	-1.33471e-10	-1.07705
194512546	chr3:194512546:A:G	6.51554e-07	-1.5741	-1.21364
194512573	chr3:194512573:G:A	3.64099e-06	-1.33471e-10	-1.06709
194512591	chr3:194512591:A:C	2.05473e-06	-1.63921	-2.69129e-10
194512709	chr3:194512709:G:A	6.48524e-06	-0.489819	-2.69129e-10
194512771	chr3:194512771:A:G	8.58507e-07	-1.56597	-0.945935
194512809	chr3:194512809:G:A	1.71137e-06	-1.5399	-0.282157
194512832	chr3:194512832:A:T	3.20396e-06	-1.33471e-10	-1.19496
194513121	chr3:194513121:G:GA	8.86091e-06	-1.33471e-10	-0.177698
194513233	chr3:194513233:G:A	2.08555e-06	-1.62432	-2.69129e-10
194513273	chr3:194513273:A:C	5.31906e-05	2.16314	-0.54861
194513361	chr3:194513361:T:C	3.15572e-06	-1.33471e-10	-1.21013
194513431	chr3:194513431:T:C	6.41151e-07	-1.61505	-1.18879
194513770	chr3:194513770:A:G	9.72888e-07	-1.32144	-1.06539
194513884	chr3:194513884:TTTC:T	3.08862e-06	-1.33471e-10	-1.23162
194514089	chr3:194514089:G:A	7.00023e-07	-1.50108	-1.21491
194514709	chr3:194514709:G:A	1.78689e-06	-0.552907	-1.22596
194514801	chr3:194514801:T:C	8.91382e-07	-1.48405	-0.990276
194514897	chr3:194514897:C:T	2.83196e-06	-0.150623	-1.16776
194514918	chr3:194514918:T:C	5.70168e-06	-1.33471e-10	-0.618586
194514949	chr3:194514949:C:T	6.21337e-06	-1.33471e-10	-0.532644
194515101	chr3:194515101:TA:T	7.85582e-07	-1.40085	-1.19982
194515103	chr3:194515103:TTA:T	8.11942e-07	-1.37694	-1.19073
194515151	chr3:194515151:G:A	3.20098e-06	-1.33471e-10	-1.19589
194515213	chr3:194515213:C:T	2.01336e-06	-0.48683	-1.17271
194515332	chr3:194515332:T:C	1.32869e-06	-1.237	-0.838161
194515377	chr3:194515377:A:C	1.02012e-06	-1.11429	-1.22514
194515422	chr3:194515422:G:A	4.17052e-05	-1.33471e-10	1.37128
194515606	chr3:194515606:T:A	1.22359e-06	-1.07709	-1.08047
194515999	chr3:194515999:G:A	1.03558e-05	-1.33471e-10	-0.0217971
194516105	chr3:194516105:T:C	3.41593e-06	-1.33471e-10	-1.1309
194516296	chr3:194516296:T:C	1.24964e-06	-1.13999	-0.996505
194516454	chr3:194516454:A:G	1.34406e-05	-1.64463	1.88356
194516624	chr3:194516624:G:A	8.54236e-07	-1.30331	-1.21358
194517169	chr3:194517169:T:C	5.41194e-06	-1.33471e-10	-0.67074
194517340	chr3:194517340:C:T	3.10587e-06	-0.285516	-0.940539
194517595	chr3:194517595:C:T	9.28516e-06	-1.33471e-10	-0.13093
194517606	chr3:194517606:G:A	2.76207e-06	-0.79712	-0.546248
194517661	chr3:194517661:C:T	9.85754e-07	-1.21627	-1.15743
194518160	chr3:194518160:T:C	6.92541e-06	0.303608	-0.72776
194518423	chr3:194518423:A:G	9.30377e-07	-1.20518	-1.22633
194518755	chr3:194518755:G:A	3.27786e-06	-1.33471e-10	-1.17216
194518858	chr3:194518858:T:C	5.87329e-06	-0.372842	-0.216092
194519061	chr3:194519061:C:T	7.42323e-06	-1.33471e-10	-0.354733
194519130	chr3:194519130:C:T	2.34068e-06	-1.05315	-0.455753
194519185	chr3:194519185:G:A	1.04504e-05	0.418955	-0.431667
194519194	chr3:194519194:G:A	2.22587e-06	-1.63869	0.079493
194519230	chr3:194519230:T:C	3.81789e-06	-1.33471e-10	-1.01965
194519412	chr3:194519412:A:G	3.45422e-06	-1.33471e-10	-1.11975
194519519	chr3:194519519:G:A	2.44803e-06	-1.12341	-0.340658
194519705	chr3:194519705:T:C	6.28134e-06	-0.457279	-0.0644861
194519744	chr3:194519744:A:T	2.43621e-06	-1.12124	-0.347669
194519838	chr3:194519838:A:T	6.81105e-06	-0.396642	-0.0441599
194519926	chr3:194519926:C:T	3.98938e-06	-1.33471e-10	-0.975713
194519978	chr3:194519978:T:C	2.25145e-05	-1.33471e-10	0.754814
194520072	chr3:194520072:C:T	3.13444e-06	-1.33471e-10	-1.2169
194520164	chr3:194520164:C:A	3.1283e-06	-1.33471e-10	-1.21886
194520294	chr3:194520294:G:A	8.10633e-06	-0.266703	-2.69129e-10
194520531	chr3:194520531:T:C	2.47858e-05	-1.33471e-10	0.850922
194520599	chr3:194520599:G:A	3.84928e-06	-1.33471e-10	-1.01146
194521029	chr3:194521029:G:T	2.20262e-06	-1.15747	-0.412225
194521261	chr3:194521261:A:C	6.82162e-07	-1.5799	-1.16194
194521263	chr3:194521263:A:G	3.08975e-06	-1.33471e-10	-1.23126
194521403	chr3:194521403:A:G	7.45066e-07	-1.47507	-1.17856
194521428	chr3:194521428:T:C	4.20789e-06	-1.33471e-10	-0.922386
194521513	chr3:194521513:G:A	7.66458e-06	-1.33471e-10	-0.322737
194521612	chr3:194521612:T:C	3.27548e-06	-1.33471e-10	-1.17288
194521763	chr3:194521763:G:C	1.80341e-06	-1.07018	-0.699485
194521920	chr3:194521920:C:A	3.22652e-06	-1.33471e-10	-1.18795
194521925	chr3:194521925:C:T	1.83406e-06	-1.0424	-0.710415
194522284	chr3:194522284:C:A	3.13082e-06	-1.33471e-10	-1.21805
194522395	chr3:194522395:A:C	8.87027e-06	-1.33471e-10	-0.176642
194522438	chr3:194522438:A:G	3.37218e-06	-1.33471e-10	-1.14379
194522489	chr3:194522489:G:A	9.63577e-06	-0.0938654	-2.69129e-10
194522542	chr3:194522542:G:T	1.05202e-05	-0.00604755	-2.69129e-10
194522584	chr3:194522584:C:T	9.68987e-06	-0.0882671	-2.69129e-10
194522589	chr3:194522589:T:C	1.01123e-05	-0.0455906	-2.69129e-10
194522621	chr3:194522621:G:A	3.12848e-06	-1.33471e-10	-1.2188
194522650	chr3:194522650:A:G	9.28277e-06	-0.131188	-2.69129e-10
194523262	chr3:194523262:A:G	2.783e-06	-1.33582	-2.69129e-10
194523274	chr3:194523274:C:T	7.71664e-06	-1.33471e-10	-0.315969
194523325	chr3:194523325:T:C	3.26383e-06	-1.33471e-10	-1.17645
194523368	chr3:194523368:T:C	1.13321e-05	-1.33471e-10	0.0682875
194523467	chr3:194523467:C:T	5.12593e-06	-1.33471e-10	-0.725036
194523547	chr3:194523547:G:A	8.89241e-07	-1.64953	-0.827204
194523595	chr3:194523595:G:C	4.25833e-06	-0.776549	-0.133922
194523930	chr3:194523930:G:A	3.13286e-06	-1.33471e-10	-1.2174
194524280	chr3:194524280:C:G	1.04688e-05	-1.33471e-10	-0.0109447
194524436	chr3:194524436:T:TC	1.21575e-06	-1.19959	-0.9644
194524510	chr3:194524510:A:C	3.4423e-06	-1.33471e-10	-1.12321
194524587	chr3:194524587:T:C	7.81798e-05	2.14399	-0.14433
194524914	chr3:194524914:G:A	1.03913e-06	-1.42446	-0.896497
194524945	chr3:194524945:TG:T	3.7044e-06	-1.33471e-10	-1.04983
194525065	chr3:194525065:A:G	0.000568309	4.63455	-0.651229
194525082	chr3:194525082:T:G	8.68422e-07	-1.33182	-1.1686
194525114	chr3:194525114:T:C	9.62e-07	-1.22306	-1.17503
194525178	chr3:194525178:A:T	4.55889e-06	-1.33471e-10	-0.842267
194525202	chr3:194525202:G:T	1.01269e-06	-1.12041	-1.22633
194525538	chr3:194525538:G:A	3.23433e-06	-1.33471e-10	-1.18553
194525712	chr3:194525712:G:A	8.17762e-06	-1.33471e-10	-0.257946
194525730	chr3:194525730:A:G	0.000521148	4.53902	-0.642338
194525864	chr3:194525864:C:T	6.15456e-06	-0.542154	-2.69129e-10
194525880	chr3:194525880:C:T	7.97927e-05	2.02008	-2.69129e-10
194526021	chr3:194526021:G:C	1.14694e-06	-1.62435	-0.597904
194526081	chr3:194526081:C:T	1.15521e-06	-1.64679	-0.56828
194526122	chr3:194526122:G:A	7.69286e-06	-1.33471e-10	-0.319055
194526161	chr3:194526161:T:C	2.05658e-06	-1.63831	-2.69129e-10
194526187	chr3:194526187:C:G	4.72329e-06	-1.33471e-10	-0.806842
194526224	chr3:194526224:T:C	7.65315e-06	-1.33471e-10	-0.32423
194526390	chr3:194526390:CTCTGGAAGGCTAGGATCATATTGCGCATCATTGTATCTTCTTTG:C	1.38207e-06	-1.64377	-0.391997
194526452	chr3:194526452:G:A	2.03941e-06	-1.64669	-2.69129e-10
194526634	chr3:194526634:A:G	1.12008e-06	-1.64406	-0.601887
194526751	chr3:194526751:A:G	4.29758e-06	-1.33471e-10	-0.901295
194526899	chr3:194526899:T:C	1.07512e-06	-1.6177	-0.669217
194527307	chr3:194527307:C:A	1.04514e-06	-1.63595	-0.679243
194527336	chr3:194527336:G:A	3.78634e-06	-1.33471e-10	-1.02795
194527452	chr3:194527452:CAAAG:C	1.44263e-06	-0.858119	-1.13476
194527539	chr3:194527539:C:T	5.08235e-06	-1.33471e-10	-0.733575
194527706	chr3:194527706:G:A	8.34838e-06	-1.33471e-10	-0.23728
194527721	chr3:194527721:C:T	1.05374e-06	-1.63357	-0.673427
194527752	chr3:194527752:G:A	3.30561e-06	-1.33471e-10	-1.16373
194527773	chr3:194527773:A:C	8.68539e-06	0.3242	-0.521906
194528734	chr3:194528734:G:A	5.94868e-07	-1.65052	-1.22824
194528825	chr3:194528825:C:T	2.04904e-06	-1.64198	-2.69129e-10
194528834	chr3:194528834:T:G	5.34801e-06	-1.33471e-10	-0.682623
194528909	chr3:194528909:G:A	1.0017e-06	-1.63956	-0.718089
194528951	chr3:194528951:T:C	3.2126e-06	-1.33471e-10	-1.19227
194529235	chr3:194529235:T:A	8.08087e-07	-1.65296	-0.919478
194529335	chr3:194529335:G:A	2.50382e-06	-1.42335	-0.0181842
194529547	chr3:194529547:A:T	9.87419e-07	-1.63611	-0.735894
194529715	chr3:194529715:G:C	8.47143e-06	-0.222648	-2.69129e-10
194529879	chr3:194529879:T:C	1.04738e-06	-1.63261	-0.680452
194529972	chr3:194529972:A:T	3.10777e-06	-1.33471e-10	-1.22544
194530206	chr3:194530206:A:G	1.00851e-06	-1.6384	-0.71247
194530293	chr3:194530293:T:C	0.000485619	3.47453	0.351544
194530617	chr3:194530617:T:C	2.09332e-06	-1.6206	-2.69129e-10
194530809	chr3:194530809:T:TATAGTAAAGTATATAGTAA	3.50103e-06	-1.33471e-10	-1.10629
194530810	chr3:194530810:C:CATA	3.50054e-06	-1.33471e-10	-1.10643
194530899	chr3:194530899:G:A	3.56167e-06	0.0659135	-1.15503
194531023	chr3:194531023:A:G	3.66031e-06	-1.33471e-10	-1.0618
194531084	chr3:194531084:A:T	3.64664e-06	-1.33471e-10	-1.06554
194531092	chr3:194531092:G:T	2.04934e-06	-1.64183	-2.69129e-10
194531155	chr3:194531155:A:G	3.51703e-06	-1.33471e-10	-1.10173
194531235	chr3:194531235:G:T	7.18804e-07	-1.60443	-1.08508
194531395	chr3:194531395:G:A	4.61303e-06	-1.3847	0.554242
194531434	chr3:194531434:G:A	1.0587e-06	-1.16238	-1.13993
194531467	chr3:194531467:G:A	6.82594e-07	-1.55591	-1.18529
194531482	chr3:194531482:C:T	1.15007e-06	-1.12752	-1.09201
194531575	chr3:194531575:C:T	1.06726e-06	-1.16255	-1.1317
194531639	chr3:194531639:G:A	7.47828e-06	-1.33471e-10	-0.347344
194531845	chr3:194531845:G:A	0.00108856	5.32253	-0.689262
194531891	chr3:194531891:G:A	0.000727429	4.91859	-0.688425
194531946	chr3:194531946:G:A	0.00078114	4.84115	-0.539739
194531961	chr3:194531961:T:TA	2.68813e-05	-1.33471e-10	0.932084
194532008	chr3:194532008:T:C	1.12143e-06	-1.02461	-1.22014
194532041	chr3:194532041:T:A	8.56754e-07	-1.49179	-1.02216
194532337	chr3:194532337:G:A	3.08866e-06	-1.33471e-10	-1.23161
194532539	chr3:194532539:C:T	0.000782942	4.93911	-0.635401
194532712	chr3:194532712:G:A	0.000869879	4.90691	-0.497901
194532764	chr3:194532764:G:A	9.32667e-07	-1.63707	-0.791987
194533102	chr3:194533102:CCCCCTGTTCCCTAGAGGTTGAG:C	6.19143e-07	-1.613	-1.22577
194533236	chr3:194533236:C:T	8.61971e-07	-1.47274	-1.03514
194533360	chr3:194533360:T:G	1.17522e-05	-1.33471e-10	0.104695
194533918	chr3:194533918:G:A	0.000832574	5.00589	-0.640721
194533980	chr3:194533980:G:A	1.15199e-05	-1.33471e-10	0.0847315
194534059	chr3:194534059:C:G	1.04293e-06	-1.63167	-0.68564
194534327	chr3:194534327:G:A	3.12053e-06	-1.33471e-10	-1.22135
194534393	chr3:194534393:G:A	0.000759886	4.95606	-0.682235
194534449	chr3:194534449:C:G	3.10131e-06	-1.33471e-10	-1.22752
194534574	chr3:194534574:C:T	3.21321e-06	-1.33471e-10	-1.19208
194534583	chr3:194534583:C:A	0.000792761	4.94982	-0.633648
194534791	chr3:194534791:C:T	0.000815891	4.99441	-0.64948
194534853	chr3:194534853:C:T	0.000886943	5.06565	-0.637215
194534875	chr3:194534875:G:A	1.54918e-06	-1.43835	-0.483271
194534879	chr3:194534879:G:A	0.000713504	4.89104	-0.680199
194534912	chr3:194534912:T:C	3.2742e-06	-1.33471e-10	-1.17327
194534922	chr3:194534922:TA:T	0.000820853	4.98715	-0.636159
194535198	chr3:194535198:C:T	0.000865414	5.06425	-0.660392
194535307	chr3:194535307:A:G	1.25434e-06	-0.988097	-1.14464
194535324	chr3:194535324:G:C	1.65365e-06	-1.34668	-0.509684
194535352	chr3:194535352:C:T	0.000736049	4.88233	-0.640385
194535361	chr3:194535361:G:A	0.000694732	4.82703	-0.642851
194535574	chr3:194535574:A:G	0.000861797	5.03895	-0.639277
194535603	chr3:194535603:G:A	3.10234e-06	-1.33471e-10	-1.22719
194535605	chr3:194535605:G:A	3.84322e-06	-1.33471e-10	-1.01304
194535679	chr3:194535679:C:T	0.000829743	4.99369	-0.631926
194535784	chr3:194535784:C:G	8.36039e-07	-1.4993	-1.03913
194535866	chr3:194535866:A:G	3.10053e-06	-1.33471e-10	-1.22777
194536230	chr3:194536230:C:A	0.000785752	4.94409	-0.636796
194536307	chr3:194536307:G:A	0.00022741	3.8794	-0.811993
194536422	chr3:194536422:A:G	3.51601e-06	-1.33471e-10	-1.10202
194536454	chr3:194536454:T:A	8.99166e-06	-1.33471e-10	-0.16305
194536813	chr3:194536813:C:T	0.00083014	5.10565	-0.743404
194537260	chr3:194537260:G:C	3.84683e-06	-1.33471e-10	-1.0121
194537969	chr3:194537969:GT:G	3.79286e-06	-1.33471e-10	-1.02623
194538058	chr3:194538058:G:T	7.27941e-06	-1.33471e-10	-0.374297
194538060	chr3:194538060:G:A	0.000416347	3.51904	0.153131
194538266	chr3:194538266:G:A	9.47934e-07	-1.37477	-1.03805
194538371	chr3:194538371:T:C	6.75462e-06	0.749359	-1.19848
194538499	chr3:194538499:T:C	2.24994e-05	1.29397	-0.53983
194538510	chr3:194538510:T:C	7.50561e-06	0.255413	-0.59911
194538918	chr3:194538918:C:G	0.000176548	3.98404	-1.1698
194538961	chr3:194538961:G:A	8.00365e-07	-1.51699	-1.06504
194539164	chr3:194539164:G:C	9.63912e-06	0.760549	-0.854067
194539240	chr3:194539240:G:C	5.72201e-06	-1.33471e-10	-0.615027
194539253	chr3:194539253:G:A	3.85125e-06	-1.33471e-10	-1.01095
194539414	chr3:194539414:C:T	3.22082e-06	-1.33471e-10	-1.18971
194539481	chr3:194539481:T:C	5.89775e-06	-1.33471e-10	-0.584777
194539531	chr3:194539531:A:C	3.09973e-06	-1.33471e-10	-1.22803
194539603	chr3:194539603:T:C	4.05225e-06	0.223218	-1.18329
194539756	chr3:194539756:G:A	3.9469e-06	-1.33471e-10	-0.986417
194539834	chr3:194539834:A:G	3.78854e-06	-1.33471e-10	-1.02737
194539863	chr3:194539863:G:A	3.17044e-06	-1.33471e-10	-1.20548
194539892	chr3:194539892:A:G	0.00105457	5.32834	-0.726796
194539944	chr3:194539944:T:C	4.53916e-06	0.327066	-1.17367
194540275	chr3:194540275:C:G	3.78067e-06	-1.33471e-10	-1.02945
194540535	chr3:194540535:C:G	9.16146e-06	-1.33471e-10	-0.144342
194540677	chr3:194540677:T:G	3.17907e-06	-1.33471e-10	-1.20276
194541069	chr3:194541069:T:C	3.59245e-06	-1.33471e-10	-1.08051
194541438	chr3:194541438:G:A	8.2952e-07	-1.46677	-1.07949
194541469	chr3:194541469:C:T	0.000942667	5.0225	-0.533137
194541678	chr3:194541678:G:A	3.15331e-06	-1.33471e-10	-1.21089
194541856	chr3:194541856:A:G	5.75971e-06	-1.33471e-10	-0.60846
194542108	chr3:194542108:A:G	2.49247e-06	-1.60401	0.157932
194542237	chr3:194542237:T:C	4.7682e-06	-1.33471e-10	-0.79738
194542253	chr3:194542253:A:C	3.1763e-06	-1.33471e-10	-1.20363
194542584	chr3:194542584:T:A	0.000839141	4.9065	-0.533466
194542608	chr3:194542608:G:A	3.35524e-06	-1.33471e-10	-1.14883
194542660	chr3:194542660:G:A	8.31415e-07	-1.64917	-0.894803
194542842	chr3:194542842:G:A	6.31339e-06	-1.33471e-10	-0.516675
194543008	chr3:194543008:C:T	2.87868e-06	-0.236395	-1.06562
194543640	chr3:194543640:G:A	4.50416e-06	-1.33471e-10	-0.854347
194543687	chr3:194543687:C:T	6.04282e-07	-1.65156	-1.21151
194543786	chr3:194543786:G:A	2.07327e-06	-1.63022	-2.69129e-10
194543853	chr3:194543853:C:T	4.83838e-06	-1.63929	0.856525
194544189	chr3:194544189:C:T	3.1327e-06	-1.33471e-10	-1.21745
194544190	chr3:194544190:G:A	3.1248e-06	-1.33471e-10	-1.21998
194544205	chr3:194544205:G:C	3.10776e-06	-1.33471e-10	-1.22545
194544399	chr3:194544399:C:T	3.31672e-06	-1.33471e-10	-1.16037
194544688	chr3:194544688:C:T	3.61005e-06	-1.33471e-10	-1.07563
194544757	chr3:194544757:G:A	6.29631e-06	-0.651983	0.1326
194544758	chr3:194544758:G:T	6.81373e-07	-1.53802	-1.20497
194544867	chr3:194544867:G:A	2.18078e-06	-1.25281	-0.326855
194544921	chr3:194544921:C:A	3.66188e-06	-1.33471e-10	-1.06137
194544930	chr3:194544930:C:T	1.44491e-06	-1.362	-0.629302
194545119	chr3:194545119:A:C	3.45884e-06	-1.33471e-10	-1.11842
194545242	chr3:194545242:T:C	1.56114e-06	-1.37804	-0.53589
194545448	chr3:194545448:G:A	2.90929e-05	-1.26602	2.27716
194545529	chr3:194545529:C:T	1.70561e-05	1.24028	-0.763125
194546046	chr3:194546046:G:T	7.71056e-07	-1.59663	-1.02272
194546086	chr3:194546086:T:C	3.67208e-06	-1.33471e-10	-1.05859
194546095	chr3:194546095:A:G	9.89952e-07	-1.58294	-0.78651
194546115	chr3:194546115:G:A	1.75762e-06	-1.6264	-0.168986
194546152	chr3:194546152:C:T	3.71852e-06	-1.33471e-10	-1.04602
194546246	chr3:194546246:G:A	1.31904e-05	-1.58803	1.80817
194546330	chr3:194546330:G:C	3.12186e-06	-1.23688	0.015961
194546454	chr3:194546454:C:T	4.68083e-06	-0.525138	-0.290735
194546470	chr3:194546470:C:G	6.80939e-07	-1.51287	-1.23076
194546622	chr3:194546622:A:G	4.71977e-06	-0.530991	-0.276597
194546729	chr3:194546729:G:C	6.82323e-07	-1.52191	-1.21969
194546922	chr3:194546922:G:T	7.19377e-06	-0.682182	0.296049
194546939	chr3:194546939:T:C	6.78599e-07	-1.54099	-1.20608
194546996	chr3:194546996:A:G	3.49648e-06	-1.33471e-10	-1.10759
194547014	chr3:194547014:T:C	2.6333e-06	-0.657328	-0.733781
194547061	chr3:194547061:C:T	3.36872e-06	-1.17328	0.0284625
194547187	chr3:194547187:G:A	4.41362e-06	-1.33471e-10	-0.874654
194547203	chr3:194547203:T:C	4.24254e-06	-1.33471e-10	-0.914187
194547306	chr3:194547306:T:C	3.73601e-06	-1.33471e-10	-1.04133
194547505	chr3:194547505:C:T	2.27991e-05	-1.23938	2.00675
194547567	chr3:194547567:T:G	1.9474e-06	-1.61831	-0.0745438
194547577	chr3:194547577:T:C	4.39234e-06	-1.38375	0.504262
194548178	chr3:194548178:C:T	1.56839e-06	-0.680645	-1.22865
194548186	chr3:194548186:G:C	1.59436e-06	-0.66459	-1.22829
194548272	chr3:194548272:T:C	1.08007e-05	1.05464	-1.03439
194548273	chr3:194548273:A:G	3.54783e-06	-1.33471e-10	-1.09301
194548462	chr3:194548462:A:G	1.26611e-06	-1.54007	-0.583327
194548548	chr3:194548548:T:G	3.22564e-06	-1.33471e-10	-1.18822
194548585	chr3:194548585:A:G	1.28582e-05	-1.33471e-10	0.194635
194548732	chr3:194548732:G:A	1.59774e-05	0.411827	-2.69129e-10
194548811	chr3:194548811:C:T	8.14605e-06	-1.33471e-10	-0.261815
194548842	chr3:194548842:T:C	3.08904e-06	-1.33471e-10	-1.23149
194549246	chr3:194549246:G:A	3.17416e-06	-1.33471e-10	-1.2043
194549257	chr3:194549257:C:T	3.2322e-06	-1.33471e-10	-1.18619
194549272	chr3:194549272:C:A	3.70462e-06	-1.33471e-10	-1.04977
194549335	chr3:194549335:A:G	3.10402e-06	-1.33471e-10	-1.22665
194549365	chr3:194549365:T:A	1.72402e-06	-0.583674	-1.23102
194549872	chr3:194549872:A:T	3.09752e-06	-1.33471e-10	-1.22875
194550048	chr3:194550048:C:A	3.96925e-06	-0.238298	-0.742473
194550246	chr3:194550246:A:T	2.73067e-06	-1.3548	-2.69129e-10
194550841	chr3:194550841:G:A	3.52496e-06	-1.33471e-10	-1.09948
194550874	chr3:194550874:A:G	6.51881e-07	-1.55605	-1.23119
194551138	chr3:194551138:A:G	4.93772e-06	-1.33471e-10	-0.762444
194551188	chr3:194551188:T:C	3.53036e-06	-1.33471e-10	-1.09795
194551499	chr3:194551499:G:A	4.38608e-06	-1.33471e-10	-0.880912
194551693	chr3:194551693:A:T	5.85664e-06	-1.33471e-10	-0.591771
194551711	chr3:194551711:T:C	6.23024e-06	-1.33471e-10	-0.529933
194551898	chr3:194551898:T:C	4.54203e-06	-0.186731	-0.659244
194552108	chr3:194552108:TA:T	1.79229e-06	-1.34855	-0.427302
194552416	chr3:194552416:G:A	0.0052944	7.41972	-1.20467
194552538	chr3:194552538:G:C	2.19983e-06	-0.33996	-1.23101
194552547	chr3:194552547:C:T	9.91814e-07	-1.21038	-1.15719
194552602	chr3:194552602:C:G	6.51679e-06	-1.33471e-10	-0.484965
194552769	chr3:194552769:A:C	3.47572e-06	-1.33471e-10	-1.11355
194552847	chr3:194552847:AC:A	0.00218993	6.56233	-1.23005
194553127	chr3:194553127:GGAGGCAGAGGTTGCAGT:G	4.16378e-06	-1.33471e-10	-0.932924
194553266	chr3:194553266:T:G	3.52039e-06	-1.33471e-10	-1.10078
194553305	chr3:194553305:G:A	1.61909e-06	-0.698902	-1.17858
194553507	chr3:194553507:G:A	0.00499977	6.00715	0.150646
194553583	chr3:194553583:G:A	1.63092e-06	-0.692665	-1.17754
194553603	chr3:194553603:G:A	4.19377e-06	-1.33471e-10	-0.925747
194554706	chr3:194554706:G:A	9.18514e-06	1.08131	-1.22307
194554746	chr3:194554746:A:G	1.9369e-06	-1.62209	-0.0761692
194554763	chr3:194554763:A:C	2.33951e-06	-0.568675	-0.94073
194554780	chr3:194554780:A:T	2.08217e-06	-1.28186	-0.344083
194554822	chr3:194554822:T:C	5.37305e-06	-1.33471e-10	-0.677952
194555120	chr3:194555120:C:T	4.14084e-06	-1.33471e-10	-0.93845
194555239	chr3:194555239:T:C	2.61781e-05	-1.53556	2.44114
194555343	chr3:194555343:T:C	3.08083e-06	-0.508279	-0.725869
194555367	chr3:194555367:T:C	3.13032e-06	-1.33471e-10	-1.21821
194555413	chr3:194555413:G:A	2.20651e-05	-1.40609	2.14074
194556146	chr3:194556146:C:G	4.38029e-06	-1.33471e-10	-0.882234
194556290	chr3:194556290:C:G	3.11915e-06	-1.33471e-10	-1.22179
194556671	chr3:194556671:T:C	1.54006e-05	-1.33471e-10	0.375056
194556710	chr3:194556710:G:A	4.21538e-06	-1.33471e-10	-0.920607
194556850	chr3:194556850:C:G	3.93027e-06	-1.33471e-10	-0.99064
194556865	chr3:194556865:C:G	0.00012059	-1.33471e-10	2.43305
194556868	chr3:194556868:T:G	3.09723e-06	-1.33471e-10	-1.22884
194556979	chr3:194556979:T:G	3.09384e-06	-1.33471e-10	-1.22993
194557075	chr3:194557075:T:C	3.24082e-06	-1.33471e-10	-1.18352
194557141	chr3:194557141:TA:T	8.35771e-06	-1.36585	1.12968
194557145	chr3:194557145:T:A	3.09271e-06	-1.33471e-10	-1.2303
194557473	chr3:194557473:G:A	0.0439669	9.42632	-1.09448
194557486	chr3:194557486:C:T	3.21514e-06	-1.33471e-10	-1.19148
194557651	chr3:194557651:T:C	6.87364e-06	-1.33471e-10	-0.431653
194557812	chr3:194557812:T:C	1.76796e-05	-1.33471e-10	0.513061
194557908	chr3:194557908:G:GC	0.0012706	5.73709	-0.949198
194557997	chr3:194557997:C:G	1.47351e-05	-1.33471e-10	0.330883
194558153	chr3:194558153:G:A	3.92773e-06	-1.33471e-10	-0.991285
194558259	chr3:194558259:G:A	1.47897e-05	-1.33471e-10	0.334583
194558552	chr3:194558552:G:A	4.02317e-06	-1.33471e-10	-0.967277
194558874	chr3:194558874:G:A	4.93144e-06	-1.33471e-10	-0.763717
194559805	chr3:194559805:C:T	5.6943e-05	1.6827	-2.69129e-10
194559856	chr3:194559856:G:A	0.000229971	2.8054	0.273204
194560164	chr3:194560164:G:A	4.35206e-06	-1.33471e-10	-0.888698
194560686	chr3:194560686:C:T	3.86798e-06	-1.33471e-10	-1.00662
194560713	chr3:194560713:C:T	3.85257e-06	-1.33471e-10	-1.01061
194561132	chr3:194561132:C:T	3.85791e-06	-1.33471e-10	-1.00922
194561258	chr3:194561258:TATC:T	4.93583e-06	-1.33471e-10	-0.762827
194561317	chr3:194561317:G:A	4.42292e-06	-1.33471e-10	-0.872547
194561874	chr3:194561874:T:C	1.67398e-05	-1.33471e-10	0.458439
194562044	chr3:194562044:C:A	1.68733e-05	-1.33471e-10	0.466383
194562072	chr3:194562072:A:T	7.60962e-07	-1.45229	-1.18023
194562308	chr3:194562308:G:A	3.13675e-06	-1.33471e-10	-1.21616
194562351	chr3:194562351:C:T	2.19276e-06	-1.57419	-2.69129e-10
194562432	chr3:194562432:G:T	2.04862e-06	-0.411457	-1.23072
194562507	chr3:194562507:C:T	4.26783e-06	-1.33471e-10	-0.908241
194562532	chr3:194562532:G:C	4.0881e-06	-1.33471e-10	-0.951268
194562550	chr3:194562550:C:T	0.0030872	6.16272	-0.487044
194562571	chr3:194562571:A:C	0.0074835	5.75838	0.802724
194562871	chr3:194562871:C:T	0.00379811	5.54929	0.333622
194562885	chr3:194562885:A:T	3.10453e-06	-1.33471e-10	-1.22648
194563094	chr3:194563094:C:A	3.30276e-06	-1.33471e-10	-1.16459
194563592	chr3:194563592:C:T	6.31357e-06	-1.33471e-10	-0.516647
194564154	chr3:194564154:G:A	5.99276e-06	-1.33471e-10	-0.568796
194564202	chr3:194564202:A:G	2.25756e-05	1.16063	-0.403106
194564602	chr3:194564602:A:T	0.00355149	5.31436	0.501413
194564784	chr3:194564784:T:A	2.1191e-06	-0.877779	-0.730575
194564858	chr3:194564858:G:A	4.3945e-06	-1.33471e-10	-0.878995
194564918	chr3:194564918:C:T	3.9188e-06	-1.33471e-10	-0.993562
194564944	chr3:194564944:T:C	2.09732e-05	1.13786	-0.45396
194565003	chr3:194565003:T:A	0.00278116	5.11927	0.452008
194565249	chr3:194565249:A:T	3.69217e-06	0.126893	-1.18003
194565449	chr3:194565449:G:A	1.78403e-06	-1.41194	-0.368532
194565709	chr3:194565709:C:T	5.7702e-06	-1.33471e-10	-0.606641
194566061	chr3:194566061:A:G	4.85482e-06	-1.33471e-10	-0.779375
194566091	chr3:194566091:C:A	4.82474e-06	-1.33471e-10	-0.785591
194566153	chr3:194566153:C:A	1.71175e-05	-1.33471e-10	0.480756
194566181	chr3:194566181:C:T	4.42433e-06	-1.33471e-10	-0.872229
194566486	chr3:194566486:T:C	1.17814e-06	-1.46627	-0.729145
194566691	chr3:194566691:G:T	3.33357e-06	-1.33471e-10	-1.1553
194567022	chr3:194567022:C:T	8.15779e-06	0.782902	-1.04328
194567034	chr3:194567034:C:T	8.33277e-06	0.810023	-1.04917
194567141	chr3:194567141:G:C	4.00489e-06	-1.33471e-10	-0.97183
194567170	chr3:194567170:T:C	0.00473119	5.21859	0.883998
194567466	chr3:194567466:T:C	8.5599e-06	0.811842	-1.0241
194567539	chr3:194567539:A:G	1.59742e-06	-1.50349	-0.387465
194567761	chr3:194567761:T:C	5.80186e-06	-0.60117	-2.69129e-10
194567796	chr3:194567796:TTTTATTTTCAGAAATCTCAGTCCTGTAACCACAGG:T	7.08757e-06	0.693728	-1.09473
194567995	chr3:194567995:T:A	8.72147e-07	-1.32571	-1.17044
194568252	chr3:194568252:C:T	6.08179e-06	-1.33471e-10	-0.554049
194568562	chr3:194568562:A:G	1.99977e-05	1.4028	-0.766524
194568569	chr3:194568569:T:C	4.62894e-06	-1.33471e-10	-0.82702
194568598	chr3:194568598:T:C	0.00259376	5.38075	0.120763
194568647	chr3:194568647:A:T	4.28027e-06	-1.33471e-10	-0.905331
194568850	chr3:194568850:C:T	0.00259972	5.33915	0.164661
194568985	chr3:194568985:C:A	0.000274124	2.74825	0.505983
194569095	chr3:194569095:G:T	4.88536e-05	2.15952	-0.630045
194569148	chr3:194569148:C:T	3.41752e-06	-1.33471e-10	-1.13043
194569239	chr3:194569239:T:C	1.13119e-05	-1.33471e-10	0.0665113
194569401	chr3:194569401:C:G	6.28738e-07	-1.62907	-1.19432
194570050	chr3:194570050:C:T	1.10124e-06	-1.59824	-0.664672
194570310	chr3:194570310:C:T	5.72227e-06	-1.33471e-10	-0.614982
194570739	chr3:194570739:A:G	3.4693e-06	-1.33471e-10	-1.11539
194571076	chr3:194571076:T:C	1.04809e-05	0.732747	-0.742541
194571368	chr3:194571368:C:G	3.27485e-06	-1.33471e-10	-1.17308
194571394	chr3:194571394:T:C	3.31713e-06	-1.33471e-10	-1.16025
194571484	chr3:194571484:A:G	3.91253e-05	-1.33471e-10	1.30742
194571978	chr3:194571978:GA:G	4.17304e-06	-1.33471e-10	-0.930703
194572028	chr3:194572028:T:C	6.67185e-06	0.644144	-1.10559
194572354	chr3:194572354:C:T	6.52847e-07	-1.6523	-1.13346
194573148	chr3:194573148:T:C	6.21487e-07	-1.60893	-1.22606
194573540	chr3:194573540:C:T	3.09768e-06	-1.33471e-10	-1.22869
194573696	chr3:194573696:T:A	5.9352e-07	-1.65297	-1.22806
194573780	chr3:194573780:C:G	0.0115048	8.22237	-1.2312
194574022	chr3:194574022:A:G	9.07985e-07	-1.60728	-0.848591
194574366	chr3:194574366:C:T	4.72134e-06	-1.33471e-10	-0.807254
194574490	chr3:194574490:C:T	1.36969e-06	-1.31395	-0.730808
194574700	chr3:194574700:C:T	0.177291	10.7371	-1.01092
194574866	chr3:194574866:A:C	3.51207e-06	-1.33471e-10	-1.10314
194574967	chr3:194574967:T:G	3.21504e-06	-1.33471e-10	-1.19151
194575167	chr3:194575167:C:A	6.15707e-06	-1.33471e-10	-0.541747
194575223	chr3:194575223:T:C	1.20389e-06	-1.31534	-0.858449
194575263	chr3:194575263:A:C	5.63027e-06	-1.33471e-10	-0.631191
194575362	chr3:194575362:C:T	0.266195	10.9354	-0.802721
194575381	chr3:194575381:G:A	3.62636e-06	-1.07112	-2.69129e-10
194575527	chr3:194575527:C:T	3.52318e-06	-1.33471e-10	-1.09998
194575629	chr3:194575629:G:A	3.1131e-06	-1.33471e-10	-1.22373
194575959	chr3:194575959:A:G	1.40755e-06	-1.03937	-0.97813
194576100	chr3:194576100:C:T	3.56646e-06	-1.33471e-10	-1.08777
194576752	chr3:194576752:G:T	0.181538	10.76	-1.01012
194576872	chr3:194576872:T:C	1.60161e-06	-0.66523	-1.22311
194576912	chr3:194576912:G:A	3.73086e-06	-1.33471e-10	-1.04271
194577322	chr3:194577322:G:A	3.0989e-06	-1.33471e-10	-1.2283
194577530	chr3:194577530:T:G	3.21588e-06	-1.33471e-10	-1.19125
194577759	chr3:194577759:T:C	7.88323e-06	-1.33471e-10	-0.29461
194577896	chr3:194577896:T:C	3.78796e-06	-1.33471e-10	-1.02752
194578016	chr3:194578016:C:T	3.08874e-06	-1.33471e-10	-1.23158
194578037	chr3:194578037:T:C	6.01503e-06	-1.33471e-10	-0.565087
194578289	chr3:194578289:G:A	1.09219e-05	-1.33471e-10	0.0314211
194578529	chr3:194578529:C:G	2.05623e-06	-0.503845	-1.13463
194578595	chr3:194578595:C:G	3.08904e-06	-1.33471e-10	-1.23149
194578850	chr3:194578850:G:C	8.15605e-06	-1.33471e-10	-0.260588
194578914	chr3:194578914:A:T	7.45396e-07	-1.42413	-1.22906
194579116	chr3:194579116:T:A	5.64564e-06	-1.33471e-10	-0.628464
194579349	chr3:194579349:A:G	3.69113e-06	-1.33471e-10	-1.05341
194579967	chr3:194579967:C:T	0.203563	11.0357	-1.17135
194580033	chr3:194580033:T:C	2.93359e-06	-0.554691	-0.728431
194580043	chr3:194580043:CT:C	9.92981e-07	-1.33141	-1.03498
194580401	chr3:194580401:G:A	2.50246e-06	-0.246935	-1.19514
194580430	chr3:194580430:C:T	5.01137e-06	-1.33471e-10	-0.747638
194580566	chr3:194580566:AG:A	3.77662e-06	-1.33471e-10	-1.03052
194580691	chr3:194580691:AG:A	1.30215e-06	-0.895426	-1.19991
194580714	chr3:194580714:G:A	5.24277e-06	-0.702497	-2.69129e-10
194580742	chr3:194580742:TCA:T	3.2539e-06	-1.33471e-10	-1.17949
194580767	chr3:194580767:C:T	2.04122e-06	-1.6458	-2.69129e-10
194580770	chr3:194580770:G:C	3.47863e-06	-1.33471e-10	-1.11271
194580781	chr3:194580781:T:G	5.77567e-06	-1.33471e-10	-0.605694
194581166	chr3:194581166:G:A	3.5688e-06	-1.33471e-10	-1.08712
194581315	chr3:194581315:T:C	1.2552e-06	-0.907444	-1.22461
194581640	chr3:194581640:G:A	1.58824e-05	1.53702	-1.13116
194581823	chr3:194581823:A:G	3.33953e-06	-1.33471e-10	-1.15352
194581847	chr3:194581847:C:T	5.95831e-06	-1.33471e-10	-0.574561
194582165	chr3:194582165:A:G	3.64421e-06	-1.33471e-10	-1.06621
194582530	chr3:194582530:T:C	4.71567e-06	-1.33471e-10	-0.808457
194582625	chr3:194582625:G:C	4.25477e-06	-1.33471e-10	-0.911308
194582791	chr3:194582791:T:TGA	5.10978e-06	-0.728191	-2.69129e-10
194582794	chr3:194582794:C:T	3.34175e-06	-1.33471e-10	-1.15285
194583028	chr3:194583028:C:T	8.63646e-06	-1.33471e-10	-0.203355
194583118	chr3:194583118:C:T	1.20593e-06	-1.49232	-0.679773
194583185	chr3:194583185:C:T	1.57613e-05	-1.33471e-10	0.398212
194583215	chr3:194583215:G:A	1.15355e-06	-1.02627	-1.19024
194583519	chr3:194583519:G:C	1.55906e-05	1.48257	-1.09525
194583569	chr3:194583569:G:A	3.63863e-06	-1.33471e-10	-1.06774
194583893	chr3:194583893:CT:C	9.28457e-05	3.33413	-1.16254
194584024	chr3:194584024:G:A	1.31937e-05	1.32141	-1.10102
194584037	chr3:194584037:T:G	3.633e-06	-1.33471e-10	-1.06929
194584422	chr3:194584422:T:C	3.19669e-06	-1.33471e-10	-1.19723
194584699	chr3:194584699:T:A	3.25824e-06	-1.17816	-2.69129e-10
194585852	chr3:194585852:T:A	2.03028e-06	-1.65117	-2.69129e-10
194585897	chr3:194585897:A:C	4.19184e-06	-1.33471e-10	-0.926208
194586663	chr3:194586663:C:CA	1.14533e-06	-1.03724	-1.18641
194586930	chr3:194586930:C:T	0.00371087	6.93999	-1.08032
194587468	chr3:194587468:C:T	1.09166e-05	-1.33471e-10	0.0309372
194587546	chr3:194587546:C:T	3.69831e-06	-1.33471e-10	-1.05147
194587632	chr3:194587632:G:T	3.21229e-06	-1.33471e-10	-1.19236
194587764	chr3:194587764:G:C	1.03402e-05	-1.33471e-10	-0.0233058
194587890	chr3:194587890:G:A	2.01109e-06	-0.47633	-1.18434
194587929	chr3:194587929:A:G	1.49236e-06	-0.963361	-0.995628
194588036	chr3:194588036:T:C	2.85894e-06	-0.169488	-1.13941
194588050	chr3:194588050:C:T	6.76629e-07	-1.52074	-1.22924
194588205	chr3:194588205:C:T	0.00396472	7.13537	-1.20953
194588226	chr3:194588226:T:C	1.22663e-06	-0.939624	-1.21545
194588227	chr3:194588227:G:A	1.2339e-06	-0.935268	-1.2139
194588241	chr3:194588241:G:A	0.00408859	7.16583	-1.20922
194588245	chr3:194588245:G:A	8.48365e-06	-1.33471e-10	-0.221207
194588251	chr3:194588251:G:C	2.79889e-05	2.14567	-1.17321
194588254	chr3:194588254:A:G	2.77254e-05	2.13593	-1.17293
194588283	chr3:194588283:G:A	6.10534e-07	-1.64205	-1.21072
194588285	chr3:194588285:T:TG	1.22172e-06	-0.9441	-1.21499
194588420	chr3:194588420:A:T	8.14041e-07	-1.38281	-1.18228
194588718	chr3:194588718:A:G	7.30869e-07	-1.50932	-1.16355
194588799	chr3:194588799:G:A	7.94012e-07	-1.42965	-1.16035
194588807	chr3:194588807:A:C	7.76211e-07	-1.63521	-0.977467
194589146	chr3:194589146:T:C	3.19765e-06	-1.33471e-10	-1.19693
194589198	chr3:194589198:C:G	1.72593e-06	-0.626904	-1.18668
194589234	chr3:194589234:A:C	2.78519e-06	-0.518823	-0.816209
194589411	chr3:194589411:C:T	3.10682e-06	-1.33471e-10	-1.22575
194589630	chr3:194589630:G:A	1.44635e-06	-0.844347	-1.14596
194589633	chr3:194589633:T:C	6.70388e-07	-1.54022	-1.21902
194589867	chr3:194589867:T:C	4.36844e-06	-0.884942	-2.69129e-10
194590002	chr3:194590002:C:A	1.39926e-06	-1.58956	-0.433839
194590933	chr3:194590933:C:T	9.90814e-07	-1.6483	-0.720278
194591122	chr3:194591122:A:G	1.54235e-06	-1.62291	-0.303131
194591139	chr3:194591139:A:G	1.73695e-06	-0.592151	-1.21506
194591367	chr3:194591367:G:A	6.87943e-07	-1.59211	-1.14128
194591381	chr3:194591381:C:T	3.25372e-06	-1.33471e-10	-1.17955
194591410	chr3:194591410:T:C	4.94005e-06	-0.285371	-0.476602
194591466	chr3:194591466:C:T	3.12688e-06	-1.33471e-10	-1.21931
194591736	chr3:194591736:GC:G	9.15649e-07	-1.4216	-1.02587
194591886	chr3:194591886:T:C	3.21152e-06	-1.33471e-10	-1.1926
194592147	chr3:194592147:G:A	3.45115e-06	-1.33471e-10	-1.12064
194592166	chr3:194592166:C:T	1.54579e-05	-1.33471e-10	0.378772
194592175	chr3:194592175:A:G	3.24773e-06	-1.33471e-10	-1.18139
194592229	chr3:194592229:A:C	6.04515e-07	-1.65115	-1.21152
194592331	chr3:194592331:T:C	6.12597e-07	-1.65404	-1.19536
194592455	chr3:194592455:C:T	3.30117e-06	-1.33471e-10	-1.16507
194592903	chr3:194592903:G:A	1.0015e-06	-1.13951	-1.21833
194592931	chr3:194592931:G:A	3.30156e-06	-1.33471e-10	-1.16495
194592980	chr3:194592980:G:A	6.62163e-06	-1.33471e-10	-0.469006
194592993	chr3:194592993:AGC:A	3.29891e-06	-1.33471e-10	-1.16576
194593124	chr3:194593124:A:G	3.25138e-06	-1.33471e-10	-1.18027
194593286	chr3:194593286:T:C	3.88669e-06	-1.33471e-10	-1.00179
194593627	chr3:194593627:T:C	3.34224e-06	-1.33471e-10	-1.15271
194593750	chr3:194593750:G:A	1.00138e-06	-1.355	-1.00297
194593763	chr3:194593763:T:G	1.02029e-06	-1.5794	-0.759862
194593860	chr3:194593860:T:G	2.37648e-06	-0.284044	-1.20968
194593999	chr3:194593999:G:A	1.10681e-06	-1.09202	-1.16585
194594012	chr3:194594012:A:G	1.36388e-06	-0.825353	-1.22366
194594084	chr3:194594084:T:C	4.1659e-06	-0.632852	-0.299564
194594226	chr3:194594226:C:T	7.02019e-06	-1.33471e-10	-0.410558
194594249	chr3:194594249:T:C	2.30122e-06	-0.343755	-1.18215
194594255	chr3:194594255:C:T	3.3007e-06	-1.33471e-10	-1.16521
194594436	chr3:194594436:T:C	1.29657e-06	-0.894387	-1.20524
194594455	chr3:194594455:T:G	3.12124e-06	-1.33471e-10	-1.22112
194594488	chr3:194594488:T:C	4.15705e-06	-1.33471e-10	-0.934543
194594502	chr3:194594502:T:C	6.32217e-07	-1.63746	-1.18041
194594587	chr3:194594587:T:A	3.16106e-06	-1.33471e-10	-1.20844
194594592	chr3:194594592:C:T	3.1593e-06	-1.33471e-10	-1.209
194594795	chr3:194594795:C:T	9.25079e-05	2.16795	-2.69129e-10
194594820	chr3:194594820:T:C	7.87281e-06	-0.295933	-2.69129e-10
194594838	chr3:194594838:A:C	2.53143e-06	-0.458731	-0.971833
194594892	chr3:194594892:G:A	3.53563e-06	-1.33471e-10	-1.09645
194595138	chr3:194595138:G:A	5.34226e-05	1.61889	-2.69129e-10
194595560	chr3:194595560:G:A	3.92315e-06	-1.33471e-10	-0.992452
194595565	chr3:194595565:C:G	2.38273e-06	-0.262501	-1.2286
194595604	chr3:194595604:C:T	2.42734e-06	-0.24756	-1.22499
194595712	chr3:194595712:G:A	1.33647e-06	-1.58812	-0.481197
194595819	chr3:194595819:A:G	2.56723e-06	-0.191532	-1.22499
194595871	chr3:194595871:C:T	3.63209e-06	-1.33471e-10	-1.06954
194595900	chr3:194595900:C:T	1.26874e-06	-1.61192	-0.509403
194595914	chr3:194595914:C:T	1.44174e-06	-1.43159	-0.561905
194596097	chr3:194596097:C:T	2.67711e-06	-0.149016	-1.22559
194596166	chr3:194596166:C:T	2.85363e-06	-0.0800515	-1.2307
194596264	chr3:194596264:G:A	1.31919e-06	-1.57323	-0.509099
194596281	chr3:194596281:A:G	1.86086e-06	-0.645222	-1.09309
194596341	chr3:194596341:G:A	1.05545e-05	1.2154	-1.21819
194596397	chr3:194596397:C:T	6.76013e-07	-1.62391	-1.12698
194596651	chr3:194596651:C:T	3.61368e-06	-1.33471e-10	-1.07462
194596758	chr3:194596758:G:A	1.45621e-06	-1.45086	-0.532655
194596934	chr3:194596934:T:C	1.00533e-06	-1.40596	-0.948068
194597003	chr3:194597003:G:A	2.72299e-06	-0.132023	-1.22559
194597041	chr3:194597041:A:G	1.29837e-06	-1.58237	-0.515865
194597448	chr3:194597448:C:G	1.51955e-06	-1.62941	-0.311523
194597467	chr3:194597467:T:C	3.95878e-06	-1.33471e-10	-0.983412
194597599	chr3:194597599:G:A	3.66567e-06	-1.33471e-10	-1.06034
194597705	chr3:194597705:T:C	1.33133e-06	-1.58216	-0.491011
194597720	chr3:194597720:C:T	1.44465e-06	-1.58044	-0.411042
194597743	chr3:194597743:G:A	1.40933e-06	-1.57663	-0.439597
194597964	chr3:194597964:T:C	1.24222e-06	-1.61011	-0.532335
194598020	chr3:194598020:G:A	3.81593e-06	-1.33471e-10	-1.02016
194598100	chr3:194598100:T:A	1.57992e-06	-1.40934	-0.49263
194598198	chr3:194598198:C:G	2.28666e-06	-1.53225	-2.69129e-10
194598199	chr3:194598199:A:AAC	2.32512e-06	-1.51557	-2.69129e-10
194598206	chr3:194598206:T:G	3.81471e-06	-1.33471e-10	-1.02048
194598276	chr3:194598276:A:T	3.53704e-06	-1.33471e-10	-1.09606
194598391	chr3:194598391:T:C	1.60163e-06	-1.38179	-0.506535
194598412	chr3:194598412:G:A	3.16224e-06	-1.33471e-10	-1.20807
194598436	chr3:194598436:TA:T	1.54538e-06	-1.37678	-0.547296
194598584	chr3:194598584:G:A	1.55527e-06	-1.42065	-0.497053
194598589	chr3:194598589:G:A	1.5552e-06	-1.4206	-0.497149
194598591	chr3:194598591:G:A	1.5469e-06	-1.42594	-0.497149
194598604	chr3:194598604:A:G	1.5399e-06	-1.41999	-0.507646
194598629	chr3:194598629:G:A	1.57707e-06	-1.40778	-0.496
194598679	chr3:194598679:G:A	2.17227e-06	-0.600355	-0.983219
194598730	chr3:194598730:C:T	3.09727e-06	-1.33471e-10	-1.22883
194598739	chr3:194598739:C:T	1.49401e-06	-1.45029	-0.50759
194598761	chr3:194598761:C:T	7.58602e-07	-1.40533	-1.2303
194598818	chr3:194598818:G:A	1.58287e-06	-1.41686	-0.483246
194598863	chr3:194598863:A:G	3.78117e-06	-1.33471e-10	-1.02931
194598965	chr3:194598965:C:A	1.75199e-06	-1.40142	-0.397174
194598997	chr3:194598997:G:A	7.98469e-06	0.771944	-1.05377
194599058	chr3:194599058:G:A	1.73698e-06	-1.40231	-0.404884
194599064	chr3:194599064:G:C	1.75085e-06	-1.38821	-0.411034
194599153	chr3:194599153:C:T	7.51074e-07	-1.51208	-1.13352
194599189	chr3:194599189:C:T	3.2695e-06	-1.33471e-10	-1.17471
194599340	chr3:194599340:T:C	7.75762e-07	-1.45831	-1.15495
194599407	chr3:194599407:C:T	9.23574e-06	0.529998	-0.666264
194599809	chr3:194599809:G:C	1.1521e-06	-1.40602	-0.811733
194599866	chr3:194599866:TCTC:T	2.15445e-06	-0.513686	-1.07813
194599920	chr3:194599920:C:T	3.10048e-06	-1.33471e-10	-1.22779
194600199	chr3:194600199:T:C	3.21226e-06	-0.679566	-0.512808
194600324	chr3:194600324:T:C	6.86598e-06	0.669686	-1.10245
194600353	chr3:194600353:G:C	4.81641e-06	0.315934	-1.10325
194600374	chr3:194600374:C:T	1.21681e-06	-1.38399	-0.77912
194600486	chr3:194600486:C:T	3.63804e-06	-1.33471e-10	-1.0679
194600528	chr3:194600528:C:T	3.96777e-06	-1.33471e-10	-0.981144
194600576	chr3:194600576:A:G	1.11862e-06	-1.4155	-0.831749
194600608	chr3:194600608:A:G	3.31411e-06	-0.725163	-0.435996
194600682	chr3:194600682:C:T	1.41635e-06	-1.45804	-0.553226
194600802	chr3:194600802:G:C	3.85773e-06	-1.33471e-10	-1.00927
194600818	chr3:194600818:A:G	1.0183e-06	-1.39336	-0.947857
194600823	chr3:194600823:A:T	3.56611e-06	0.00788729	-1.09576
194600909	chr3:194600909:T:C	1.22079e-06	-1.64309	-0.516755
194601237	chr3:194601237:C:T	1.2639e-06	-1.38953	-0.735622
194601322	chr3:194601322:G:A	7.14503e-07	-1.46619	-1.22932
194601340	chr3:194601340:C:T	9.81895e-07	-1.26634	-1.11128
194601390	chr3:194601390:C:T	3.1187e-06	-1.33471e-10	-1.22193
194601489	chr3:194601489:A:G	3.74592e-06	0.0624549	-1.10114
194601582	chr3:194601582:C:T	3.65696e-06	-1.33471e-10	-1.06272
194601678	chr3:194601678:C:G	3.34635e-06	-1.33471e-10	-1.15148
194601739	chr3:194601739:T:C	2.48953e-06	-0.319372	-1.12788
194601762	chr3:194601762:T:C	3.35857e-06	-1.33471e-10	-1.14783
194601775	chr3:194601775:A:G	3.15253e-06	-1.33471e-10	-1.21114
194601922	chr3:194601922:C:G	3.62793e-06	-1.33471e-10	-1.07068
194602270	chr3:194602270:T:C	2.55704e-06	-0.207668	-1.21283
194602466	chr3:194602466:G:A	3.26017e-06	-1.33471e-10	-1.17757
194602470	chr3:194602470:T:C	2.6695e-06	-0.379078	-0.99838
194602526	chr3:194602526:C:T	3.58542e-06	0.0534938	-1.13597
194602578	chr3:194602578:G:A	1.16745e-05	0.0980629	-2.69129e-10
194602891	chr3:194602891:T:G	2.83876e-06	-0.478739	-0.837242
194602894	chr3:194602894:T:G	1.29489e-06	-1.62589	-0.475027
194602945	chr3:194602945:C:T	3.24618e-06	-1.33471e-10	-1.18187
194603211	chr3:194603211:G:C	2.27276e-06	-0.577916	-0.960438
194603466	chr3:194603466:T:C	2.94367e-06	-0.0780726	-1.20162
194603473	chr3:194603473:CTG:C	8.14618e-06	-1.33471e-10	-0.261799
194603572	chr3:194603572:G:A	2.88893e-06	-0.273516	-1.02495
194603628	chr3:194603628:T:C	9.56788e-07	-1.42007	-0.983453
194603741	chr3:194603741:T:G	2.78067e-06	-0.296711	-1.03994
194603763	chr3:194603763:G:A	2.75109e-06	-0.312513	-1.03484
194603877	chr3:194603877:G:A	2.37882e-06	-0.39754	-1.0952
194604002	chr3:194604002:C:T	2.80268e-06	-0.280979	-1.04779
194604073	chr3:194604073:C:G	3.87748e-06	0.0775733	-1.08174
194604108	chr3:194604108:G:C	2.83474e-06	-0.280918	-1.03648
194604210	chr3:194604210:A:G	2.59781e-06	-0.669029	-0.735649
194604253	chr3:194604253:C:A	2.42743e-06	-0.584063	-0.888451
194604277	chr3:194604277:A:G	6.44302e-07	-1.6297	-1.16923
194604281	chr3:194604281:G:A	2.29228e-06	-0.608804	-0.920996
194604326	chr3:194604326:G:A	3.8595e-06	-1.33471e-10	-1.00881
194604329	chr3:194604329:G:A	6.17704e-06	0.649835	-1.18834
194604374	chr3:194604374:G:A	3.62271e-06	-1.33471e-10	-1.07213
194604404	chr3:194604404:C:T	3.53333e-06	-1.33471e-10	-1.09711
194604596	chr3:194604596:C:T	2.90563e-06	-0.0712404	-1.22146
194604667	chr3:194604667:C:G	2.64143e-06	-0.372251	-1.01578
194604767	chr3:194604767:T:C	3.04952e-06	-0.0277778	-1.21658
194605039	chr3:194605039:C:T	6.77572e-06	-1.33471e-10	-0.446002
194605069	chr3:194605069:A:T	2.24166e-06	-0.406887	-1.14525
194605186	chr3:194605186:A:G	6.30105e-06	-1.33471e-10	-0.518631
194605366	chr3:194605366:A:G	6.03631e-06	-1.33471e-10	-0.561555
194605382	chr3:194605382:T:C	5.21476e-06	0.483982	-1.19184
194605562	chr3:194605562:C:T	3.11876e-06	-1.33471e-10	-1.22191
194605699	chr3:194605699:G:A	4.2145e-06	-0.920817	-2.69129e-10
194605826	chr3:194605826:G:T	3.29451e-06	-0.535196	-0.631894
194605892	chr3:194605892:CAGCCCTTGATGGGTTAGGTGCACA:C	3.62371e-06	-1.33471e-10	-1.07185
194605991	chr3:194605991:A:G	3.39372e-06	-1.33471e-10	-1.13742
194606251	chr3:194606251:G:C	2.0248e-06	-1.65388	-2.69129e-10
194606369	chr3:194606369:T:C	2.06847e-06	-0.400952	-1.23159
194606411	chr3:194606411:G:A	9.69174e-06	0.421571	-0.509645
194606641	chr3:194606641:T:A	2.40844e-06	-0.248752	-1.23162
194606706	chr3:194606706:G:A	2.40975e-06	-0.248717	-1.23111
194606715	chr3:194606715:G:A	3.09089e-06	-1.33471e-10	-1.23089
194606737	chr3:194606737:T:C	2.49878e-06	-0.213995	-1.22955
194607182	chr3:194607182:G:T	0.000105588	2.3002	-2.69129e-10
194607569	chr3:194607569:G:A	7.72339e-07	-1.64783	-0.969846
194607622	chr3:194607622:G:A	9.16164e-07	-1.65233	-0.79458
194607762	chr3:194607762:C:G	3.1088e-06	-1.33471e-10	-1.22511
194607795	chr3:194607795:A:G	1.07316e-06	-1.09813	-1.19061
194607920	chr3:194607920:C:T	3.87204e-06	-1.33471e-10	-1.00557
194608753	chr3:194608753:G:A	8.61642e-07	-1.33356	-1.1747
194608762	chr3:194608762:C:T	8.17106e-06	-1.33471e-10	-0.258749
194608834	chr3:194608834:A:G	3.24037e-06	-1.33471e-10	-1.18366
194609076	chr3:194609076:T:C	7.37733e-07	-1.43324	-1.23028
194609521	chr3:194609521:C:T	1.72181e-06	-1.1602	-0.655777
194610058	chr3:194610058:C:T	3.11359e-06	-1.33471e-10	-1.22357
194610115	chr3:194610115:T:G	3.56787e-06	-1.33471e-10	-1.08738
194610313	chr3:194610313:C:T	3.42367e-06	-1.33471e-10	-1.12864
194610594	chr3:194610594:T:C	8.7957e-06	-1.33471e-10	-0.185085
194610627	chr3:194610627:C:T	3.29929e-06	-1.33471e-10	-1.16564
194610673	chr3:194610673:C:T	2.02409e-06	-1.65423	-2.69129e-10
194610695	chr3:194610695:T:A	3.1766e-06	-1.33471e-10	-1.20354
194610864	chr3:194610864:A:G	3.22351e-06	-1.33471e-10	-1.18888
194610902	chr3:194610902:C:T	4.76351e-06	-1.33471e-10	-0.798362
194611146	chr3:194611146:A:T	1.50988e-06	-1.01144	-0.93588
194611306	chr3:194611306:T:C	1.34798e-05	0.954018	-0.712174
194611385	chr3:194611385:G:A	1.08879e-05	0.957326	-0.929025
194612279	chr3:194612279:G:A	2.13381e-06	-1.60144	-2.69129e-10
194612415	chr3:194612415:T:C	4.68545e-06	-1.33471e-10	-0.814886
194612757	chr3:194612757:T:C	7.14432e-07	-1.46469	-1.23093
194612766	chr3:194612766:G:A	2.83195e-06	-0.413734	-0.904647
194612864	chr3:194612864:C:CCG	3.33962e-06	-1.15349	-2.69129e-10
194612865	chr3:194612865:T:C	2.43329e-06	-0.992801	-0.477302
194612904	chr3:194612904:T:G	4.56934e-06	-1.33471e-10	-0.839978
194612943	chr3:194612943:C:T	2.33552e-06	-0.493843	-1.01727
194613094	chr3:194613094:C:T	8.51989e-06	-1.33471e-10	-0.216944
194613128	chr3:194613128:T:C	4.02028e-06	-1.33471e-10	-0.967996
194613143	chr3:194613143:G:A	2.54114e-06	-0.738126	-0.688607
194613322	chr3:194613322:T:C	3.15456e-06	-0.743421	-0.467079
194613380	chr3:194613380:G:A	7.60036e-07	-1.48493	-1.14881
194613468	chr3:194613468:A:G	2.58536e-06	-0.694585	-0.714898
194613835	chr3:194613835:A:G	2.25418e-06	-0.71206	-0.834501
194613983	chr3:194613983:A:G	2.43247e-06	-0.808735	-0.661706
194614284	chr3:194614284:T:C	2.12481e-06	-0.709299	-0.896366
194614306	chr3:194614306:C:T	3.37065e-06	-1.14424	-2.69129e-10
194614319	chr3:194614319:T:C	2.35755e-06	-0.734291	-0.767432
194614968	chr3:194614968:G:A	4.16575e-06	-1.33471e-10	-0.932451
194615091	chr3:194615091:T:A	3.70464e-06	-1.33471e-10	-1.04976
194615566	chr3:194615566:C:T	3.10604e-06	-1.33471e-10	-1.226
194615918	chr3:194615918:A:C	8.90713e-05	2.79052	-0.660427
194616059	chr3:194616059:T:C	0.00141019	4.89213	-2.69129e-10
194616154	chr3:194616154:C:T	4.00363e-06	-1.33471e-10	-0.972146
194616288	chr3:194616288:A:G	3.45273e-06	-0.788199	-0.331982
194616859	chr3:194616859:C:T	3.42938e-06	-1.33471e-10	-1.12697
194616979	chr3:194616979:T:G	6.00977e-06	-0.603307	0.0373455
194617172	chr3:194617172:T:C	2.31686e-06	-1.14226	-0.376871
194617620	chr3:194617620:G:A	4.06242e-06	-1.33471e-10	-0.95757
194617670	chr3:194617670:G:A	1.85718e-05	0.562298	-2.69129e-10
194617694	chr3:194617694:C:T	1.79112e-06	-0.815778	-0.960727
194617809	chr3:194617809:A:T	1.6332e-06	-0.777751	-1.09106
194617833	chr3:194617833:A:C	1.64079e-06	-0.762652	-1.10152
194617919	chr3:194617919:C:G	3.26048e-06	-1.33471e-10	-1.17747
194618015	chr3:194618015:C:T	2.27019e-06	-1.53949	-2.69129e-10
194618064	chr3:194618064:C:T	6.0839e-06	-0.827158	0.273457
194618130	chr3:194618130:G:A	1.58768e-06	-0.799987	-1.09709
194618370	chr3:194618370:C:T	3.11459e-06	-1.33471e-10	-1.22325
194618451	chr3:194618451:A:G	7.63221e-07	-1.46494	-1.16461
194618584	chr3:194618584:T:C	2.97708e-06	-1.2684	-2.69129e-10
194619232	chr3:194619232:C:G	9.13311e-07	-1.51165	-0.938381
194619422	chr3:194619422:G:A	1.3865e-06	-0.909353	-1.12321
194619474	chr3:194619474:G:A	3.18663e-06	-1.33471e-10	-1.20038
194619862	chr3:194619862:C:G	3.29331e-06	-1.33471e-10	-1.16745
194620186	chr3:194620186:G:C	1.87009e-05	-1.33471e-10	0.569222
194620247	chr3:194620247:T:C	1.64291e-06	-1.41765	-0.44523
194620578	chr3:194620578:G:A	7.02476e-06	-1.33471e-10	-0.409907
194620598	chr3:194620598:G:A	4.32793e-06	-0.844278	-0.0499801
194620748	chr3:194620748:G:A	1.31172e-06	-1.65295	-0.435061
194620750	chr3:194620750:G:A	0.000200218	4.04735	-1.10729
194620882	chr3:194620882:C:T	6.8676e-06	-1.33471e-10	-0.432533
194620896	chr3:194620896:G:A	2.03512e-06	-1.6488	-2.69129e-10
194621144	chr3:194621144:C:T	7.72696e-06	-0.881696	0.567064
194621191	chr3:194621191:C:T	7.87593e-06	-0.843196	0.547659
194621415	chr3:194621415:C:T	1.70166e-05	1.59716	-1.12232
194621502	chr3:194621502:G:A	4.10527e-06	-1.33471e-10	-0.947075
194621557	chr3:194621557:G:A	5.84936e-06	-1.33471e-10	-0.593015
194621579	chr3:194621579:C:T	3.11156e-06	-1.33471e-10	-1.22422
194621589	chr3:194621589:G:T	3.24814e-06	-1.33471e-10	-1.18126
194621861	chr3:194621861:G:A	1.16947e-05	-1.33471e-10	0.099788
194621892	chr3:194621892:A:G	1.99599e-06	-0.529167	-1.13904
194622177	chr3:194622177:A:G	1.90329e-06	-0.592697	-1.12307
194622442	chr3:194622442:G:A	3.27318e-06	-1.33471e-10	-1.17359
194622462	chr3:194622462:G:A	2.16179e-06	-1.58841	-2.69129e-10
194622492	chr3:194622492:G:A	3.60602e-06	-1.33471e-10	-1.07674
194622511	chr3:194622511:C:T	3.19716e-06	-1.33471e-10	-1.19708
194622512	chr3:194622512:G:A	1.54976e-05	-1.33471e-10	0.381337
194622536	chr3:194622536:C:A	3.09268e-06	-1.33471e-10	-1.23031
194622602	chr3:194622602:T:G	3.23131e-06	-1.33471e-10	-1.18646
194622788	chr3:194622788:C:T	3.52838e-06	-1.33471e-10	-1.09851
194622968	chr3:194622968:T:C	1.18728e-05	-1.33471e-10	0.114906
194623001	chr3:194623001:G:A	3.0889e-06	-1.33471e-10	-1.23153
194623165	chr3:194623165:T:C	5.92907e-06	-1.33471e-10	-0.579481
194623369	chr3:194623369:C:T	4.50649e-06	-1.33471e-10	-0.85383
194623420	chr3:194623420:C:T	4.33417e-06	-1.33471e-10	-0.892819
194623699	chr3:194623699:C:T	3.44191e-05	-1.33471e-10	1.17926
194623788	chr3:194623788:CAT:C	3.09781e-06	-1.33471e-10	-1.22865
194623797	chr3:194623797:G:C	7.70333e-07	-1.50413	-1.11615
194623959	chr3:194623959:CT:C	1.22492e-05	1.36115	-1.21504
194624064	chr3:194624064:C:T	7.07138e-06	-1.33471e-10	-0.403292
194624115	chr3:194624115:G:A	6.35346e-06	0.477013	-0.987361
194624446	chr3:194624446:G:A	3.65304e-06	-1.33471e-10	-1.06379
194624561	chr3:194624561:G:T	3.12841e-06	-1.33471e-10	-1.21882
194624709	chr3:194624709:A:G	3.54826e-06	-0.0284715	-1.06442
194624864	chr3:194624864:C:T	1.13381e-05	1.29116	-1.22233
194625273	chr3:194625273:C:T	6.51819e-07	-1.56441	-1.22292
194625396	chr3:194625396:C:G	2.88652e-05	0.552212	0.451077
194625616	chr3:194625616:A:G	3.17731e-05	0.489629	0.609642
194625729	chr3:194625729:C:T	3.10721e-06	-1.33471e-10	-1.22562
194625770	chr3:194625770:G:A	1.403e-06	-1.36982	-0.650913
194625798	chr3:194625798:C:T	3.41413e-06	-1.33471e-10	-1.13142
194625824	chr3:194625824:T:C	3.14381e-05	0.485763	0.602909
194626003	chr3:194626003:G:A	1.23946e-05	-1.33471e-10	0.157917
194626074	chr3:194626074:A:G	3.50265e-05	0.541373	0.655386
194626487	chr3:194626487:G:A	4.07963e-05	0.540947	0.808296
194626647	chr3:194626647:A:G	2.88961e-06	-1.29823	-2.69129e-10
194626715	chr3:194626715:G:A	2.7652e-05	0.458603	0.501748
194626722	chr3:194626722:C:T	3.47232e-05	0.421596	0.766464
194626723	chr3:194626723:A:G	2.68589e-05	0.371279	0.55997
194626785	chr3:194626785:G:A	3.75638e-05	0.560624	0.706068
194627070	chr3:194627070:C:T	3.8771e-05	0.743023	0.555302
194627232	chr3:194627232:C:T	6.84853e-06	-1.42666	0.991348
194627414	chr3:194627414:A:T	1.34967e-05	1.47068	-1.22758
194627444	chr3:194627444:G:GGTTT	3.62871e-05	0.517917	0.714196
194627593	chr3:194627593:A:T	3.9436e-05	0.61953	0.695801
194627693	chr3:194627693:A:T	3.63351e-05	0.557912	0.675523
194627784	chr3:194627784:G:A	0.000158922	2.70907	-2.69129e-10
194627871	chr3:194627871:C:T	7.40038e-06	-0.682795	0.324978
194627901	chr3:194627901:C:T	3.09972e-06	-1.33471e-10	-1.22803
194628298	chr3:194628298:A:G	8.39751e-07	-1.555	-0.978996
194628375	chr3:194628375:C:T	3.67434e-05	-1.33471e-10	1.24461
194628449	chr3:194628449:C:T	9.58495e-07	-1.63201	-0.769733
194628606	chr3:194628606:G:T	1.62511e-05	-1.33471e-10	0.42881
194628810	chr3:194628810:C:T	3.48686e-06	-1.33471e-10	-1.11035
194629033	chr3:194629033:G:A	6.8211e-06	-1.39372	0.954394
194629551	chr3:194629551:T:C	3.83257e-06	-1.33471e-10	-1.01581
194629681	chr3:194629681:G:A	3.10966e-06	-1.33471e-10	-1.22484
194631107	chr3:194631107:T:C	4.18907e-05	-1.33471e-10	1.37572
194631296	chr3:194631296:C:T	1.08767e-05	1.25062	-1.22334
194631320	chr3:194631320:A:G	8.17354e-07	-1.39662	-1.16441
194631779	chr3:194631779:C:G	1.25555e-06	-1.64152	-0.490249
194632027	chr3:194632027:C:T	3.11171e-06	-1.33471e-10	-1.22418
194632271	chr3:194632271:A:G	5.64886e-06	-1.33471e-10	-0.627894
194632591	chr3:194632591:G:A	5.63215e-06	0.485223	-1.11608
194632722	chr3:194632722:A:G	3.71335e-06	-1.33471e-10	-1.04741
194632741	chr3:194632741:C:T	1.07712e-06	-1.25059	-1.03447
194633160	chr3:194633160:C:A	3.91849e-06	-1.33471e-10	-0.993642
194633303	chr3:194633303:G:C	5.40301e-06	0.408856	-1.08125
194633761	chr3:194633761:G:A	5.46343e-06	-1.33471e-10	-0.661271
194633785	chr3:194633785:A:G	7.10272e-07	-1.47789	-1.22356
194634114	chr3:194634114:G:A	2.04381e-06	-1.64453	-2.69129e-10
194634198	chr3:194634198:G:A	3.09389e-06	-1.33471e-10	-1.22992
194634326	chr3:194634326:C:T	5.92167e-06	-1.33471e-10	-0.58073
194634637	chr3:194634637:G:C	3.73046e-06	0.094276	-1.13709
194634788	chr3:194634788:A:G	6.56346e-07	-1.65401	-1.1264
194634825	chr3:194634825:C:T	5.91919e-07	-1.6528	-1.23094
194634866	chr3:194634866:C:T	6.13646e-07	-1.65162	-1.19606
194634928	chr3:194634928:G:A	3.14068e-06	-1.33471e-10	-1.21491
194634939	chr3:194634939:C:T	2.06516e-06	-1.63414	-2.69129e-10
194635297	chr3:194635297:G:A	6.42181e-07	-1.65227	-1.14997
194635605	chr3:194635605:G:A	5.26444e-06	-1.33471e-10	-0.698372
194635686	chr3:194635686:C:T	6.30577e-07	-1.65332	-1.16715
194635690	chr3:194635690:C:CA	6.30838e-07	-1.65102	-1.16904
194636044	chr3:194636044:C:G	5.99883e-07	-1.64579	-1.22458
194636316	chr3:194636316:C:G	9.00417e-07	-1.23796	-1.22628
194636347	chr3:194636347:C:T	1.53096e-06	-0.856955	-1.0765
194636436	chr3:194636436:T:C	3.93596e-06	-1.33471e-10	-0.989194
194636607	chr3:194636607:A:G	2.12696e-06	-1.60465	-2.69129e-10
194636722	chr3:194636722:A:G	1.22943e-05	-1.33471e-10	0.14979
194636748	chr3:194636748:G:A	6.54375e-07	-1.55703	-1.2264
194636770	chr3:194636770:A:G	6.49695e-07	-1.55906	-1.23154
194636779	chr3:194636779:G:A	9.89355e-07	-1.14228	-1.22777
194636859	chr3:194636859:A:C	1.06942e-06	-1.06258	-1.22965
194637093	chr3:194637093:G:C	5.93043e-07	-1.65304	-1.22879
194637232	chr3:194637232:A:G	3.36163e-06	-1.33471e-10	-1.14692
194637325	chr3:194637325:G:A	5.97361e-07	-1.64937	-1.22521
194637558	chr3:194637558:A:T	8.64601e-07	-1.27367	-1.23116
194637894	chr3:194637894:G:A	6.59688e-07	-1.55702	-1.21832
194638165	chr3:194638165:A:G	5.99797e-07	-1.64985	-1.22066
194638481	chr3:194638481:C:A	5.99541e-07	-1.64887	-1.22207
194638673	chr3:194638673:G:A	5.98997e-07	-1.6531	-1.21875
194638737	chr3:194638737:C:T	9.9736e-07	-1.13076	-1.23123
194638793	chr3:194638793:G:A	7.01629e-07	-1.48797	-1.22572
194639019	chr3:194639019:C:G	3.77967e-06	-1.33471e-10	-1.02971
194639347	chr3:194639347:C:G	3.14332e-06	-1.33471e-10	-1.21407
194639403	chr3:194639403:G:A	3.96955e-06	-1.33471e-10	-0.980695
194639699	chr3:194639699:T:C	3.12985e-06	-1.33471e-10	-1.21836
194639835	chr3:194639835:G:C	6.49336e-07	-1.57949	-1.21166
194639844	chr3:194639844:G:A	7.80673e-07	-1.45545	-1.15149
194639932	chr3:194639932:A:G	6.25263e-07	-1.59957	-1.22936
194640029	chr3:194640029:A:G	6.54073e-07	-1.56892	-1.21497
194640198	chr3:194640198:C:T	6.98374e-07	-1.50566	-1.21269
194640214	chr3:194640214:C:T	6.56607e-07	-1.55762	-1.2224
194640827	chr3:194640827:T:A	6.53144e-07	-1.57056	-1.21475
194640947	chr3:194640947:C:T	8.02546e-07	-1.3757	-1.20362
194640985	chr3:194640985:T:G	1.6403e-06	-0.678954	-1.18552
194641134	chr3:194641134:C:T	2.17726e-06	-0.394656	-1.18663
194642411	chr3:194642411:G:C	3.29224e-06	-1.33471e-10	-1.16778
194642511	chr3:194642511:T:C	1.26582e-06	-1.47621	-0.647418
194642542	chr3:194642542:C:T	3.09927e-06	-1.33471e-10	-1.22818
194642737	chr3:194642737:G:A	7.32878e-06	-1.33471e-10	-0.367538
194642756	chr3:194642756:C:A	7.08253e-06	-1.33471e-10	-0.401717
194642844	chr3:194642844:T:C	7.12116e-06	-1.33471e-10	-0.396277
194642946	chr3:194642946:G:A	3.72473e-06	-1.33471e-10	-1.04435
194642971	chr3:194642971:C:T	2.28832e-06	-1.53153	-2.69129e-10
194643023	chr3:194643023:G:A	2.1625e-06	-1.58808	-2.69129e-10
194643719	chr3:194643719:T:A	7.52077e-06	-1.33471e-10	-0.341679
194643909	chr3:194643909:T:C	3.63204e-06	-1.33471e-10	-1.06955
194644224	chr3:194644224:T:C	7.82957e-06	-1.33471e-10	-0.30144
194644234	chr3:194644234:C:T	3.09831e-06	-1.33471e-10	-1.22849
194644319	chr3:194644319:G:A	5.2779e-06	-1.33471e-10	-0.695819
194644347	chr3:194644347:C:T	5.01783e-06	-0.74635	-2.69129e-10
194644411	chr3:194644411:T:A	3.24054e-06	-1.33471e-10	-1.18361
194644631	chr3:194644631:C:T	2.26726e-06	-1.54078	-2.69129e-10
194645278	chr3:194645278:T:C	2.23299e-06	-1.55252	-0.00347997
194645444	chr3:194645444:T:C	1.33894e-06	-1.60437	-0.463104
194645458	chr3:194645458:T:C	4.65566e-06	-1.33471e-10	-0.821264
194645831	chr3:194645831:G:A	4.20833e-06	-1.33471e-10	-0.922281
194646108	chr3:194646108:G:A	5.75523e-06	-1.33471e-10	-0.609238
194646248	chr3:194646248:GGA:G	1.31044e-05	-1.33471e-10	0.213599
194646322	chr3:194646322:A:G	1.31444e-05	-1.33471e-10	0.216652
194646770	chr3:194646770:T:C	4.47089e-06	-1.33471e-10	-0.861759
194647093	chr3:194647093:G:GTTA	8.4781e-07	-1.38499	-1.13946
194647731	chr3:194647731:C:G	4.33595e-06	-1.33471e-10	-0.892408
194647753	chr3:194647753:T:C	1.17203e-06	-1.62172	-0.578895
194647881	chr3:194647881:AAT:A	6.65637e-07	-1.59749	-1.16887
194648157	chr3:194648157:T:G	3.27447e-06	-1.33471e-10	-1.17319
194648623	chr3:194648623:T:G	2.51217e-06	-1.37353	-0.0646676
194648850	chr3:194648850:C:A	2.00543e-06	-0.605639	-1.05785
194648851	chr3:194648851:C:A	2.00079e-06	-0.611073	-1.05473
194648906	chr3:194648906:A:G	7.37641e-06	-1.33471e-10	-0.36106
194649298	chr3:194649298:C:A	3.44934e-06	-1.33471e-10	-1.12117
194649578	chr3:194649578:T:C	4.19805e-06	-1.33471e-10	-0.924728
194649644	chr3:194649644:T:C	4.35074e-06	-1.33471e-10	-0.889001
194649828	chr3:194649828:A:G	4.36351e-06	-1.33471e-10	-0.886071
194649935	chr3:194649935:T:TA	3.0887e-06	-1.33471e-10	-1.2316
194650014	chr3:194650014:G:T	4.40645e-06	-1.33471e-10	-0.876278
194650265	chr3:194650265:T:C	1.15249e-06	-1.61238	-0.60504
194650455	chr3:194650455:C:T	4.36594e-06	-1.33471e-10	-0.885513
194650547	chr3:194650547:G:A	3.12161e-06	-1.33471e-10	-1.221
194650708	chr3:194650708:T:A	6.15682e-07	-1.61589	-1.22849
194651044	chr3:194651044:T:C	3.10427e-06	-1.33471e-10	-1.22657
194651246	chr3:194651246:T:C	4.1922e-06	-1.33471e-10	-0.926121
194651403	chr3:194651403:A:G	3.61815e-06	-1.33471e-10	-1.07339
194651620	chr3:194651620:C:T	6.12314e-07	-1.62423	-1.22562
194651621	chr3:194651621:G:A	4.51022e-06	-1.33471e-10	-0.853001
194651653	chr3:194651653:T:C	6.85488e-07	-1.5227	-1.21427
194651674	chr3:194651674:GTC:G	6.68747e-07	-1.53268	-1.22901
194651719	chr3:194651719:T:C	3.65944e-06	-1.33471e-10	-1.06204
194651914	chr3:194651914:T:C	4.26227e-06	-1.33471e-10	-0.909547
194652019	chr3:194652019:G:C	4.26751e-06	-1.13572	0.227404
194652033	chr3:194652033:T:A	3.59451e-06	-1.33471e-10	-1.07994
194652076	chr3:194652076:C:T	1.20072e-05	-1.33471e-10	0.12616
194652233	chr3:194652233:G:A	1.61736e-06	-0.681077	-1.19748
194652367	chr3:194652367:A:C	3.10663e-06	-1.33471e-10	-1.22581
194652848	chr3:194652848:G:A	3.51064e-06	-1.33471e-10	-1.10355
194653103	chr3:194653103:T:C	8.50136e-07	-1.32741	-1.19429
194653104	chr3:194653104:G:A	8.55541e-07	-1.32359	-1.19178
194653216	chr3:194653216:T:C	2.19488e-06	-1.57322	-2.69129e-10
194653270	chr3:194653270:T:A	3.35264e-06	-1.33471e-10	-1.1496
194653418	chr3:194653418:A:G	1.39675e-06	-0.848348	-1.17685
194653447	chr3:194653447:G:A	8.30365e-07	-1.44053	-1.10471
194653492	chr3:194653492:G:A	7.26518e-07	-1.44918	-1.22967
194653695	chr3:194653695:G:A	8.5758e-07	-1.32792	-1.18507
194653962	chr3:194653962:A:G	8.64886e-07	-1.31799	-1.18652
194653980	chr3:194653980:A:G	4.45947e-06	-1.33471e-10	-0.864317
194654067	chr3:194654067:C:G	1.00695e-06	-1.3837	-0.96872
194654241	chr3:194654241:TG:T	2.33689e-06	-1.51053	-2.69129e-10
194654265	chr3:194654265:T:C	9.66529e-07	-1.35646	-1.03693
194654271	chr3:194654271:G:A	7.55963e-07	-1.41972	-1.21939
194654284	chr3:194654284:T:A	8.56189e-07	-1.33362	-1.18099
194654399	chr3:194654399:T:C	1.30897e-06	-1.64263	-0.44748
194654574	chr3:194654574:A:G	6.41131e-07	-1.58364	-1.22023
194654666	chr3:194654666:A:G	8.07253e-07	-1.35767	-1.21579
194654812	chr3:194654812:C:T	7.0544e-06	0.718661	-1.12436
194654828	chr3:194654828:C:A	8.63307e-07	-1.31734	-1.18899
194654878	chr3:194654878:G:A	1.48918e-06	-1.57676	-0.384365
194654937	chr3:194654937:T:C	8.61153e-07	-1.39908	-1.10975
194655088	chr3:194655088:G:T	1.52532e-06	-0.97299	-0.964154
194655343	chr3:194655343:A:G	3.33816e-06	-1.33471e-10	-1.15393
194655903	chr3:194655903:G:A	6.31792e-07	-1.58987	-1.22868
194656329	chr3:194656329:C:T	1.34953e-06	-1.59058	-0.469016
194656487	chr3:194656487:G:A	8.03857e-07	-1.36608	-1.2116
194656497	chr3:194656497:A:T	7.99785e-07	-1.37514	-1.20762
194656855	chr3:194656855:G:A	8.92472e-07	-1.27674	-1.19637
194656983	chr3:194656983:C:T	1.68903e-06	-0.735971	-1.09922
194657030	chr3:194657030:G:A	8.12371e-07	-1.35182	-1.21533
194657032	chr3:194657032:A:C	6.54447e-06	-1.33471e-10	-0.480728
194657057	chr3:194657057:G:A	3.22533e-06	-1.33471e-10	-1.18831
194657145	chr3:194657145:T:G	8.08649e-07	-1.3662	-1.20554
194657153	chr3:194657153:G:A	3.09334e-06	-1.33471e-10	-1.2301
194657592	chr3:194657592:A:C	1.58308e-06	-1.02368	-0.8763
194657768	chr3:194657768:G:A	8.22461e-07	-1.34957	-1.20523
194657882	chr3:194657882:C:T	4.23406e-06	-1.33471e-10	-0.916187
194658034	chr3:194658034:G:A	8.10419e-07	-1.35417	-1.21538
194658061	chr3:194658061:C:T	3.25705e-06	-1.33471e-10	-1.17853
194658143	chr3:194658143:C:T	8.34516e-07	-1.36382	-1.17643
194658248	chr3:194658248:G:A	8.25863e-07	-1.34604	-1.20463
194658282	chr3:194658282:G:A	8.12313e-07	-1.36165	-1.20557
194658761	chr3:194658761:G:T	8.07299e-07	-1.37351	-1.1999
194658828	chr3:194658828:C:T	4.2043e-06	-1.33471e-10	-0.92324
194658838	chr3:194658838:A:G	8.06161e-07	-1.36571	-1.20911
194658867	chr3:194658867:C:A	8.0182e-07	-1.37736	-1.20286
194659230	chr3:194659230:T:C	7.78735e-07	-1.40446	-1.20498
194659461	chr3:194659461:G:T	2.57824e-06	-0.643771	-0.768469
194659625	chr3:194659625:T:C	9.87959e-07	-1.40118	-0.970285
194659719	chr3:194659719:A:C	9.26246e-06	-1.33471e-10	-0.133378
194659772	chr3:194659772:G:A	8.1072e-07	-1.36153	-1.20765
194660467	chr3:194660467:G:A	4.88369e-06	-1.33471e-10	-0.773446
194660543	chr3:194660543:T:C	1.08179e-06	-1.32315	-0.957586
194660705	chr3:194660705:T:A	1.80825e-06	-1.5707	-0.196295
194660801	chr3:194660801:A:G	1.07311e-06	-1.32973	-0.95906
194660951	chr3:194660951:G:A	7.7992e-07	-1.51163	-1.09628
194661013	chr3:194661013:C:T	8.4833e-07	-1.34515	-1.17869
194661335	chr3:194661335:G:C	4.36533e-06	-1.33471e-10	-0.885654
194661503	chr3:194661503:C:T	1.21425e-06	-1.20519	-0.960033
194661692	chr3:194661692:A:G	1.0008e-06	-1.35383	-1.00472
194661959	chr3:194661959:T:C	9.81005e-07	-1.39549	-0.983039
194661997	chr3:194661997:A:C	9.52564e-07	-1.40506	-1.00288
194662093	chr3:194662093:G:A	9.42418e-07	-1.4152	-1.00345
194662439	chr3:194662439:T:C	5.91423e-07	-1.65311	-1.23146
194662618	chr3:194662618:C:T	4.59954e-06	-1.33471e-10	-0.833391
194662633	chr3:194662633:G:A	8.18926e-07	-1.42632	-1.13279
194662646	chr3:194662646:C:T	1.40493e-06	-1.5516	-0.467763
194662718	chr3:194662718:C:T	8.41006e-07	-1.4007	-1.1318
194662758	chr3:194662758:G:A	7.74879e-07	-1.38533	-1.22907
194662983	chr3:194662983:C:G	2.18802e-06	-0.721988	-0.854361
194663212	chr3:194663212:A:G	9.58647e-07	-1.3818	-1.01978
194663276	chr3:194663276:A:G	4.30531e-06	-1.33471e-10	-0.899498
194663372	chr3:194663372:G:A	3.9356e-06	-1.33471e-10	-0.989286
194663764	chr3:194663764:G:A	3.45591e-06	-1.33471e-10	-1.11926
194663855	chr3:194663855:G:A	2.98591e-06	-1.64207	0.376622
194663864	chr3:194663864:C:A	1.87923e-06	-0.953648	-0.774838
194663937	chr3:194663937:G:A	8.10507e-07	-1.38973	-1.17972
194664054	chr3:194664054:C:A	8.29108e-07	-1.42551	-1.12125
194664208	chr3:194664208:C:T	6.30699e-07	-1.5887	-1.23158
194664387	chr3:194664387:C:T	7.68035e-07	-1.42747	-1.19579
194664429	chr3:194664429:C:T	7.79149e-06	-1.33471e-10	-0.306316
194664544	chr3:194664544:A:G	8.1298e-07	-1.34808	-1.21832
194664604	chr3:194664604:T:C	7.83473e-06	-1.33471e-10	-0.300782
194664638	chr3:194664638:G:A	8.10242e-07	-1.38233	-1.18743
194664995	chr3:194664995:A:G	8.0793e-07	-1.39723	-1.1754
194665071	chr3:194665071:T:C	6.98414e-07	-1.59796	-1.12033
194665122	chr3:194665122:G:A	5.12895e-06	-1.33471e-10	-0.724447
194665238	chr3:194665238:C:T	3.395e-06	-1.33471e-10	-1.13705
194665407	chr3:194665407:C:T	7.97445e-07	-1.40361	-1.18208
194666042	chr3:194666042:C:A	6.13913e-07	-1.65227	-1.19498
194666152	chr3:194666152:A:G	8.90534e-07	-1.32674	-1.14854
194666457	chr3:194666457:C:T	5.93916e-07	-1.65287	-1.2275
194666524	chr3:194666524:A:G	8.69042e-07	-1.40279	-1.09692
194666571	chr3:194666571:C:T	6.29823e-07	-1.59267	-1.22899
194666839	chr3:194666839:G:A	1.57332e-06	-1.31218	-0.59398
194666890	chr3:194666890:A:C	8.29885e-07	-1.38236	-1.16346
194667107	chr3:194667107:C:T	2.87917e-06	-1.30184	-2.69129e-10
194667212	chr3:194667212:G:A	9.19578e-07	-1.35797	-1.08522
194667276	chr3:194667276:A:G	5.96844e-07	-1.65407	-1.22138
194667343	chr3:194667343:A:G	8.69002e-07	-1.35181	-1.14795
194667714	chr3:194667714:G:A	7.77145e-07	-1.43701	-1.17447
194667994	chr3:194667994:A:G	2.28934e-06	-1.53108	-2.69129e-10
194668454	chr3:194668454:A:AT	4.53582e-06	-1.33471e-10	-0.847342
194668778	chr3:194668778:G:T	8.00325e-07	-1.39998	-1.1821
194668792	chr3:194668792:A:C	7.89489e-07	-1.41042	-1.1853
194668832	chr3:194668832:A:C	4.04417e-06	-0.962071	-2.69129e-10
194668919	chr3:194668919:ACT:A	7.93549e-07	-1.41365	-1.17694
194668977	chr3:194668977:T:C	8.02426e-07	-1.40738	-1.17209
194668979	chr3:194668979:C:T	7.83997e-07	-1.4467	-1.15599
194669069	chr3:194669069:C:T	3.27229e-06	-1.33471e-10	-1.17386
194669286	chr3:194669286:C:A	5.95828e-07	-1.64948	-1.22767
194669654	chr3:194669654:G:C	7.90051e-07	-1.40578	-1.18923
194669700	chr3:194669700:A:G	8.59671e-07	-1.34281	-1.16775
194669704	chr3:194669704:A:C	7.79928e-07	-1.41848	-1.18942
194669728	chr3:194669728:T:C	7.35627e-06	-1.33471e-10	-0.363795
194669786	chr3:194669786:G:T	1.03135e-05	-0.0258978	-2.69129e-10
194669984	chr3:194669984:C:A	9.26306e-07	-1.30919	-1.12671
194670290	chr3:194670290:G:A	4.76052e-06	-1.33471e-10	-0.798991
194670431	chr3:194670431:T:A	7.81391e-07	-1.43036	-1.17566
194670566	chr3:194670566:T:C	8.28283e-07	-1.55796	-0.989787
194670686	chr3:194670686:C:T	5.76565e-06	-1.33471e-10	-0.607429
194671091	chr3:194671091:G:A	2.03478e-06	-1.26247	-0.386494
194671251	chr3:194671251:G:A	7.84029e-07	-1.41937	-1.18329
194671396	chr3:194671396:G:A	7.63959e-07	-1.44533	-1.18326
194671541	chr3:194671541:T:A	8.20996e-07	-1.45792	-1.09866
194671670	chr3:194671670:T:A	9.34617e-07	-1.1955	-1.23147
194671954	chr3:194671954:A:C	9.25731e-07	-1.36287	-1.07365
194672479	chr3:194672479:A:G	9.31496e-07	-1.2971	-1.13321
194672558	chr3:194672558:G:A	3.37506e-06	-1.33471e-10	-1.14293
194674452	chr3:194674452:G:A	8.13338e-07	-1.61559	-0.950365
194674486	chr3:194674486:G:C	9.09764e-07	-1.2544	-1.19952
194674530	chr3:194674530:A:C	7.67411e-07	-1.4124	-1.21168
194674555	chr3:194674555:C:T	7.56432e-06	-1.33471e-10	-0.335906
194675005	chr3:194675005:TG:T	1.27391e-05	-1.33471e-10	0.18533
194675200	chr3:194675200:C:T	7.03006e-07	-1.59255	-1.11918
194675839	chr3:194675839:A:G	1.80569e-05	-1.33471e-10	0.53418
194675850	chr3:194675850:A:G	1.70073e-05	-1.33471e-10	0.474294
194676013	chr3:194676013:A:T	1.36085e-06	-1.17164	-0.879598
194676099	chr3:194676099:C:T	3.13997e-06	-1.33471e-10	-1.21514
194676535	chr3:194676535:A:C	5.9118e-07	-1.65374	-1.23124
194677106	chr3:194677106:A:G	7.98038e-07	-1.60411	-0.98084
194677220	chr3:194677220:G:T	1.83277e-05	-1.33471e-10	0.549068
194677677	chr3:194677677:A:G	1.80816e-05	-1.33471e-10	0.535548
194678014	chr3:194678014:G:A	6.82929e-07	-1.57927	-1.16144
194679777	chr3:194679777:G:A	7.80563e-06	-1.33471e-10	-0.304502
194680083	chr3:194680083:A:G	1.45912e-06	-1.01214	-0.969375
194680117	chr3:194680117:G:A	6.06061e-07	-1.65368	-1.20645
194680140	chr3:194680140:C:T	8.52743e-07	-1.57901	-0.939634
194680473	chr3:194680473:G:A	1.09574e-06	-1.03629	-1.23163
194680483	chr3:194680483:C:T	3.1264e-06	-1.33471e-10	-1.21947
194680658	chr3:194680658:C:T	7.5208e-07	-1.47038	-1.17388
194680872	chr3:194680872:CAA:C	1.06065e-06	-1.60051	-0.699955
194681151	chr3:194681151:G:C	7.37555e-07	-1.6254	-1.03836
194681246	chr3:194681246:T:C	1.20145e-06	-0.945331	-1.23049
194681602	chr3:194681602:C:T	1.21229e-06	-0.948907	-1.21793
194681613	chr3:194681613:T:G	7.90899e-07	-1.64955	-0.944386
194681662	chr3:194681662:G:A	1.1682e-06	-0.993274	-1.21061
194681925	chr3:194681925:G:A	7.11997e-07	-1.61992	-1.07911
194681947	chr3:194681947:C:T	1.03902e-06	-1.15079	-1.17028
194682091	chr3:194682091:G:C	3.1977e-06	-1.33471e-10	-1.19692
194682213	chr3:194682213:G:T	9.90781e-06	-1.33471e-10	-0.0660242
194682279	chr3:194682279:C:T	1.26106e-06	-1.5168	-0.6106
194682280	chr3:194682280:T:C	1.25437e-06	-1.51253	-0.620184
194682424	chr3:194682424:T:C	5.7703e-06	-1.33471e-10	-0.606624
194682489	chr3:194682489:T:C	1.24265e-05	-1.33471e-10	0.160482
194682542	chr3:194682542:A:G	1.42669e-06	-1.56966	-0.43433
194682701	chr3:194682701:T:G	2.03608e-06	-1.63243	-0.0158889
194682762	chr3:194682762:T:G	1.53523e-06	-1.63892	-0.291754
194682782	chr3:194682782:TG:T	1.1875e-06	-1.60969	-0.57781
194682836	chr3:194682836:C:T	3.08904e-06	-1.33471e-10	-1.23149
194682849	chr3:194682849:A:G	9.99388e-07	-1.54328	-0.816676
194682976	chr3:194682976:C:G	7.20021e-07	-1.59383	-1.09399
194683020	chr3:194683020:A:T	3.72887e-06	-1.33471e-10	-1.04324
194683138	chr3:194683138:G:A	7.66101e-07	-1.47378	-1.15201
194683533	chr3:194683533:T:C	5.18155e-06	-1.33471e-10	-0.714244
194683605	chr3:194683605:C:T	2.21714e-06	-1.56313	-2.69129e-10
194683793	chr3:194683793:A:G	5.02386e-06	-1.45849	0.713341
194683944	chr3:194683944:T:C	3.33324e-06	-1.33471e-10	-1.1554
194684537	chr3:194684537:AAAAGTAACTTAAATGGAAACTCAGC:A	1.55495e-06	-1.64522	-0.272681
194684901	chr3:194684901:A:T	1.36244e-06	-1.36422	-0.685849
194685199	chr3:194685199:G:T	6.08908e-06	-1.33471e-10	-0.552851
194685237	chr3:194685237:C:T	1.19188e-06	-1.36265	-0.821164
194685255	chr3:194685255:A:G	1.34655e-06	-1.53346	-0.528341
194685384	chr3:194685384:C:G	7.1796e-07	-1.61111	-1.07958
194685390	chr3:194685390:C:A	1.91732e-06	-1.63579	-0.0726332
194685471	chr3:194685471:G:C	1.49872e-06	-1.64185	-0.312888
194685762	chr3:194685762:A:G	1.11626e-05	-1.33471e-10	0.0532236
194686115	chr3:194686115:G:A	1.11788e-06	-1.57938	-0.668539
194686238	chr3:194686238:A:C	1.54325e-06	-1.64011	-0.285342
194686252	chr3:194686252:A:G	1.56667e-06	-1.63939	-0.271002
194686268	chr3:194686268:G:A	7.0859e-07	-1.5056	-1.19823
194686291	chr3:194686291:A:G	1.62512e-06	-1.64797	-0.225797
194686475	chr3:194686475:T:C	1.54912e-06	-1.64313	-0.278532
194686480	chr3:194686480:T:C	3.71483e-06	-1.33471e-10	-1.04701
194686660	chr3:194686660:C:G	7.35374e-06	-0.364138	-2.69129e-10
194687682	chr3:194687682:G:GCGGCAGAGGGAGATC	1.15224e-05	-1.33471e-10	0.0849416
194687703	chr3:194687703:G:C	1.04133e-05	-1.33471e-10	-0.0162595
194687715	chr3:194687715:G:A	3.79545e-06	-1.33471e-10	-1.02554
194687975	chr3:194687975:A:G	1.57256e-06	-1.64853	-0.258117
194688135	chr3:194688135:C:A	3.27669e-06	-1.33471e-10	-1.17251
194688308	chr3:194688308:G:A	9.06963e-06	-1.33471e-10	-0.154416
194689214	chr3:194689214:G:A	5.17078e-06	-1.33471e-10	-0.716324
194689231	chr3:194689231:G:C	3.64858e-06	-1.33471e-10	-1.06501
194689580	chr3:194689580:G:T	2.42123e-06	-1.47507	-2.69129e-10
194690425	chr3:194690425:C:G	9.14111e-07	-1.30183	-1.14732
194690500	chr3:194690500:C:CAAG	1.27267e-06	-1.47413	-0.644094
194690745	chr3:194690745:C:T	3.69781e-06	-1.33471e-10	-1.05161
194691590	chr3:194691590:G:A	4.07016e-06	-1.33471e-10	-0.955665
194692513	chr3:194692513:G:A	2.27554e-06	-1.54798	0.0108514
194693211	chr3:194693211:C:T	8.1498e-07	-1.34121	-1.22273
194693381	chr3:194693381:C:G	4.22943e-06	-1.6046	0.68732
194693418	chr3:194693418:C:A	7.05705e-07	-1.53131	-1.17659
194693737	chr3:194693737:G:A	1.04894e-05	-1.64467	1.63569
194694158	chr3:194694158:G:A	3.45522e-06	-1.33471e-10	-1.11946
194694324	chr3:194694324:T:C	8.29795e-07	-1.50194	-1.04398
194694564	chr3:194694564:A:G	2.61409e-06	-0.211867	-1.18657
194695158	chr3:194695158:A:G	2.10717e-06	-0.436261	-1.17774
194695212	chr3:194695212:C:T	1.12532e-06	-1.46518	-0.776096
194695353	chr3:194695353:T:A	8.9488e-06	-1.33471e-10	-0.167829
194695481	chr3:194695481:A:G	1.22727e-06	-1.25067	-0.903882
194695745	chr3:194695745:T:G	6.97013e-07	-1.63682	-1.08348
194695894	chr3:194695894:C:A	4.66712e-06	-1.33471e-10	-0.818806
194695975	chr3:194695975:G:A	3.10366e-06	-1.33471e-10	-1.22677
194696093	chr3:194696093:A:G	3.12299e-06	-0.306165	-0.914393
194696099	chr3:194696099:TAA:T	4.23552e-06	-1.04343	0.127585
194696102	chr3:194696102:AAG:A	2.45876e-06	-1.45969	-2.69129e-10
194696300	chr3:194696300:C:T	2.05772e-06	-1.63775	-2.69129e-10
194696359	chr3:194696359:G:A	1.13427e-06	-1.50545	-0.727904
194696591	chr3:194696591:G:A	3.48316e-06	0.0813486	-1.19276
194696875	chr3:194696875:CCAA:C	3.31756e-06	-1.33471e-10	-1.16012
194697397	chr3:194697397:C:T	6.36558e-07	-1.59204	-1.21899
194697464	chr3:194697464:C:T	3.15103e-06	-1.33471e-10	-1.21162
194697468	chr3:194697468:G:A	1.78858e-06	-1.42125	-0.356673
194697598	chr3:194697598:C:T	3.45528e-06	-1.33471e-10	-1.11944
194697659	chr3:194697659:T:C	2.07438e-06	-1.62969	-2.69129e-10
194697799	chr3:194697799:C:T	9.25562e-07	-1.50535	-0.931352
194697831	chr3:194697831:T:C	6.8732e-06	-1.33471e-10	-0.431718
194698395	chr3:194698395:G:A	3.472e-06	-1.33471e-10	-1.11462
194698475	chr3:194698475:A:C	7.6992e-06	-1.33471e-10	-0.318231
194698485	chr3:194698485:A:G	7.59041e-06	-1.33471e-10	-0.332462
194698596	chr3:194698596:T:C	4.1049e-06	-1.33471e-10	-0.947168
194698635	chr3:194698635:T:TG	3.36401e-06	-1.33471e-10	-1.14621
194698654	chr3:194698654:C:T	2.25184e-06	-1.5476	-2.69129e-10
194698698	chr3:194698698:A:G	3.68945e-06	-1.33471e-10	-1.05387
194698802	chr3:194698802:C:A	1.20543e-06	-1.31042	-0.862084
194698811	chr3:194698811:T:C	8.80853e-06	-0.183627	-2.69129e-10
194698992	chr3:194698992:T:C	3.23117e-06	-1.18173	-0.00477148
194699081	chr3:194699081:T:C	1.62242e-06	-1.63327	-0.242161
194699271	chr3:194699271:C:T	2.29477e-06	-0.315819	-1.2129
194699390	chr3:194699390:C:T	9.69599e-06	-1.33471e-10	-0.0876351
194699700	chr3:194699700:G:A	3.11772e-06	-1.33471e-10	-1.22225
194699752	chr3:194699752:C:T	2.08928e-06	-1.62253	-2.69129e-10
194699854	chr3:194699854:C:G	1.60932e-06	-0.856852	-1.02668
194700176	chr3:194700176:C:A	2.15407e-06	-0.40014	-1.19185
194700319	chr3:194700319:G:A	7.62825e-06	-1.33471e-10	-0.327489
194700533	chr3:194700533:C:T	3.15898e-06	-1.33471e-10	-1.2091
194700567	chr3:194700567:C:T	1.64757e-06	-0.896749	-0.963296
194701014	chr3:194701014:G:A	8.30583e-07	-1.43926	-1.10572
194701082	chr3:194701082:G:A	1.14826e-05	-1.33471e-10	0.0814837
194701186	chr3:194701186:A:G	2.1257e-06	-1.60525	-2.69129e-10
194701583	chr3:194701583:A:G	1.32773e-06	-0.947324	-1.12855
194701689	chr3:194701689:A:G	5.64882e-06	-1.33471e-10	-0.6279
194702182	chr3:194702182:G:A	3.31435e-06	-0.230855	-0.930231
194702213	chr3:194702213:C:T	8.34608e-06	-1.33471e-10	-0.237555
194702495	chr3:194702495:G:A	1.23551e-06	-1.23061	-0.917251
194702540	chr3:194702540:G:A	1.03509e-06	-1.58133	-0.743526
194702633	chr3:194702633:A:G	6.98979e-07	-1.58807	-1.12941
194702661	chr3:194702661:G:A	3.29107e-06	-1.33471e-10	-1.16813
194702903	chr3:194702903:CT:C	1.60477e-05	1.31302	-0.896802
194703605	chr3:194703605:CAT:C	1.16863e-05	-1.33471e-10	0.0990729
194703706	chr3:194703706:G:A	1.28686e-06	-1.1641	-0.943037
194704091	chr3:194704091:A:C	6.92188e-06	-1.33471e-10	-0.424661
194704210	chr3:194704210:C:A	6.91746e-06	-1.33471e-10	-0.425299
194704438	chr3:194704438:T:C	3.4121e-06	-1.33471e-10	-1.13202
194704581	chr3:194704581:A:T	6.5277e-07	-1.55446	-1.23142
194704582	chr3:194704582:A:C	6.51967e-07	-1.55577	-1.23134
194704718	chr3:194704718:A:G	1.17836e-06	-1.21696	-0.978261
194704728	chr3:194704728:A:G	4.01892e-06	-1.33471e-10	-0.968334
194704869	chr3:194704869:T:C	9.27878e-06	-1.33471e-10	-0.131617
194704878	chr3:194704878:T:C	3.12736e-06	-1.33471e-10	-1.21916
194705391	chr3:194705391:C:T	3.08923e-06	-1.33471e-10	-1.23143
194705444	chr3:194705444:T:C	3.1272e-06	-1.33471e-10	-1.21921
194705555	chr3:194705555:T:C	6.55263e-07	-1.613	-1.16907
194705889	chr3:194705889:C:T	5.93827e-07	-1.65214	-1.22838
194706076	chr3:194706076:C:T	4.41642e-06	-1.33471e-10	-0.874018
194706141	chr3:194706141:C:T	8.27978e-06	-0.245531	-2.69129e-10
194706546	chr3:194706546:T:C	3.64418e-06	0.128071	-1.19429
194706869	chr3:194706869:C:T	3.12586e-06	-1.33471e-10	-1.21964
194706952	chr3:194706952:C:T	4.10695e-06	-1.33471e-10	-0.946668
194707137	chr3:194707137:G:A	5.2482e-06	-1.33471e-10	-0.701463
194707877	chr3:194707877:C:T	3.2385e-06	-1.33471e-10	-1.18424
194708019	chr3:194708019:T:A	2.24665e-06	-0.318873	-1.23104
194708178	chr3:194708178:C:T	3.64906e-06	-1.33471e-10	-1.06488
194708502	chr3:194708502:C:T	6.4674e-07	-1.64636	-1.1488
194708535	chr3:194708535:A:G	6.68743e-07	-1.63654	-1.12516
194708642	chr3:194708642:T:C	5.93433e-07	-1.65261	-1.22857
194708784	chr3:194708784:T:C	5.92819e-07	-1.65423	-1.22798
194708876	chr3:194708876:G:A	3.24246e-06	-1.33471e-10	-1.18302
194708911	chr3:194708911:G:A	5.93252e-07	-1.65394	-1.22755
194708996	chr3:194708996:G:A	5.96324e-07	-1.64478	-1.23154
194709281	chr3:194709281:A:C	4.21745e-06	-1.33471e-10	-0.920117
194709500	chr3:194709500:A:G	1.12516e-05	-1.33471e-10	0.0611665
194710029	chr3:194710029:C:T	1.44396e-06	-0.769709	-1.22225
194710080	chr3:194710080:G:A	6.96376e-06	-1.33471e-10	-0.418628
194710121	chr3:194710121:C:T	1.39613e-05	0.276944	-2.69129e-10
194710123	chr3:194710123:G:A	6.85987e-07	-1.62286	-1.11339
194710242	chr3:194710242:G:A	3.09046e-06	-1.33471e-10	-1.23103
194710506	chr3:194710506:A:G	3.10145e-06	-1.33471e-10	-1.22748
194710548	chr3:194710548:C:T	3.14897e-06	-1.33471e-10	-1.21227
194710731	chr3:194710731:G:A	6.48576e-07	-1.59149	-1.20083
194710754	chr3:194710754:G:A	3.12726e-06	-1.33471e-10	-1.21919
194711226	chr3:194711226:T:C	6.06692e-07	-1.65336	-1.20572
194711329	chr3:194711329:T:C	3.64906e-06	-1.33471e-10	-1.06488
194711853	chr3:194711853:G:C	3.44413e-06	-1.33471e-10	-1.12267
194712304	chr3:194712304:A:C	6.00763e-07	-1.64844	-1.22047
194712612	chr3:194712612:G:A	3.15493e-06	-1.33471e-10	-1.21038
194712823	chr3:194712823:T:C	3.22815e-06	-1.33471e-10	-1.18744
194713046	chr3:194713046:T:C	6.36393e-07	-1.64685	-1.16444
194713088	chr3:194713088:C:G	3.22761e-06	-1.33471e-10	-1.1876
194713123	chr3:194713123:G:A	3.79598e-06	-1.02541	-2.69129e-10
194713329	chr3:194713329:A:G	6.4303e-07	-1.5906	-1.21031
194713521	chr3:194713521:T:A	3.34949e-06	-1.33471e-10	-1.15054
194713586	chr3:194713586:A:G	7.39127e-06	-1.33471e-10	-0.359048
194713807	chr3:194713807:T:C	8.49537e-07	-1.31714	-1.20527
194714310	chr3:194714310:G:C	7.01653e-07	-1.55582	-1.15784
194714408	chr3:194714408:A:C	2.07916e-06	-0.441445	-1.18594
194714813	chr3:194714813:G:A	6.04778e-07	-1.6468	-1.21544
194714884	chr3:194714884:T:C	3.1151e-06	-1.33471e-10	-1.22309
194715405	chr3:194715405:C:T	3.15643e-06	-1.33471e-10	-1.2099
194715546	chr3:194715546:A:C	6.86212e-07	-1.5149	-1.22102
194715837	chr3:194715837:T:C	8.37063e-06	-1.33471e-10	-0.234619
194715892	chr3:194715892:C:CT	2.03723e-06	-1.64775	-2.69129e-10
194716103	chr3:194716103:T:C	8.46323e-07	-1.50797	-1.01824
194716142	chr3:194716142:C:T	3.91295e-06	-1.33471e-10	-0.995056
194716418	chr3:194716418:G:A	3.54661e-06	-1.33471e-10	-1.09335
194717579	chr3:194717579:G:A	6.71775e-07	-1.58515	-1.17203
194717605	chr3:194717605:G:A	4.33773e-06	-1.33471e-10	-0.891997
194717916	chr3:194717916:G:A	5.42795e-06	-0.667786	-2.69129e-10
194718151	chr3:194718151:A:G	5.94324e-07	-1.64806	-1.23162
194718252	chr3:194718252:G:A	3.11654e-06	-1.33471e-10	-1.22262
194718374	chr3:194718374:G:A	1.54489e-06	-1.1205	-0.803898
194718505	chr3:194718505:G:A	6.10506e-07	-1.63365	-1.21917
194718674	chr3:194718674:T:C	6.1849e-06	0.244901	-0.782138
194719085	chr3:194719085:C:T	3.09928e-06	-1.33471e-10	-1.22818
194719199	chr3:194719199:A:T	3.12187e-06	-1.33471e-10	-1.22091
194719226	chr3:194719226:G:A	4.29695e-06	-1.33471e-10	-0.901441
194719628	chr3:194719628:A:G	2.87398e-06	-1.30365	-2.69129e-10
194719987	chr3:194719987:T:C	2.14893e-06	-1.59438	-2.69129e-10
194720158	chr3:194720158:T:C	6.14626e-07	-1.63958	-1.20651
194720222	chr3:194720222:C:T	2.21623e-06	-0.829572	-0.733968
194720821	chr3:194720821:A:G	1.70281e-06	-0.679685	-1.14738
194721143	chr3:194721143:A:G	8.64292e-06	-1.33471e-10	-0.202607
194721174	chr3:194721174:T:C	3.0915e-06	-1.33471e-10	-1.23069
194721272	chr3:194721272:C:T	3.35875e-06	-1.33471e-10	-1.14778
194721323	chr3:194721323:T:C	6.6611e-07	-1.63126	-1.13439
194721395	chr3:194721395:T:C	6.0033e-07	-1.63856	-1.23106
194721410	chr3:194721410:C:T	3.1033e-06	-1.33471e-10	-1.22688
194722432	chr3:194722432:C:T	3.145e-06	-1.33471e-10	-1.21353
194722519	chr3:194722519:A:G	3.0888e-06	-1.33471e-10	-1.23156
194722553	chr3:194722553:C:T	3.15074e-06	-1.33471e-10	-1.21171
194722656	chr3:194722656:C:T	4.55126e-06	-1.33471e-10	-0.843943
194722831	chr3:194722831:G:A	6.32338e-07	-1.60636	-1.21132
194723011	chr3:194723011:A:G	9.92759e-07	-1.50617	-0.860449
194723370	chr3:194723370:T:A	2.31108e-06	-1.52163	-2.69129e-10
194723533	chr3:194723533:G:A	3.1e-06	-1.33471e-10	-1.22795
194723636	chr3:194723636:A:T	9.16772e-06	-1.33471e-10	-0.143659
194723703	chr3:194723703:G:A	3.16091e-06	-1.33471e-10	-1.20849
194723725	chr3:194723725:C:T	3.34226e-06	-0.363122	-0.78958
194723740	chr3:194723740:A:G	6.69354e-07	-1.63505	-1.12574
194723857	chr3:194723857:A:C	6.60771e-07	-1.64178	-1.13191
194723868	chr3:194723868:C:T	6.11408e-07	-1.63475	-1.21659
194724151	chr3:194724151:G:A	3.93331e-06	-1.33471e-10	-0.989868
194724181	chr3:194724181:C:G	6.64189e-07	-1.63515	-1.13339
194724330	chr3:194724330:G:A	7.18829e-07	-1.64495	-1.04453
194724584	chr3:194724584:A:G	6.07072e-07	-1.65397	-1.20449
194724875	chr3:194724875:G:C	9.33994e-06	-1.33471e-10	-0.125048
194724880	chr3:194724880:G:A	6.28448e-06	-1.33471e-10	-0.521265
194725157	chr3:194725157:C:T	3.29842e-06	-1.33471e-10	-1.16591
194725191	chr3:194725191:A:T	3.45869e-06	-1.33471e-10	-1.11846
194725198	chr3:194725198:T:C	3.52692e-06	-1.33471e-10	-1.09892
194725347	chr3:194725347:CAG:C	6.42281e-06	-1.33471e-10	-0.499491
194725505	chr3:194725505:T:G	6.09489e-07	-1.6541	-1.20039
194725510	chr3:194725510:G:A	6.17659e-07	-1.65405	-1.18712
194725886	chr3:194725886:G:T	2.38876e-06	-1.48857	-2.69129e-10
194725947	chr3:194725947:A:G	3.69286e-06	-1.33471e-10	-1.05295
194725964	chr3:194725964:A:G	5.2598e-06	-1.33471e-10	-0.699255
194726315	chr3:194726315:C:G	7.36843e-07	-1.5611	-1.10363
194726470	chr3:194726470:C:T	6.50554e-06	-1.33471e-10	-0.486693
194727453	chr3:194727453:G:C	5.28946e-06	-1.33471e-10	-0.693631
194727502	chr3:194727502:A:G	5.97482e-07	-1.64279	-1.23159
194727540	chr3:194727540:C:T	7.12879e-07	-1.49268	-1.20511
194728070	chr3:194728070:A:G	8.32342e-07	-1.43473	-1.10813
194728110	chr3:194728110:C:T	3.68284e-06	-1.33471e-10	-1.05566
194728195	chr3:194728195:C:A	2.2473e-06	-1.54962	-2.69129e-10
194728299	chr3:194728299:T:A	7.22332e-07	-1.56185	-1.12277
194728557	chr3:194728557:C:G	3.19772e-06	-1.33471e-10	-1.19691
194728573	chr3:194728573:A:G	4.1547e-06	-1.33471e-10	-0.935108
194728936	chr3:194728936:G:C	9.76348e-07	-1.427	-0.956283
194729119	chr3:194729119:A:G	4.02737e-06	-1.33471e-10	-0.966235
194729265	chr3:194729265:T:C	4.94204e-06	-0.76157	-2.69129e-10
194730060	chr3:194730060:T:C	3.37756e-06	-1.33471e-10	-1.14219
194731031	chr3:194731031:T:C	3.51207e-06	-1.33471e-10	-1.10314
194731397	chr3:194731397:G:T	8.83189e-07	-1.63564	-0.847922
194731413	chr3:194731413:TG:T	3.12221e-06	-1.33471e-10	-1.22081
194731564	chr3:194731564:G:A	6.83284e-07	-1.57139	-1.1688
194731650	chr3:194731650:G:A	2.60841e-06	-1.40061	-2.69129e-10
194731663	chr3:194731663:G:T	3.28601e-06	-1.33471e-10	-1.16967
194731960	chr3:194731960:T:C	6.13607e-07	-1.65209	-1.19566
194732352	chr3:194732352:G:T	1.16949e-06	-1.51075	-0.692028
194732491	chr3:194732491:G:A	3.20006e-06	-1.33471e-10	-1.19618
194732572	chr3:194732572:T:C	3.27656e-06	-1.33471e-10	-1.17255
194732623	chr3:194732623:A:G	3.58632e-06	-1.33471e-10	-1.08222
194732639	chr3:194732639:C:T	4.19266e-06	-1.33471e-10	-0.926013
194732789	chr3:194732789:C:T	1.17052e-06	-1.49165	-0.710248
194732802	chr3:194732802:G:A	4.20947e-06	-1.33471e-10	-0.922012
194732837	chr3:194732837:G:A	9.16974e-07	-1.5855	-0.860521
194733130	chr3:194733130:G:A	1.19321e-06	-1.49037	-0.692329
194733316	chr3:194733316:T:C	1.27038e-06	-1.44376	-0.676273
194733341	chr3:194733341:T:C	7.52196e-07	-1.6511	-0.993006
194733600	chr3:194733600:T:C	3.65931e-06	-1.33471e-10	-1.06207
194733865	chr3:194733865:T:C	1.17525e-06	-1.4766	-0.72126
194734243	chr3:194734243:A:G	3.12328e-06	-1.33471e-10	-1.22046
194734438	chr3:194734438:G:A	3.96689e-06	-1.33471e-10	-0.981367
194734762	chr3:194734762:C:T	3.12383e-06	-1.33471e-10	-1.22029
194734812	chr3:194734812:T:C	5.07285e-06	-1.58582	0.850378
194735037	chr3:194735037:G:A	5.20819e-06	-1.33471e-10	-0.709115
194735084	chr3:194735084:G:T	3.1282e-06	-1.33471e-10	-1.21889
194735811	chr3:194735811:T:C	1.39033e-06	-1.64621	-0.383602
194735909	chr3:194735909:G:T	1.43632e-06	-0.9064	-1.09087
194735910	chr3:194735910:C:T	1.42421e-06	-0.901935	-1.1038
194736300	chr3:194736300:AGGTCTGTTGTTCTGCTGCAGTGGTTT:A	2.46132e-05	-1.33471e-10	0.843937
194736325	chr3:194736325:T:C	2.07945e-06	-1.62724	-2.69129e-10
194736335	chr3:194736335:G:GT	1.48965e-06	-1.62428	-0.336526
194736521	chr3:194736521:C:T	3.35571e-06	-1.33471e-10	-1.14868
194736777	chr3:194736777:C:T	3.20809e-06	-1.33471e-10	-1.19367
194736963	chr3:194736963:C:T	5.49578e-05	1.64722	-2.69129e-10
194737052	chr3:194737052:A:G	3.3164e-06	-1.33471e-10	-1.16047
194737153	chr3:194737153:C:G	1.77671e-06	-1.63509	-0.1495
194737266	chr3:194737266:C:T	3.24126e-06	-1.33471e-10	-1.18339
194737441	chr3:194737441:C:T	3.09483e-06	-1.33471e-10	-1.22961
194737684	chr3:194737684:C:T	3.38424e-06	-1.33471e-10	-1.14022
194737834	chr3:194737834:A:G	7.67794e-07	-1.44261	-1.18097
194737904	chr3:194737904:T:C	3.42972e-06	-1.33471e-10	-1.12687
194738022	chr3:194738022:C:T	3.19e-06	-1.33471e-10	-1.19933
194738046	chr3:194738046:T:G	6.53763e-06	-1.33471e-10	-0.481773
194738553	chr3:194738553:C:T	2.81697e-05	-1.33471e-10	0.978899
194738783	chr3:194738783:G:C	9.43071e-07	-1.53825	-0.879712
194739529	chr3:194739529:C:T	3.51991e-06	-1.33471e-10	-1.10091
194739553	chr3:194739553:A:AG	3.9001e-06	-1.33471e-10	-0.998345
194739645	chr3:194739645:C:A	6.14079e-06	-1.33471e-10	-0.544394
194740229	chr3:194740229:C:T	5.2072e-05	-1.33471e-10	1.59328
194740833	chr3:194740833:C:T	3.13843e-06	-1.33471e-10	-1.21562
194740936	chr3:194740936:C:T	7.30505e-07	-1.51214	-1.16123
194741299	chr3:194741299:GAA:G	3.84651e-06	-1.33471e-10	-1.01218
194741420	chr3:194741420:C:G	4.9393e-06	-1.33471e-10	-0.762123
194741499	chr3:194741499:C:T	7.22043e-07	-1.57162	-1.1134
194741685	chr3:194741685:G:A	2.72897e-06	-1.14193	-0.213493
194741758	chr3:194741758:C:T	2.95009e-06	-1.27751	-2.69129e-10
194742018	chr3:194742018:C:G	2.54991e-06	-1.42329	-2.69129e-10
194742212	chr3:194742212:C:T	1.08884e-06	-1.61386	-0.660372
194743316	chr3:194743316:C:T	8.41954e-07	-1.50138	-1.03
194743426	chr3:194743426:G:A	4.01667e-06	-1.33471e-10	-0.968896
194744062	chr3:194744062:G:A	6.18636e-05	2.37999	-0.614403
194744320	chr3:194744320:T:C	2.11257e-05	-1.33471e-10	0.691143
194744504	chr3:194744504:A:G	7.83868e-07	-1.63198	-0.97088
194745705	chr3:194745705:C:T	1.35881e-06	-1.53513	-0.517607
194746006	chr3:194746006:G:C	1.20019e-06	-1.4519	-0.724963
194746085	chr3:194746085:T:C	1.18834e-06	-1.51338	-0.673413
194746240	chr3:194746240:C:T	2.87912e-06	-1.30186	-2.69129e-10
194746413	chr3:194746413:A:C	6.75845e-07	-1.52151	-1.22963
194746427	chr3:194746427:T:C	8.91119e-07	-1.24998	-1.22465
194746455	chr3:194746455:C:T	3.0937e-06	-1.33471e-10	-1.22998
194746518	chr3:194746518:C:T	1.82061e-05	-1.33471e-10	0.54241
194747158	chr3:194747158:A:G	3.62344e-06	-1.33471e-10	-1.07192
194747395	chr3:194747395:T:C	7.35867e-07	-1.65372	-1.01234
194747400	chr3:194747400:T:A	7.79713e-06	-1.33471e-10	-0.305591
194747460	chr3:194747460:G:A	2.2417e-05	0.750474	-2.69129e-10
194747737	chr3:194747737:A:G	2.3389e-06	-0.329825	-1.17984
194748273	chr3:194748273:G:T	4.19428e-06	-1.33471e-10	-0.925626
194748337	chr3:194748337:G:C	6.12778e-07	-1.63561	-1.21349
194748405	chr3:194748405:C:T	2.08479e-06	-1.62468	-2.69129e-10
194748460	chr3:194748460:G:A	3.50305e-06	-1.33471e-10	-1.10571
194748779	chr3:194748779:G:T	5.34271e-06	-1.33471e-10	-0.683615
194748999	chr3:194748999:A:G	5.03694e-06	-1.33471e-10	-0.74255
194749159	chr3:194749159:G:A	6.62918e-07	-1.53893	-1.23152
194749262	chr3:194749262:C:T	6.73534e-07	-1.52608	-1.22848
194749382	chr3:194749382:G:A	3.13091e-06	-1.33471e-10	-1.21802
194749631	chr3:194749631:C:T	6.67952e-07	-1.54759	-1.2153
194749903	chr3:194749903:T:C	1.00236e-06	-1.61571	-0.741289
194749988	chr3:194749988:G:A	6.51548e-07	-1.5565	-1.23125
194750346	chr3:194750346:C:T	3.09421e-06	-1.33471e-10	-1.22981
194750419	chr3:194750419:G:A	3.36699e-06	-1.33471e-10	-1.14533
194750678	chr3:194750678:G:A	6.20165e-07	-1.60714	-1.22998
194750889	chr3:194750889:A:T	3.15011e-06	-1.33471e-10	-1.21191
194751085	chr3:194751085:G:A	1.45421e-06	-1.13798	-0.846906
194751387	chr3:194751387:G:A	3.10847e-06	-1.33471e-10	-1.22522
194751516	chr3:194751516:TA:T	2.08033e-06	-1.62682	-2.69129e-10
194751537	chr3:194751537:T:C	3.0956e-06	-1.33471e-10	-1.22937
194751636	chr3:194751636:G:GGTACAGTAAAAATACAGTGT	3.09201e-06	-1.33471e-10	-1.23053
194751877	chr3:194751877:T:C	6.87413e-07	-1.6283	-1.10586
194751885	chr3:194751885:C:G	1.00239e-05	-1.33471e-10	-0.0543777
194752040	chr3:194752040:A:G	3.38913e-06	-1.33471e-10	-1.13877
194752249	chr3:194752249:G:A	6.5485e-07	-1.5554	-1.22729
194752417	chr3:194752417:A:T	7.41232e-05	-1.33471e-10	1.94638
194753063	chr3:194753063:A:T	3.10315e-06	-1.33471e-10	-1.22693
194753218	chr3:194753218:C:T	1.16128e-06	-1.60387	-0.605961
194753219	chr3:194753219:A:G	1.20705e-06	-1.60003	-0.571146
194753266	chr3:194753266:C:T	6.88524e-06	-1.33471e-10	-0.429967
194753490	chr3:194753490:T:C	8.28042e-07	-1.54067	-1.00737
194753535	chr3:194753535:G:A	1.07991e-06	-1.62576	-0.656712
194753698	chr3:194753698:C:T	1.08091e-06	-1.63243	-0.649115
194753721	chr3:194753721:G:A	3.51774e-06	-1.33471e-10	-1.10153
194753763	chr3:194753763:C:T	1.11836e-05	-1.33471e-10	0.0550993
194753806	chr3:194753806:G:A	1.17999e-05	-1.33471e-10	0.108742
194753810	chr3:194753810:T:A	7.08358e-07	-1.65382	-1.05033
194753950	chr3:194753950:A:G	2.09197e-06	-0.507329	-1.11391
194754025	chr3:194754025:C:T	7.1323e-07	-1.65386	-1.04344
194754135	chr3:194754135:T:A	1.12001e-05	-1.33471e-10	0.0565786
194754152	chr3:194754152:C:T	6.33636e-07	-1.58416	-1.23147
194754199	chr3:194754199:A:G	6.71613e-07	-1.64342	-1.114
194754406	chr3:194754406:G:A	1.09515e-05	-1.33471e-10	0.0341259
194754463	chr3:194754463:T:C	1.4648e-05	-1.33471e-10	0.324955
194754474	chr3:194754474:G:A	6.37504e-07	-1.57798	-1.23157
194754552	chr3:194754552:C:T	3.13663e-06	-1.33471e-10	-1.2162
194754745	chr3:194754745:T:G	6.53024e-07	-1.65395	-1.13154
194754866	chr3:194754866:G:T	5.25482e-06	-1.33471e-10	-0.700202
194755034	chr3:194755034:G:A	1.11891e-05	-1.33471e-10	0.055594
194755179	chr3:194755179:A:G	7.50634e-07	-1.65423	-0.991958
194755241	chr3:194755241:C:T	5.53515e-06	-1.33471e-10	-0.648229
194755462	chr3:194755462:A:G	3.1015e-06	-1.33471e-10	-1.22746
194755672	chr3:194755672:C:T	6.57669e-07	-1.573	-1.20541
194755730	chr3:194755730:T:C	9.71801e-07	-1.63557	-0.752385
194755739	chr3:194755739:G:A	9.4012e-07	-1.62991	-0.791182
194755753	chr3:194755753:C:T	9.68767e-07	-1.6339	-0.757183
194755782	chr3:194755782:G:A	1.19981e-06	-1.10869	-1.0685
194756097	chr3:194756097:T:C	6.01468e-06	0.558811	-1.12396
194756126	chr3:194756126:C:T	4.816e-06	-1.33471e-10	-0.787404
194756267	chr3:194756267:A:G	1.24141e-06	-1.64626	-0.496835
194756305	chr3:194756305:C:T	8.92716e-07	-1.62376	-0.849075
194756364	chr3:194756364:G:T	3.47442e-06	-1.33471e-10	-1.11392
194756376	chr3:194756376:G:T	4.49698e-06	-1.33471e-10	-0.855941
194757040	chr3:194757040:T:C	6.12247e-07	-1.62554	-1.22443
194757186	chr3:194757186:C:T	2.27245e-06	-1.11374	-0.424743
194757299	chr3:194757299:G:A	1.19359e-06	-1.13027	-1.05211
194757432	chr3:194757432:G:A	7.20187e-07	-1.46102	-1.22658
194757625	chr3:194757625:G:C	1.5841e-05	-1.33471e-10	0.403251
194757682	chr3:194757682:A:G	6.57439e-07	-1.56193	-1.21682
194757702	chr3:194757702:A:T	3.10071e-06	-1.33471e-10	-1.22772
194757822	chr3:194757822:T:C	1.60615e-05	-1.33471e-10	0.417079
194757895	chr3:194757895:T:C	1.38737e-05	-1.33471e-10	0.270647
194757959	chr3:194757959:G:A	6.25354e-07	-1.60664	-1.22215
194757996	chr3:194757996:G:A	1.59933e-05	-1.33471e-10	0.41282
194758303	chr3:194758303:C:T	6.58704e-07	-1.55363	-1.2232
194758392	chr3:194758392:T:C	4.20445e-06	-1.33471e-10	-0.923204
194758626	chr3:194758626:G:A	1.37559e-05	-1.33471e-10	0.262122
194758634	chr3:194758634:G:A	3.46271e-06	-1.33471e-10	-1.1173
194758680	chr3:194758680:T:C	1.0097e-06	-1.59072	-0.758975
194758726	chr3:194758726:G:A	6.62252e-07	-1.5509	-1.22056
194758740	chr3:194758740:G:A	9.40978e-07	-1.60488	-0.815307
194758819	chr3:194758819:G:A	3.34991e-06	-1.33471e-10	-1.15041
194758893	chr3:194758893:C:T	6.58754e-07	-1.55288	-1.22387
194759105	chr3:194759105:G:A	1.0234e-05	-1.33471e-10	-0.0336356
194759202	chr3:194759202:C:T	3.37933e-06	-1.33471e-10	-1.14167
194759439	chr3:194759439:G:A	1.59427e-06	-0.818437	-1.07449
194759503	chr3:194759503:C:T	4.31847e-06	-1.33471e-10	-0.896447
194759515	chr3:194759515:T:G	9.25814e-07	-1.60662	-0.829804
194759529	chr3:194759529:G:A	7.84425e-07	-1.37363	-1.22852
194759839	chr3:194759839:A:G	8.44359e-07	-1.34713	-1.18139
194759892	chr3:194759892:G:A	1.21124e-06	-1.12763	-1.04008
194760099	chr3:194760099:T:G	1.36423e-05	-1.33471e-10	0.253826
194760316	chr3:194760316:T:C	5.93059e-06	-1.33471e-10	-0.579223
194760489	chr3:194760489:G:A	8.02246e-06	-1.33471e-10	-0.277102
194760785	chr3:194760785:T:C	5.6412e-06	-1.33471e-10	-0.629251
194761227	chr3:194761227:T:C	5.3215e-06	-1.33471e-10	-0.687593
194761689	chr3:194761689:A:G	7.76737e-07	-1.44138	-1.17062
194761726	chr3:194761726:G:A	7.3583e-07	-1.49236	-1.17375
194761826	chr3:194761826:A:G	7.14391e-07	-1.46539	-1.23028
194762218	chr3:194762218:C:T	6.8224e-06	-1.33471e-10	-0.439136
194762302	chr3:194762302:A:G	3.60204e-06	-1.33471e-10	-1.07785
194763197	chr3:194763197:A:G	7.02524e-06	0.768861	-1.1787
194763232	chr3:194763232:C:T	3.34802e-06	-1.33471e-10	-1.15098
194763256	chr3:194763256:T:C	7.02508e-07	-1.48892	-1.22352
194763298	chr3:194763298:T:C	4.39542e-05	-1.33471e-10	1.4238
194763551	chr3:194763551:C:A	6.17227e-07	-1.61035	-1.23151
194763792	chr3:194763792:T:C	2.10165e-06	-1.61662	-2.69129e-10
194764139	chr3:194764139:C:T	0.000129742	2.5062	-2.69129e-10
194764214	chr3:194764214:T:C	8.35043e-07	-1.37744	-1.16218
194764343	chr3:194764343:T:G	3.51687e-06	-1.33471e-10	-1.10178
194764748	chr3:194764748:C:T	4.69537e-06	-1.33471e-10	-0.812771
194764936	chr3:194764936:G:T	3.69838e-06	-1.33471e-10	-1.05145
194765083	chr3:194765083:G:A	3.10192e-06	-1.33471e-10	-1.22733
194766034	chr3:194766034:C:T	3.14487e-06	-1.33471e-10	-1.21358
194766366	chr3:194766366:C:T	3.49578e-06	-1.33471e-10	-1.10779
194766442	chr3:194766442:A:G	3.67352e-06	-1.33471e-10	-1.0582
194766583	chr3:194766583:GAAATAAAAA:G	3.75082e-06	-1.33471e-10	-1.03737
194766775	chr3:194766775:T:C	2.02464e-05	-1.33471e-10	0.648629
194767091	chr3:194767091:G:A	3.12614e-06	-1.33471e-10	-1.21955
194767190	chr3:194767190:T:A	8.81788e-07	-1.62304	-0.862108
194767228	chr3:194767228:T:C	8.55659e-07	-1.42528	-1.08995
194767368	chr3:194767368:C:G	3.28039e-06	-1.33471e-10	-1.17139
194767384	chr3:194767384:C:T	3.76785e-06	-1.33471e-10	-1.03284
194767522	chr3:194767522:C:T	3.20543e-06	-1.33471e-10	-1.1945
194767875	chr3:194767875:A:T	3.12614e-06	-1.33471e-10	-1.21955
194767975	chr3:194767975:C:G	3.3215e-06	-1.33471e-10	-1.15893
194767982	chr3:194767982:CA:C	3.32107e-06	-1.33471e-10	-1.15906
194768004	chr3:194768004:C:T	6.7825e-06	-1.33471e-10	-0.445002
194768156	chr3:194768156:C:T	4.11729e-06	-0.944153	-2.69129e-10
194768276	chr3:194768276:G:A	3.14764e-06	-1.33471e-10	-1.2127
194768423	chr3:194768423:A:G	3.36053e-06	-1.33471e-10	-1.14725
194768435	chr3:194768435:GT:G	3.36086e-06	-1.33471e-10	-1.14715
194768444	chr3:194768444:CCTT:C	3.33562e-06	-1.33471e-10	-1.15469
194768461	chr3:194768461:T:C	3.35693e-06	-1.33471e-10	-1.14832
194768478	chr3:194768478:T:C	3.36053e-06	-1.33471e-10	-1.14725
194768739	chr3:194768739:T:A	3.10912e-06	-1.33471e-10	-1.22501
194768842	chr3:194768842:T:C	6.1057e-07	-1.64056	-1.21215
194768880	chr3:194768880:G:C	6.62844e-07	-1.57795	-1.19261
194769008	chr3:194769008:C:T	1.21499e-06	-1.6233	-0.541312
194769407	chr3:194769407:T:G	3.20287e-06	-1.33471e-10	-1.1953
194769548	chr3:194769548:T:A	3.4513e-06	-1.33471e-10	-1.1206
194769761	chr3:194769761:G:T	3.09314e-06	-1.33471e-10	-1.23016
194769771	chr3:194769771:A:G	5.21215e-05	-1.33471e-10	1.59423
194769832	chr3:194769832:A:C	1.68622e-05	-1.33471e-10	0.465724
194770118	chr3:194770118:T:C	2.06814e-06	-1.6327	-2.69129e-10
194770193	chr3:194770193:C:T	3.19211e-06	-1.33471e-10	-1.19867
194770235	chr3:194770235:C:A	6.05006e-06	0.66258	-1.22186
194770271	chr3:194770271:C:A	3.08895e-06	-1.33471e-10	-1.23152
194770404	chr3:194770404:G:A	3.92516e-06	-1.33471e-10	-0.99194
194770767	chr3:194770767:G:T	9.57011e-07	-1.23264	-1.17065
194771094	chr3:194771094:G:C	3.25319e-06	-1.33471e-10	-1.17971
194771391	chr3:194771391:T:C	2.91806e-05	-1.33471e-10	1.01416
194771833	chr3:194771833:G:T	3.08895e-06	-1.33471e-10	-1.23152
194772228	chr3:194772228:C:T	7.48658e-06	-1.33471e-10	-0.346235
194772278	chr3:194772278:C:A	3.17011e-06	-1.33471e-10	-1.20558
194772317	chr3:194772317:G:A	3.08933e-06	-1.33471e-10	-1.23139
194772570	chr3:194772570:G:T	3.55994e-06	-1.33471e-10	-1.0896
194772721	chr3:194772721:G:A	2.10811e-05	1.4393	-0.750266
194772832	chr3:194772832:A:C	5.19833e-05	-1.33471e-10	1.59157
194772871	chr3:194772871:C:T	3.10936e-06	-1.33471e-10	-1.22493
194772921	chr3:194772921:C:T	3.08947e-06	-1.33471e-10	-1.23135
194772946	chr3:194772946:T:C	3.08895e-06	-1.33471e-10	-1.23152
194773081	chr3:194773081:C:T	3.0889e-06	-1.33471e-10	-1.23153
194773115	chr3:194773115:C:T	3.54808e-06	-1.33471e-10	-1.09294
194773201	chr3:194773201:C:T	3.0965e-06	-1.33471e-10	-1.22908
194773244	chr3:194773244:A:G	1.2291e-06	-1.48071	-0.672356
194773288	chr3:194773288:TCTTCTCTGACA:T	3.41769e-06	-1.33471e-10	-1.13038
194773351	chr3:194773351:G:A	3.08895e-06	-1.33471e-10	-1.23152
194773487	chr3:194773487:TG:T	3.42713e-06	-1.33471e-10	-1.12762
194773757	chr3:194773757:G:A	2.20037e-06	-1.57072	-2.69129e-10
194773869	chr3:194773869:G:A	3.78685e-06	-1.33471e-10	-1.02781
194774320	chr3:194774320:A:C	3.08891e-06	-1.33471e-10	-1.23153
194774436	chr3:194774436:A:G	3.38578e-06	-1.33471e-10	-1.13976
194774582	chr3:194774582:TA:T	4.72844e-06	-1.33471e-10	-0.805753
194774675	chr3:194774675:A:G	3.08885e-06	-1.33471e-10	-1.23155
194774785	chr3:194774785:T:C	3.08904e-06	-1.33471e-10	-1.23149
194774828	chr3:194774828:G:A	1.30465e-05	-1.33471e-10	0.209171
194774928	chr3:194774928:C:T	5.08115e-06	-1.33471e-10	-0.73381
194774944	chr3:194774944:CTG:C	3.08891e-06	-1.33471e-10	-1.23153
194775017	chr3:194775017:G:A	3.09058e-06	-1.33471e-10	-1.23099
194775134	chr3:194775134:T:C	1.23407e-06	-0.93684	-1.21219
194775394	chr3:194775394:T:G	3.21921e-06	-1.33471e-10	-1.19021
194775712	chr3:194775712:C:T	5.49735e-06	0.559195	-1.21428
194775713	chr3:194775713:G:A	3.10769e-06	-1.33471e-10	-1.22547
194776024	chr3:194776024:G:A	3.8754e-06	-1.33471e-10	-1.0047
194776034	chr3:194776034:C:T	1.39195e-06	-1.60518	-0.423466
194776117	chr3:194776117:T:C	8.62684e-07	-1.43403	-1.07303
194776345	chr3:194776345:A:G	3.10575e-06	-1.33471e-10	-1.22609
194776357	chr3:194776357:G:A	3.08986e-06	-1.33471e-10	-1.23122
194776392	chr3:194776392:G:A	3.32285e-06	-1.33471e-10	-1.15852
194776631	chr3:194776631:C:T	1.01082e-06	-1.58946	-0.759134
194777224	chr3:194777224:C:T	3.08895e-06	-1.33471e-10	-1.23152
194777389	chr3:194777389:C:T	4.13623e-06	0.197653	-1.13722
194777552	chr3:194777552:A:G	3.37192e-06	-1.33471e-10	-1.14387
194777767	chr3:194777767:C:T	3.90722e-06	0.123262	-1.11978
194777777	chr3:194777777:C:T	4.7291e-06	-1.33471e-10	-0.805613
194777950	chr3:194777950:C:T	4.83273e-06	-1.33471e-10	-0.783937
194777958	chr3:194777958:C:T	4.68117e-06	-1.33471e-10	-0.8158
194778075	chr3:194778075:A:T	3.28142e-06	-1.33471e-10	-1.17107
194778348	chr3:194778348:C:T	4.6598e-06	-1.33471e-10	-0.820375
194778822	chr3:194778822:A:G	9.39144e-07	-1.56435	-0.857783
194778898	chr3:194778898:A:G	4.67088e-06	-1.33471e-10	-0.818001
194778988	chr3:194778988:GC:G	6.18248e-06	-1.33471e-10	-0.537629
194779015	chr3:194779015:G:C	3.47995e-06	-1.33471e-10	-1.11233
194779043	chr3:194779043:T:C	1.19601e-06	-1.52741	-0.652953
194779227	chr3:194779227:C:T	3.10459e-06	-1.33471e-10	-1.22647
194779228	chr3:194779228:G:A	3.50876e-06	-1.33471e-10	-1.10408
194779298	chr3:194779298:G:A	7.79261e-06	-1.33471e-10	-0.306171
194779360	chr3:194779360:G:A	4.71053e-06	-1.33471e-10	-0.809548
194779628	chr3:194779628:A:G	3.16004e-06	-0.952842	-0.255922
194779643	chr3:194779643:T:C	4.31632e-05	2.46722	-1.06158
194779684	chr3:194779684:G:A	3.22657e-06	-1.33471e-10	-1.18793
194779698	chr3:194779698:A:G	1.25391e-06	-1.5362	-0.596874
194779775	chr3:194779775:G:T	8.73663e-06	-1.33471e-10	-0.191824
194779788	chr3:194779788:T:A	4.71206e-06	-1.33471e-10	-0.809223
194779965	chr3:194779965:T:C	1.23639e-06	-1.3736	-0.77356
194780197	chr3:194780197:T:C	1.59701e-06	-0.936187	-0.95503
194780466	chr3:194780466:G:A	4.06165e-06	-1.33471e-10	-0.957758
194780690	chr3:194780690:A:T	3.7004e-06	0.0848487	-1.13576
194781029	chr3:194781029:C:T	3.69479e-06	-1.33471e-10	-1.05242
194781095	chr3:194781095:C:T	6.2718e-06	-1.33471e-10	-0.523284
194781236	chr3:194781236:A:G	3.18289e-06	-1.33471e-10	-1.20156
194781277	chr3:194781277:G:C	4.8656e-06	-1.33471e-10	-0.777157
194781675	chr3:194781675:T:C	2.76512e-05	-0.32412	1.28444
194781744	chr3:194781744:G:C	3.05038e-05	-1.55555	2.61406
194781766	chr3:194781766:A:G	8.34161e-05	-1.33471e-10	2.06449
194781785	chr3:194781785:C:T	8.25e-07	-1.36718	-1.18454
194782161	chr3:194782161:C:T	1.4532e-06	-0.969068	-1.01651
194782307	chr3:194782307:G:A	5.47102e-06	-0.659883	-2.69129e-10
194782750	chr3:194782750:T:C	1.50518e-06	-0.927112	-1.02333
194782818	chr3:194782818:G:C	1.51205e-06	-0.830128	-1.11575
194782915	chr3:194782915:G:A	3.10217e-06	-1.33471e-10	-1.22725
194782942	chr3:194782942:A:G	1.39932e-06	-0.925046	-1.09832
194783298	chr3:194783298:T:C	4.54106e-06	-1.33471e-10	-0.846188
194783392	chr3:194783392:G:A	6.41257e-05	1.8015	-2.69129e-10
194783537	chr3:194783537:T:C	3.17922e-06	-1.33471e-10	-1.20271
194783611	chr3:194783611:T:G	8.32578e-06	-1.33471e-10	-0.239991
194783874	chr3:194783874:G:A	1.21736e-06	-0.934343	-1.22832
194784270	chr3:194784270:C:T	1.67502e-06	-0.777128	-1.0664
194785069	chr3:194785069:G:C	3.51695e-06	-1.33471e-10	-1.10175
194785277	chr3:194785277:T:A	0.000520062	1.42998	2.46462
194785473	chr3:194785473:ACT:A	7.6485e-07	-1.39807	-1.22936
194785569	chr3:194785569:C:T	0.000150324	-1.33471e-10	2.65345
194785698	chr3:194785698:G:A	7.44997e-07	-1.43101	-1.22271
194785852	chr3:194785852:T:G	6.87906e-07	-1.54246	-1.191
194785940	chr3:194785940:T:C	2.48893e-06	-1.4475	-2.69129e-10
194786680	chr3:194786680:G:T	3.23506e-06	-1.33471e-10	-1.1853
194786818	chr3:194786818:T:C	7.29895e-07	-1.51754	-1.15666
194786822	chr3:194786822:A:G	3.15879e-06	-1.33471e-10	-1.20916
194787104	chr3:194787104:A:G	7.59774e-07	-1.41679	-1.21729
194787893	chr3:194787893:G:A	8.08638e-07	-1.51752	-1.05423
194787941	chr3:194787941:C:T	4.34093e-06	-1.33471e-10	-0.89126
194788223	chr3:194788223:C:A	3.33854e-06	-1.33471e-10	-1.15382
194788350	chr3:194788350:G:A	3.31489e-06	-1.33471e-10	-1.16092
194788463	chr3:194788463:A:C	1.13247e-05	-1.33471e-10	0.0676423
194788634	chr3:194788634:A:G	3.39088e-06	-1.33471e-10	-1.13826
194788753	chr3:194788753:T:A	3.35682e-06	-1.33471e-10	-1.14835
194788808	chr3:194788808:G:A	3.33447e-06	-1.33471e-10	-1.15503
194788849	chr3:194788849:A:G	3.32221e-06	-1.33471e-10	-1.15872
194789134	chr3:194789134:C:T	7.3567e-07	-1.48078	-1.18554
194789214	chr3:194789214:A:T	3.34648e-06	-1.33471e-10	-1.15144
194789358	chr3:194789358:C:T	5.0811e-06	-0.73382	-2.69129e-10
194789557	chr3:194789557:T:C	6.62917e-07	-1.54517	-1.22528
194789703	chr3:194789703:C:A	6.81157e-06	-1.29221	0.851483
194789758	chr3:194789758:C:T	3.18658e-06	-1.33471e-10	-1.2004
194789759	chr3:194789759:G:A	3.31429e-06	-1.33471e-10	-1.1611
194790267	chr3:194790267:A:G	3.38294e-06	-1.33471e-10	-1.1406
194790304	chr3:194790304:C:T	4.48014e-06	-1.33471e-10	-0.859693
194790573	chr3:194790573:G:A	3.3671e-06	-1.33471e-10	-1.1453
194790706	chr3:194790706:A:G	3.36857e-06	-1.33471e-10	-1.14486
194790753	chr3:194790753:G:A	3.092e-06	-1.33471e-10	-1.23053
194790839	chr3:194790839:A:G	1.0283e-05	-1.33471e-10	-0.0288581
194790946	chr3:194790946:T:C	3.46892e-06	-1.33471e-10	-1.11551
194790958	chr3:194790958:C:T	3.12538e-06	-1.33471e-10	-1.21979
194791042	chr3:194791042:C:T	6.14906e-07	-1.63286	-1.21277
194791410	chr3:194791410:C:T	2.15629e-06	-1.59096	-2.69129e-10
194791638	chr3:194791638:T:C	4.04793e-06	-1.33471e-10	-0.961142
194791655	chr3:194791655:C:T	3.28585e-06	-1.33471e-10	-1.16972
194791708	chr3:194791708:T:C	6.5794e-06	0.0267708	-0.502175
194792200	chr3:194792200:G:C	5.11304e-06	-1.33471e-10	-0.727554
194792406	chr3:194792406:T:C	6.15287e-07	-1.64047	-1.20454
194792657	chr3:194792657:AT:A	6.15838e-07	-1.63286	-1.21126
194792902	chr3:194792902:A:C	7.86463e-06	0.0755063	-0.372478
194793105	chr3:194793105:A:G	1.2675e-06	-1.10269	-1.01961
194793379	chr3:194793379:T:C	6.85198e-06	0.133944	-0.568755
194793656	chr3:194793656:C:A	3.22728e-06	-1.33471e-10	-1.18771
194793688	chr3:194793688:A:G	4.68692e-06	-1.33471e-10	-0.814573
194793709	chr3:194793709:T:C	6.06767e-07	-1.6476	-1.21136
194793822	chr3:194793822:A:G	3.0891e-06	-1.33471e-10	-1.23147
194793989	chr3:194793989:A:G	4.40926e-06	0.349061	-1.2247
194794128	chr3:194794128:G:T	3.9338e-06	-1.33471e-10	-0.989741
194794362	chr3:194794362:T:TG	3.28006e-06	-1.33471e-10	-1.17149
194794417	chr3:194794417:A:G	2.2285e-06	-1.55802	-2.69129e-10
194794432	chr3:194794432:T:C	4.25522e-06	-1.33471e-10	-0.911201
194794679	chr3:194794679:A:G	3.94359e-06	-1.33471e-10	-0.987256
194794692	chr3:194794692:C:A	8.94628e-07	-1.65411	-0.816581
194794873	chr3:194794873:G:A	4.19736e-06	-1.33471e-10	-0.924892
194795152	chr3:194795152:C:A	1.57146e-06	-0.69883	-1.20851
194795446	chr3:194795446:C:T	6.96535e-06	0.273316	-0.691716
194795543	chr3:194795543:G:A	2.14046e-06	-1.59833	-2.69129e-10
194796486	chr3:194796486:G:A	3.28344e-06	-1.33471e-10	-1.17046
194796634	chr3:194796634:C:G	8.97709e-07	-1.65078	-0.816477
194796770	chr3:194796770:A:T	2.18866e-05	0.402127	0.324398
194796984	chr3:194796984:T:TA	6.9242e-06	-1.33471e-10	-0.424325
194797116	chr3:194797116:T:G	1.27122e-05	0.644391	-0.461174
194797335	chr3:194797335:G:A	3.56824e-06	-1.33471e-10	-1.08727
194797357	chr3:194797357:C:T	2.64684e-06	-0.255842	-1.13014
194797489	chr3:194797489:C:T	8.04101e-06	-1.33471e-10	-0.274794
194797651	chr3:194797651:G:C	5.44184e-06	-1.33471e-10	-0.665231
194797740	chr3:194797740:A:G	1.88708e-06	-1.59743	-0.126882
194797754	chr3:194797754:C:T	4.0041e-06	-1.33471e-10	-0.972029
194797800	chr3:194797800:A:G	8.65607e-07	-1.60936	-0.894311
194797911	chr3:194797911:T:C	1.39363e-05	-1.15096	1.42611
194798166	chr3:194798166:G:A	3.18566e-06	-1.33471e-10	-1.20069
194798389	chr3:194798389:C:T	1.56754e-05	-1.33471e-10	0.392747
194799044	chr3:194799044:G:A	4.10432e-06	-0.0653234	-0.881984
194799136	chr3:194799136:C:T	4.11457e-06	-1.33471e-10	-0.944813
194799988	chr3:194799988:G:T	5.07281e-06	-1.55893	0.823473
194800076	chr3:194800076:C:T	2.87552e-06	-0.310526	-0.992588
194800184	chr3:194800184:G:A	2.60778e-06	-0.386382	-1.01446
194800238	chr3:194800238:C:G	3.14018e-06	-1.33471e-10	-1.21507
194800359	chr3:194800359:T:C	3.25065e-06	-1.33471e-10	-1.18049
194800630	chr3:194800630:C:A	7.70123e-06	0.432388	-0.750355
194800787	chr3:194800787:G:A	4.34973e-06	-1.33471e-10	-0.889235
194800843	chr3:194800843:G:C	3.39719e-06	-1.33471e-10	-1.1364
194800920	chr3:194800920:C:T	4.9017e-06	-0.769766	-2.69129e-10
194801252	chr3:194801252:A:G	3.67558e-06	0.161569	-1.21921
194801319	chr3:194801319:T:C	1.61452e-06	-0.817196	-1.06311
194802417	chr3:194802417:C:A	3.41688e-06	-1.33471e-10	-1.13062
194802497	chr3:194802497:C:T	3.10317e-06	-1.33471e-10	-1.22692
194802665	chr3:194802665:A:C	8.85225e-06	-1.33471e-10	-0.178676
194803028	chr3:194803028:A:G	7.05261e-06	0.697839	-1.10379
194803086	chr3:194803086:AC:A	3.12126e-06	-1.33471e-10	-1.22111
194803305	chr3:194803305:C:G	4.17161e-06	0.212677	-1.14372
194803548	chr3:194803548:C:A	3.85763e-06	-1.33471e-10	-1.00929
194803609	chr3:194803609:A:T	1.13722e-05	0.75817	-0.686347
194803809	chr3:194803809:A:T	9.78383e-06	-1.33471e-10	-0.0786166
194803905	chr3:194803905:A:G	2.27658e-05	0.0304953	0.735416
194803956	chr3:194803956:A:T	9.35305e-06	-1.33471e-10	-0.123645
194805459	chr3:194805459:A:G	3.11074e-06	-1.33471e-10	-1.22449
194805467	chr3:194805467:TG:T	1.81378e-05	1.25093	-0.712277
194805537	chr3:194805537:G:A	6.7028e-06	-0.110306	-0.346516
194805686	chr3:194805686:C:T	2.98844e-06	-0.6066	-0.657998
194805806	chr3:194805806:C:A	1.43888e-05	1.06456	-0.757453
194805866	chr3:194805866:G:A	4.44347e-06	-1.33471e-10	-0.867912
194806106	chr3:194806106:A:G	3.10262e-06	-1.33471e-10	-1.2271
194806134	chr3:194806134:C:T	1.61436e-06	-1.03115	-0.849256
194806190	chr3:194806190:T:C	9.06112e-06	-1.33471e-10	-0.155355
194806345	chr3:194806345:C:T	3.11697e-06	-1.33471e-10	-1.22249
194806465	chr3:194806465:A:G	4.52475e-06	-0.380714	-0.469072
194806479	chr3:194806479:T:C	9.0943e-06	-1.33471e-10	-0.1517
194807201	chr3:194807201:C:T	9.58309e-06	-0.0993479	-2.69129e-10
194807609	chr3:194807609:C:T	3.45149e-06	-0.307749	-0.812793
194807745	chr3:194807745:T:G	3.1072e-06	-1.33471e-10	-1.22562
194807762	chr3:194807762:T:G	8.58698e-06	-1.33471e-10	-0.209101
194807819	chr3:194807819:C:G	1.07128e-05	1.14775	-1.13566
194808154	chr3:194808154:T:C	4.69433e-06	0.345371	-1.15836
194808187	chr3:194808187:G:A	8.19411e-07	-1.36614	-1.19238
194808354	chr3:194808354:G:A	3.12819e-06	-1.33471e-10	-1.21889
194808683	chr3:194808683:G:A	1.02898e-06	-1.15635	-1.17443
194808959	chr3:194808959:G:T	5.0547e-06	-1.33471e-10	-0.739028
194808965	chr3:194808965:A:T	3.11776e-06	-1.33471e-10	-1.22223
194809044	chr3:194809044:C:G	3.61342e-06	-1.33471e-10	-1.07469
194809188	chr3:194809188:C:T	4.61976e-06	-0.854913	0.0259081
194809307	chr3:194809307:G:A	8.58342e-07	-1.31021	-1.20189
194809615	chr3:194809615:C:T	3.11561e-06	-1.33471e-10	-1.22292
194809712	chr3:194809712:C:G	2.40991e-06	-0.550616	-0.929144
194809835	chr3:194809835:T:C	3.61959e-06	-0.962003	-0.110984
194809894	chr3:194809894:T:A	6.62241e-07	-1.65341	-1.11807
194809993	chr3:194809993:G:A	3.09077e-06	-1.33471e-10	-1.23093
194810001	chr3:194810001:T:C	6.22865e-06	-1.33471e-10	-0.530188
194810199	chr3:194810199:C:T	3.74506e-06	-0.559541	-0.47937
194810333	chr3:194810333:T:A	3.85681e-06	-0.859375	-0.150133
194810398	chr3:194810398:A:G	8.83159e-06	-1.33471e-10	-0.181012
194810406	chr3:194810406:GTCAAA:G	3.12794e-06	-1.33471e-10	-1.21897
194810524	chr3:194810524:A:G	2.18007e-06	-1.57999	-2.69129e-10
194810675	chr3:194810675:G:A	4.19459e-06	-1.33471e-10	-0.925552
194810935	chr3:194810935:TC:T	8.54935e-06	-1.33471e-10	-0.213493
194810978	chr3:194810978:T:G	3.12982e-06	-1.33471e-10	-1.21837
194811004	chr3:194811004:A:T	1.67075e-06	-1.38831	-0.457765
194811197	chr3:194811197:A:G	4.97616e-06	-1.33471e-10	-0.75469
194811416	chr3:194811416:C:T	3.13579e-06	-1.33471e-10	-1.21647
194811508	chr3:194811508:A:G	1.29527e-06	-1.63264	-0.467985
194811582	chr3:194811582:A:G	6.68243e-06	0.560256	-1.02012
194811621	chr3:194811621:T:C	3.95196e-06	-1.16463	0.179497
194811694	chr3:194811694:G:A	1.12116e-05	1.25212	-1.19451
194811713	chr3:194811713:A:G	3.90807e-06	-1.16162	0.165314
194812288	chr3:194812288:G:A	4.96989e-06	-1.33471e-10	-0.75595
194812512	chr3:194812512:G:A	6.59817e-05	-1.33471e-10	1.83003
194812646	chr3:194812646:G:A	2.07176e-06	-1.63095	-2.69129e-10
194812741	chr3:194812741:C:A	2.20506e-06	-0.703421	-0.865173
194812822	chr3:194812822:T:G	4.65099e-06	-1.33471e-10	-0.822268
194812944	chr3:194812944:A:G	3.79385e-06	-1.33471e-10	-1.02597
194813456	chr3:194813456:C:G	5.0302e-06	-1.33471e-10	-0.743889
194813485	chr3:194813485:G:C	3.22648e-05	-1.33471e-10	1.11463
194813603	chr3:194813603:C:T	6.09912e-05	-1.33471e-10	1.75138
194813713	chr3:194813713:G:T	4.86375e-06	-1.33471e-10	-0.777539
194813756	chr3:194813756:G:A	4.32478e-06	-1.33471e-10	-0.894987
194814092	chr3:194814092:C:T	3.1497e-06	-1.33471e-10	-1.21204
194814146	chr3:194814146:G:A	4.24478e-06	-1.33471e-10	-0.913657
194814389	chr3:194814389:T:C	3.16425e-06	-1.33471e-10	-1.20743
194814427	chr3:194814427:G:A	3.67917e-06	-1.33471e-10	-1.05666
194814458	chr3:194814458:GA:G	6.98324e-07	-1.58312	-1.1353
194815470	chr3:194815470:C:T	4.84817e-06	-1.33471e-10	-0.780747
194815608	chr3:194815608:T:C	1.06082e-06	-1.43136	-0.868944
194815781	chr3:194815781:A:G	1.6921e-06	-0.674757	-1.15862
194815804	chr3:194815804:C:T	1.25159e-06	-1.50112	-0.633808
194815908	chr3:194815908:G:T	3.16002e-06	-1.33471e-10	-1.20877
194815933	chr3:194815933:T:C	4.85006e-06	-1.33471e-10	-0.780358
194816219	chr3:194816219:T:G	1.27649e-05	-1.33471e-10	0.187354
194816439	chr3:194816439:G:A	7.14472e-07	-1.65324	-1.04232
194816521	chr3:194816521:C:T	3.35543e-06	-1.33471e-10	-1.14877
194816583	chr3:194816583:G:T	7.24019e-07	-1.48183	-1.20045
194816618	chr3:194816618:A:G	3.11654e-06	-1.33471e-10	-1.22262
194816796	chr3:194816796:G:A	3.15359e-06	-1.33471e-10	-1.21081
194816882	chr3:194816882:A:C	1.75347e-06	-0.929389	-0.868364
194817121	chr3:194817121:A:T	7.90203e-06	-1.33471e-10	-0.292228
194817377	chr3:194817377:C:T	3.47587e-06	-1.33471e-10	-1.1135
194817459	chr3:194817459:C:T	3.70504e-06	-1.33471e-10	-1.04965
194817729	chr3:194817729:T:A	3.81715e-06	-1.33471e-10	-1.01984
194817773	chr3:194817773:A:G	1.10237e-06	-1.63985	-0.622036
194817836	chr3:194817836:C:A	3.23825e-06	-1.18431	-2.69129e-10
194817980	chr3:194817980:A:G	3.13777e-06	-1.33471e-10	-1.21584
194818001	chr3:194818001:C:T	5.20974e-06	-0.365049	-0.343769
194818058	chr3:194818058:C:G	6.45302e-06	-1.32273	0.827932
194818064	chr3:194818064:T:C	3.29138e-06	-1.33471e-10	-1.16804
194818175	chr3:194818175:G:A	3.29131e-06	-1.33471e-10	-1.16806
194818314	chr3:194818314:C:T	7.379e-07	-1.6428	-1.02049
194818392	chr3:194818392:T:C	3.29975e-06	-1.12465	-0.0408505
194818573	chr3:194818573:C:G	1.18656e-06	-0.956762	-1.23153
194818876	chr3:194818876:G:A	3.80409e-06	-1.02327	-2.69129e-10
194819007	chr3:194819007:T:C	2.08423e-06	-0.560153	-1.06479
194819137	chr3:194819137:C:T	4.02523e-06	-0.774322	-0.192445
194819145	chr3:194819145:C:T	3.54237e-06	-1.33471e-10	-1.09455
194819893	chr3:194819893:T:C	8.36301e-07	-1.48365	-1.05446
194820209	chr3:194820209:C:T	6.96327e-06	-1.33471e-10	-0.418698
194820229	chr3:194820229:G:A	3.8037e-06	-0.1249	-0.898472
194820239	chr3:194820239:G:A	1.87054e-05	0.569464	-2.69129e-10
194820660	chr3:194820660:C:A	7.18364e-06	-1.33471e-10	-0.387541
194821563	chr3:194821563:A:C	3.77096e-06	-1.33471e-10	-1.03202
194821828	chr3:194821828:C:A	2.52343e-06	-0.794739	-0.638991
194822094	chr3:194822094:A:C	1.70258e-06	-1.07955	-0.747651
194822128	chr3:194822128:G:A	1.73558e-06	-1.14601	-0.661995
194822385	chr3:194822385:C:T	8.6362e-06	-0.325102	0.121717
194822425	chr3:194822425:C:G	7.29094e-06	-0.1629	-0.209815
194822880	chr3:194822880:T:C	2.3161e-05	-1.4954	2.27853
194822944	chr3:194822944:C:T	4.87942e-06	-1.33471e-10	-0.774322
194823561	chr3:194823561:A:C	1.76222e-05	0.381675	0.128135
194823572	chr3:194823572:G:A	4.21536e-06	-1.33471e-10	-0.920613
194823821	chr3:194823821:C:A	3.44747e-06	-1.33471e-10	-1.12171
194823842	chr3:194823842:C:T	3.65208e-06	-1.33471e-10	-1.06405
194823848	chr3:194823848:A:G	3.08638e-05	-0.726597	1.79683
194824094	chr3:194824094:T:TC	9.64113e-07	-1.61904	-0.776856
194824171	chr3:194824171:A:C	2.90544e-06	-1.29276	-2.69129e-10
194824215	chr3:194824215:G:A	2.68985e-05	1.52117	-0.588444
194824318	chr3:194824318:A:G	4.707e-06	-0.810297	-2.69129e-10
194824478	chr3:194824478:G:A	9.89428e-06	-0.0673908	-2.69129e-10
194824493	chr3:194824493:C:T	2.06931e-06	-0.417517	-1.21461
194825017	chr3:194825017:T:A	3.15283e-06	-1.33471e-10	-1.21105
194825060	chr3:194825060:G:A	5.03466e-06	-1.33471e-10	-0.743002
194825174	chr3:194825174:A:C	9.02899e-06	0.524462	-0.683368
194825352	chr3:194825352:C:T	4.31344e-06	-1.33471e-10	-0.897611
194825415	chr3:194825415:T:C	7.76314e-07	-1.4319	-1.18064
194825689	chr3:194825689:G:A	3.08862e-06	-1.33471e-10	-1.23162
194825994	chr3:194825994:T:C	3.23559e-06	0.0335931	-1.21873
194826843	chr3:194826843:C:T	6.5407e-06	-1.33471e-10	-0.481303
194826851	chr3:194826851:G:A	6.99232e-06	-0.414536	-2.69129e-10
194826866	chr3:194826866:T:C	6.80374e-06	-1.33471e-10	-0.441875
194827090	chr3:194827090:T:C	5.47688e-06	0.340661	-0.999473
194827927	chr3:194827927:C:T	7.71199e-06	-0.316571	-2.69129e-10
194827999	chr3:194827999:C:T	4.49801e-06	-1.33471e-10	-0.855713
194828199	chr3:194828199:G:T	5.54582e-06	-0.646303	-2.69129e-10
194828596	chr3:194828596:G:C	1.03105e-05	0.573188	-0.599371
194828761	chr3:194828761:C:T	1.00942e-05	0.504578	-0.551962
194828796	chr3:194828796:A:G	2.44303e-06	-0.350544	-1.11556
194828817	chr3:194828817:C:T	7.26449e-07	-1.62294	-1.05599
194828847	chr3:194828847:G:A	3.7077e-06	-0.941652	-0.107284
194828881	chr3:194828881:G:A	4.55285e-06	0.297017	-1.14061
194828884	chr3:194828884:C:T	5.12315e-06	-1.33471e-10	-0.725578
194829010	chr3:194829010:C:T	6.90882e-06	-0.923463	0.496914
194829158	chr3:194829158:A:G	4.60202e-06	-1.33471e-10	-0.832852
194829659	chr3:194829659:A:G	1.77665e-06	-0.895692	-0.888925
194829832	chr3:194829832:CAGTGAGACG:C	1.12505e-05	-1.50271	1.56378
194829844	chr3:194829844:A:T	1.08612e-06	-1.10005	-1.17669
194829876	chr3:194829876:C:T	3.23384e-06	-0.590472	-0.595205
194830060	chr3:194830060:A:G	2.12745e-06	-0.387096	-1.21733
194830235	chr3:194830235:C:A	2.13655e-06	-0.373376	-1.22678
194830339	chr3:194830339:T:C	2.28436e-06	-0.314766	-1.2185
194830408	chr3:194830408:TG:T	1.3892e-06	-1.43035	-0.600265
194830486	chr3:194830486:T:C	1.29353e-06	-1.26862	-0.833356
194830677	chr3:194830677:C:G	4.33793e-06	-1.33471e-10	-0.89195
194830931	chr3:194830931:C:T	2.13048e-06	-0.38223	-1.22077
194831173	chr3:194831173:A:C	9.16887e-06	-1.51436	1.37083
194831263	chr3:194831263:T:G	2.04137e-06	-1.64573	-2.69129e-10
194831416	chr3:194831416:A:G	1.38216e-06	-1.45594	-0.579756
194831550	chr3:194831550:G:A	1.06041e-05	0.523959	-0.522071
194831651	chr3:194831651:G:A	2.03838e-06	-1.64719	-2.69129e-10
194831753	chr3:194831753:T:C	4.38218e-06	-1.33471e-10	-0.881801
194831792	chr3:194831792:G:A	1.82143e-06	-0.565344	-1.19438
194831802	chr3:194831802:G:T	1.9571e-06	-0.49433	-1.19355
194831935	chr3:194831935:C:T	3.34152e-06	-1.64429	0.491371
194831936	chr3:194831936:G:A	6.72453e-06	-1.33471e-10	-0.453585
194831967	chr3:194831967:C:T	2.24545e-06	-0.497277	-1.05316
194832173	chr3:194832173:C:T	1.44663e-06	-0.817556	-1.17256
194832453	chr3:194832453:C:T	1.00458e-06	-1.22229	-1.13249
194832501	chr3:194832501:A:G	9.77942e-07	-1.58135	-0.800299
194832524	chr3:194832524:C:T	1.15836e-05	0.0902435	-2.69129e-10
194833280	chr3:194833280:C:T	3.30749e-06	-1.33471e-10	-1.16316
194833509	chr3:194833509:G:A	6.33387e-06	-1.33471e-10	-0.513437
194833702	chr3:194833702:C:T	1.18863e-05	0.116036	-2.69129e-10
194833738	chr3:194833738:TGTC:T	8.63521e-07	-1.58613	-0.919951
194833927	chr3:194833927:T:C	4.78702e-06	-1.33471e-10	-0.793439
194834014	chr3:194834014:A:AG	1.55718e-05	0.386114	-2.69129e-10
194834074	chr3:194834074:C:T	7.0639e-06	-1.33471e-10	-0.40435
194834118	chr3:194834118:A:G	9.98749e-06	0.500087	-0.558101
194834123	chr3:194834123:A:G	1.15189e-05	0.604088	-0.519444
194834305	chr3:194834305:T:A	6.88796e-06	-1.33471e-10	-0.429573
194834637	chr3:194834637:G:A	9.1649e-06	0.425381	-0.569348
194834681	chr3:194834681:G:C	2.80068e-06	-0.10495	-1.22454
194834836	chr3:194834836:C:T	5.71646e-06	-1.33471e-10	-0.615998
194834879	chr3:194834879:A:C	1.12577e-05	0.0617066	-2.69129e-10
194835586	chr3:194835586:T:C	2.0324e-06	-1.65013	-2.69129e-10
194835747	chr3:194835747:G:A	1.47162e-05	-1.33471e-10	0.329605
194835925	chr3:194835925:G:T	1.47861e-05	-1.33471e-10	0.33434
194836088	chr3:194836088:T:C	4.37562e-06	-1.33471e-10	-0.8833
194836184	chr3:194836184:T:C	4.81947e-06	-1.33471e-10	-0.786684
194836333	chr3:194836333:G:T	4.05625e-06	-1.33471e-10	-0.959089
194836334	chr3:194836334:G:A	4.05625e-06	-1.33471e-10	-0.959089
194836362	chr3:194836362:A:G	8.03361e-07	-1.59823	-0.980064
194836365	chr3:194836365:A:G	7.97884e-07	-1.62128	-0.963857
194836484	chr3:194836484:G:A	7.69488e-07	-1.44393	-1.17745
194836522	chr3:194836522:T:A	3.49821e-06	-1.33471e-10	-1.1071
194836876	chr3:194836876:C:T	2.0396e-06	-1.64659	-2.69129e-10
194836910	chr3:194836910:A:G	1.79509e-06	-1.31868	-0.455617
194837123	chr3:194837123:G:T	4.99885e-06	-1.33471e-10	-0.75014
194837556	chr3:194837556:G:A	4.84412e-06	-1.33471e-10	-0.781581
194837604	chr3:194837604:T:A	1.92952e-06	-0.927829	-0.774247
194838071	chr3:194838071:T:C	3.60052e-06	-1.33471e-10	-1.07827
194838383	chr3:194838383:CAA:C	1.03783e-06	-1.47135	-0.850865
194838744	chr3:194838744:G:A	8.45356e-07	-1.56742	-0.959928
194838747	chr3:194838747:C:T	7.46426e-07	-1.5533	-1.09851
194839145	chr3:194839145:T:C	2.44278e-05	-1.33471e-10	0.836375
194839399	chr3:194839399:A:G	7.34644e-06	-1.33471e-10	-0.365132
194839406	chr3:194839406:C:T	2.32797e-06	-1.51435	-2.69129e-10
194839426	chr3:194839426:G:A	3.7901e-06	-1.56609	0.539131
194839829	chr3:194839829:T:C	4.58074e-06	-1.33471e-10	-0.837487
194839877	chr3:194839877:C:T	5.92736e-06	-1.33471e-10	-0.579769
194839942	chr3:194839942:G:A	9.35326e-06	-0.123623	-2.69129e-10
194839970	chr3:194839970:C:T	8.16494e-07	-1.37276	-1.18932
194840397	chr3:194840397:C:A	3.06492e-06	-1.23933	-2.69129e-10
194840589	chr3:194840589:C:T	2.12469e-05	-1.33843	2.03529
194840658	chr3:194840658:A:G	5.42343e-06	-1.33471e-10	-0.668619
194840815	chr3:194840815:C:T	5.50777e-06	-1.33471e-10	-0.653189
194840817	chr3:194840817:C:G	2.35048e-06	-1.62973	0.125
194840918	chr3:194840918:T:C	5.48988e-06	-1.33471e-10	-0.656441
194840962	chr3:194840962:C:T	7.20498e-07	-1.49278	-1.19438
194840963	chr3:194840963:G:A	3.0928e-06	-1.33471e-10	-1.23027
194841055	chr3:194841055:G:A	3.95523e-06	-1.33471e-10	-0.98431
194841154	chr3:194841154:A:G	3.29328e-06	-1.33471e-10	-1.16746
194841357	chr3:194841357:T:A	9.01639e-07	-1.65245	-0.810444
194841415	chr3:194841415:G:A	3.94468e-06	-0.98698	-2.69129e-10
194842002	chr3:194842002:T:C	3.9833e-06	-1.33471e-10	-0.977237
194842005	chr3:194842005:C:A	1.19032e-06	-1.51997	-0.665158
194842496	chr3:194842496:TG:T	8.79358e-07	-1.64796	-0.839953
194842556	chr3:194842556:C:T	1.23018e-05	0.1504	-2.69129e-10
194842788	chr3:194842788:G:A	9.17733e-07	-1.64708	-0.798121
194843023	chr3:194843023:G:C	3.09118e-06	-1.33471e-10	-1.2308
194843331	chr3:194843331:A:G	9.091e-07	-1.64506	-0.809584
194843353	chr3:194843353:G:A	5.46093e-06	-1.33471e-10	-0.661728
194843387	chr3:194843387:C:T	9.12503e-07	-1.64773	-0.803181
194843619	chr3:194843619:C:T	6.70943e-06	-1.33471e-10	-0.455833
194843643	chr3:194843643:A:G	9.10758e-07	-1.64715	-0.805675
194843654	chr3:194843654:T:G	8.84242e-07	-1.6471	-0.835273
194843663	chr3:194843663:G:A	9.0417e-07	-1.64622	-0.813867
194843667	chr3:194843667:G:A	6.01631e-06	-1.33471e-10	-0.564873
194843686	chr3:194843686:G:A	5.97594e-06	-1.33471e-10	-0.571607
194843776	chr3:194843776:A:G	8.75415e-07	-1.63813	-0.854271
194843790	chr3:194843790:T:C	6.6468e-06	-0.465213	-2.69129e-10
194843889	chr3:194843889:A:C	8.94916e-07	-1.64533	-0.825043
194844015	chr3:194844015:A:G	9.00905e-07	-1.64211	-0.821595
194844149	chr3:194844149:G:A	4.57886e-06	-1.33471e-10	-0.837897
194844198	chr3:194844198:G:A	6.98185e-07	-1.50869	-1.20993
194844202	chr3:194844202:A:G	6.64408e-07	-1.61431	-1.15389
194844409	chr3:194844409:T:C	8.43078e-07	-1.64921	-0.880829
194844438	chr3:194844438:C:G	8.68775e-07	-1.65119	-0.848832
194844448	chr3:194844448:C:T	2.83958e-06	-1.64482	0.329126
194844488	chr3:194844488:G:T	6.45536e-07	-1.62599	-1.17103
194844759	chr3:194844759:C:G	6.58453e-06	-0.474624	-2.69129e-10
194844952	chr3:194844952:T:C	8.19183e-07	-1.65422	-0.904572
194845112	chr3:194845112:T:C	8.29521e-07	-1.65419	-0.892061
194845142	chr3:194845142:C:T	6.48552e-06	-1.33471e-10	-0.489776
194846670	chr3:194846670:T:C	7.18783e-07	-1.63484	-1.0547
194846801	chr3:194846801:A:T	7.96943e-07	-1.6525	-0.933818
194846950	chr3:194846950:C:T	8.06618e-07	-1.65096	-0.923297
194847069	chr3:194847069:G:A	2.67964e-06	-1.37881	0.00514966
194847217	chr3:194847217:G:A	3.95244e-06	-1.33471e-10	-0.985015
194847236	chr3:194847236:C:T	8.16027e-07	-1.65197	-0.910684
194847571	chr3:194847571:C:T	3.73112e-06	-1.33471e-10	-1.04264
194847572	chr3:194847572:G:A	8.17051e-07	-1.6542	-0.907197
194847581	chr3:194847581:A:G	8.13569e-07	-1.6527	-0.912973
194847648	chr3:194847648:C:G	1.68062e-06	-1.56488	-0.275306
194847673	chr3:194847673:C:T	6.29703e-07	-1.65412	-1.16773
194847809	chr3:194847809:T:C	3.28001e-06	-1.33471e-10	-1.1715
194847851	chr3:194847851:A:G	8.23428e-07	-1.65321	-0.900414
194848311	chr3:194848311:A:G	8.23678e-07	-1.65319	-0.900129
194848326	chr3:194848326:G:A	3.26915e-06	-1.33471e-10	-1.17482
194848366	chr3:194848366:A:G	8.55137e-07	-1.65125	-0.864589
194848381	chr3:194848381:C:T	4.57054e-06	-1.33471e-10	-0.839715
194848492	chr3:194848492:C:T	8.28923e-07	-1.6523	-0.894673
194848530	chr3:194848530:C:T	8.26479e-07	-1.65272	-0.897206
194848555	chr3:194848555:C:A	2.24021e-06	-1.55278	-2.69129e-10
194848577	chr3:194848577:G:A	8.30178e-07	-1.65267	-0.892794
194848599	chr3:194848599:C:A	8.39155e-07	-1.65232	-0.882385
194848666	chr3:194848666:G:A	6.31515e-06	-1.33471e-10	-0.516397
194848750	chr3:194848750:C:G	8.38989e-07	-1.65088	-0.884028
194848756	chr3:194848756:C:T	7.21394e-06	-1.33471e-10	-0.383333
194848773	chr3:194848773:G:A	3.92038e-06	-1.33471e-10	-0.993159
194848816	chr3:194848816:T:C	8.39669e-07	-1.65062	-0.883474
194848916	chr3:194848916:G:A	1.475e-06	-1.51074	-0.459946
194848956	chr3:194848956:C:T	8.14302e-07	-1.65077	-0.913997
194849196	chr3:194849196:A:T	9.53944e-06	-1.33471e-10	-0.103913
194849313	chr3:194849313:G:A	6.39624e-07	-1.65423	-1.15199
194849330	chr3:194849330:T:C	4.51428e-06	-1.63798	0.785875
194849342	chr3:194849342:T:TA	8.33144e-07	-1.65213	-0.889764
194849405	chr3:194849405:G:A	8.14073e-07	-1.65135	-0.913704
194849453	chr3:194849453:C:T	8.40789e-07	-1.65356	-0.8792
194849563	chr3:194849563:AC:A	6.92294e-06	-1.33471e-10	-0.424507
194849888	chr3:194849888:G:A	5.6768e-06	-1.33471e-10	-0.622961
194850566	chr3:194850566:C:T	2.67841e-06	-1.41738	0.0432526
194850607	chr3:194850607:A:G	1.69255e-06	-1.46946	-0.363659
194850776	chr3:194850776:G:C	7.38856e-06	-1.33471e-10	-0.359414
194851032	chr3:194851032:C:T	3.29102e-06	-1.33471e-10	-1.16815
194851261	chr3:194851261:T:A	2.52401e-06	-1.44837	0.0148729
194851556	chr3:194851556:C:G	1.1588e-06	-1.42776	-0.784206
194851621	chr3:194851621:C:T	1.62788e-06	-1.11656	-0.755509
194851622	chr3:194851622:C:T	1.63196e-06	-1.11231	-0.757258
194851633	chr3:194851633:G:A	1.20468e-06	-1.50163	-0.67151
194851646	chr3:194851646:C:T	6.0589e-06	-0.55782	-2.69129e-10
194851853	chr3:194851853:C:T	3.08865e-06	-1.33471e-10	-1.23161
194851859	chr3:194851859:G:A	1.48862e-06	-1.41348	-0.548017
194852091	chr3:194852091:C:T	1.59889e-06	-0.8716	-1.01844
194852101	chr3:194852101:T:A	1.65457e-06	-1.2315	-0.624311
194852120	chr3:194852120:C:G	4.78045e-06	-1.23555	0.440741
194852401	chr3:194852401:G:A	2.6156e-06	-1.51353	0.115681
194852422	chr3:194852422:G:C	6.21591e-07	-1.61978	-1.21504
194852710	chr3:194852710:G:A	1.13107e-06	-1.31705	-0.919134
194852861	chr3:194852861:TC:T	7.99242e-07	-1.51873	-1.06471
194852883	chr3:194852883:C:T	9.16302e-07	-1.64234	-0.804422
194852972	chr3:194852972:G:A	2.40595e-06	-1.4814	-2.69129e-10
194853090	chr3:194853090:G:A	8.02422e-06	-0.838891	0.562009
194853197	chr3:194853197:G:A	4.96582e-06	-1.33471e-10	-0.75677
194853266	chr3:194853266:G:A	1.28569e-05	-1.33471e-10	0.194532
194853379	chr3:194853379:C:T	1.425e-06	-1.01528	-0.989892
194853419	chr3:194853419:G:A	6.24081e-07	-1.65157	-1.17926
194853500	chr3:194853500:C:G	7.3708e-06	-0.765621	0.4038
194853654	chr3:194853654:G:A	6.80076e-07	-1.52055	-1.22435
194853772	chr3:194853772:C:T	2.28128e-06	-1.53461	-2.69129e-10
194853896	chr3:194853896:C:A	6.68537e-07	-1.53635	-1.22567
194853925	chr3:194853925:A:C	3.78264e-06	-1.33471e-10	-1.02893
194853976	chr3:194853976:C:T	4.46329e-06	-1.33471e-10	-0.863461
194854096	chr3:194854096:T:C	1.0326e-06	-1.26804	-1.05923
194854175	chr3:194854175:A:G	3.35953e-06	-1.33471e-10	-1.14755
194854229	chr3:194854229:G:A	6.82544e-07	-1.51271	-1.22857
194854322	chr3:194854322:T:C	5.91697e-07	-1.65351	-1.2306
194854457	chr3:194854457:G:A	6.84528e-07	-1.51199	-1.22638
194854559	chr3:194854559:G:C	1.02944e-06	-1.47085	-0.859481
194854599	chr3:194854599:G:C	1.2571e-05	-1.33471e-10	0.172048
194854669	chr3:194854669:T:C	6.21208e-07	-1.65379	-1.18165
194854785	chr3:194854785:C:A	6.48267e-07	-1.5624	-1.2304
194854865	chr3:194854865:C:G	6.51708e-07	-1.56377	-1.22374
194854866	chr3:194854866:A:T	2.27054e-06	-1.53933	-2.69129e-10
194854951	chr3:194854951:T:G	1.57797e-05	-1.33471e-10	0.399375
194855051	chr3:194855051:A:G	6.59928e-07	-1.5434	-1.23157
194855175	chr3:194855175:C:T	6.22961e-06	-0.977618	0.447584
194855251	chr3:194855251:G:A	7.39792e-07	-1.55822	-1.10251
194855333	chr3:194855333:A:T	6.64221e-06	-1.59959	1.13368
194855460	chr3:194855460:C:T	3.10648e-06	-1.63101	0.40515
194855650	chr3:194855650:A:AGAT	1.61162e-06	-1.65357	-0.228539
194855840	chr3:194855840:G:T	1.14446e-06	-1.23559	-0.988825
194855972	chr3:194855972:G:A	9.53911e-06	-1.33471e-10	-0.103948
194855993	chr3:194855993:T:C	1.12266e-06	-1.27299	-0.970652
194855999	chr3:194855999:C:T	3.34529e-06	-1.33471e-10	-1.15179
194856046	chr3:194856046:C:T	3.99015e-06	-0.512303	-0.463215
194856053	chr3:194856053:A:G	1.50399e-06	-1.6492	-0.302019
194856113	chr3:194856113:C:T	1.12684e-06	-1.59324	-0.646694
194856168	chr3:194856168:C:T	6.55346e-07	-1.63176	-1.15018
194856191	chr3:194856191:C:A	5.73281e-06	-1.33471e-10	-0.613142
194856212	chr3:194856212:TA:T	1.08983e-06	-1.61595	-0.657371
194856385	chr3:194856385:A:G	1.92372e-06	-1.64812	-0.0569701
194856573	chr3:194856573:C:G	1.17037e-06	-1.62008	-0.581946
194856962	chr3:194856962:T:C	6.60962e-07	-1.62908	-1.14433
194857098	chr3:194857098:CTTAACA:C	4.05953e-06	-1.33471e-10	-0.95828
194857106	chr3:194857106:GCATTCATAAAT:G	4.05607e-06	-1.33471e-10	-0.959132
194857464	chr3:194857464:G:A	7.46929e-06	-1.33471e-10	-0.348548
194857512	chr3:194857512:G:A	1.15829e-05	-1.33471e-10	0.090184
194857561	chr3:194857561:G:C	1.27376e-06	-1.64554	-0.471831
194857582	chr3:194857582:A:G	6.3312e-07	-1.61597	-1.20047
194857762	chr3:194857762:A:G	5.92112e-07	-1.65249	-1.23092
194857954	chr3:194857954:T:C	7.93282e-07	-1.42527	-1.16565
194858130	chr3:194858130:G:A	3.13107e-06	-1.61288	0.394909
194858274	chr3:194858274:T:C	7.28642e-07	-1.44578	-1.23014
194858308	chr3:194858308:T:C	7.06734e-06	-1.33471e-10	-0.403864
194858392	chr3:194858392:A:C	6.16568e-06	-1.65313	1.11278
194858798	chr3:194858798:G:A	8.83351e-07	-1.59316	-0.890223
194858995	chr3:194858995:A:G	7.97533e-07	-1.55912	-1.02646
194859121	chr3:194859121:C:T	6.93844e-07	-1.50228	-1.22257
194859372	chr3:194859372:T:G	8.33627e-07	-1.45885	-1.08247
194859441	chr3:194859441:G:A	7.39677e-07	-1.45707	-1.20382
194859510	chr3:194859510:C:T	7.28162e-07	-1.56109	-1.11549
194859609	chr3:194859609:A:G	3.88159e-06	-1.33471e-10	-1.0031
194860514	chr3:194860514:C:G	6.47883e-07	-1.61287	-1.18053
194860750	chr3:194860750:A:G	3.14628e-06	-1.33471e-10	-1.21313
194861089	chr3:194861089:G:A	2.56859e-06	-0.922598	-0.493394
194861821	chr3:194861821:G:A	3.81463e-05	-1.33471e-10	1.28208
194861920	chr3:194861920:G:A	2.03367e-06	-1.6495	-2.69129e-10
194861927	chr3:194861927:C:T	6.06792e-06	-1.33471e-10	-0.556332
194862136	chr3:194862136:T:C	3.7749e-06	-1.33471e-10	-1.03097
194862159	chr3:194862159:A:T	8.76386e-07	-1.31348	-1.17781
194862356	chr3:194862356:T:C	1.6764e-06	-1.13377	-0.708926
194862936	chr3:194862936:G:A	3.39684e-06	-1.33471e-10	-1.1365
194862983	chr3:194862983:T:G	9.89534e-06	-1.33471e-10	-0.0672837
194863117	chr3:194863117:C:T	3.20672e-06	-1.33471e-10	-1.1941
194863128	chr3:194863128:A:T	6.41751e-07	-1.58387	-1.21903
194863477	chr3:194863477:C:T	2.09538e-06	-0.3906	-1.22901
194863533	chr3:194863533:A:G	3.23049e-05	-1.33471e-10	1.11587
194863606	chr3:194863606:T:C	1.02438e-06	-1.15249	-1.18277
194863911	chr3:194863911:C:T	6.60788e-07	-1.60578	-1.16789
194863937	chr3:194863937:G:A	8.61245e-07	-1.63626	-0.872467
194864024	chr3:194864024:A:G	3.49222e-06	-1.33471e-10	-1.10881
194864270	chr3:194864270:C:T	7.80174e-07	-1.62658	-0.981007
194864390	chr3:194864390:C:T	1.15568e-06	-1.15845	-1.05621
194864550	chr3:194864550:G:A	3.28934e-06	-1.33471e-10	-1.16866
194864852	chr3:194864852:A:G	1.12748e-06	-1.18327	-1.0561
194864876	chr3:194864876:G:T	4.81295e-06	-1.33471e-10	-0.788038
194864935	chr3:194864935:C:T	9.79226e-07	-1.20295	-1.17739
194864945	chr3:194864945:C:A	7.90605e-07	-1.62748	-0.96683
194865104	chr3:194865104:A:G	6.38888e-07	-1.65176	-1.15561
194865359	chr3:194865359:T:C	5.97186e-07	-1.6526	-1.22227
194865581	chr3:194865581:A:G	8.65432e-07	-1.61865	-0.885225
194866170	chr3:194866170:A:G	9.04603e-07	-1.25248	-1.20713
194867243	chr3:194867243:C:T	2.16071e-06	-1.58891	-2.69129e-10
194867310	chr3:194867310:T:C	3.89081e-06	-1.33471e-10	-1.00073
194867890	chr3:194867890:C:A	1.15954e-06	-1.65239	-0.558935
194868186	chr3:194868186:T:C	7.81994e-07	-1.63763	-0.967623
194868217	chr3:194868217:A:T	6.16715e-07	-1.61894	-1.22376
194868393	chr3:194868393:T:A	1.35573e-05	-1.33471e-10	0.247581
194868450	chr3:194868450:C:A	1.00254e-06	-1.65294	-0.703873
194868576	chr3:194868576:G:A	3.97959e-06	-1.33471e-10	-0.978168
194868712	chr3:194868712:A:G	2.2021e-06	-1.56993	-2.69129e-10
194868752	chr3:194868752:C:T	3.82827e-06	-1.33471e-10	-1.01693
194868807	chr3:194868807:G:A	3.37315e-06	-1.33471e-10	-1.1435
194868908	chr3:194868908:C:T	1.54791e-05	0.117838	0.262303
194869043	chr3:194869043:C:A	4.91695e-06	-1.33471e-10	-0.76666
194869103	chr3:194869103:T:G	6.41494e-06	-1.33471e-10	-0.500718
194869590	chr3:194869590:G:A	2.04413e-06	-1.64438	-2.69129e-10
194869727	chr3:194869727:C:G	9.69308e-06	-1.56725	1.47932
194870036	chr3:194870036:C:T	2.82663e-06	-0.529524	-0.79074
194870196	chr3:194870196:G:A	1.26256e-06	-1.12339	-1.00281
194870268	chr3:194870268:C:A	6.51827e-06	-0.484739	-2.69129e-10
194870486	chr3:194870486:T:C	1.07525e-06	-1.13059	-1.1562
194870608	chr3:194870608:G:A	3.15056e-06	-1.33471e-10	-1.21177
194870796	chr3:194870796:T:C	3.32465e-06	-1.33471e-10	-1.15798
194870940	chr3:194870940:C:T	2.02675e-06	-1.00866	-0.644251
194871166	chr3:194871166:G:A	4.11863e-06	-1.33471e-10	-0.943828
194871366	chr3:194871366:G:A	4.1732e-06	-1.33471e-10	-0.930665
194871377	chr3:194871377:C:T	1.23279e-06	-1.08039	-1.06968
194871496	chr3:194871496:T:C	1.21325e-06	-1.64088	-0.525163
194871579	chr3:194871579:T:C	9.75259e-07	-1.16452	-1.21988
194871677	chr3:194871677:C:A	3.5525e-06	-0.475802	-0.615895
194871871	chr3:194871871:A:G	3.28774e-06	-1.16915	-2.69129e-10
194871896	chr3:194871896:T:C	7.0196e-07	-1.53997	-1.17326
194872008	chr3:194872008:G:A	1.61653e-06	-0.856618	-1.02245
194872097	chr3:194872097:G:A	3.1045e-06	-1.33471e-10	-1.2265
194872299	chr3:194872299:A:G	7.0536e-07	-1.53818	-1.17021
194872317	chr3:194872317:C:T	5.78088e-06	-1.33471e-10	-0.604791
194872319	chr3:194872319:G:T	4.74799e-06	-0.801626	-2.69129e-10
194872750	chr3:194872750:G:A	7.36844e-07	-1.43458	-1.23014
194872886	chr3:194872886:G:A	6.89691e-07	-1.51119	-1.21967
194872995	chr3:194872995:C:T	3.10845e-06	-1.33471e-10	-1.22522
194873126	chr3:194873126:G:A	3.08881e-06	-1.33471e-10	-1.23156
194873239	chr3:194873239:C:A	1.16153e-06	-1.02316	-1.18645
194873448	chr3:194873448:C:T	2.84612e-06	-0.220922	-1.09247
194873874	chr3:194873874:C:G	3.43147e-06	-1.33471e-10	-1.12636
194874461	chr3:194874461:C:T	7.00276e-07	-1.6201	-1.09553
194874542	chr3:194874542:C:T	3.23958e-06	-1.33471e-10	-1.1839
194874543	chr3:194874543:G:A	2.67049e-06	-1.37709	-2.69129e-10
194874887	chr3:194874887:G:A	5.76739e-06	-1.59585	0.988725
194874970	chr3:194874970:G:A	3.25163e-06	-1.33471e-10	-1.18019
194875023	chr3:194875023:T:C	1.23365e-06	-0.921645	-1.22772
194875441	chr3:194875441:T:C	1.47671e-06	-0.744758	-1.22477
194875494	chr3:194875494:T:C	8.21079e-07	-1.42617	-1.13031
194875612	chr3:194875612:A:T	5.18414e-06	-1.33471e-10	-0.713744
194875681	chr3:194875681:T:C	4.26193e-06	-1.33471e-10	-0.909626
194875883	chr3:194875883:A:G	1.5373e-06	-0.708935	-1.22039
194876172	chr3:194876172:C:A	5.974e-07	-1.64451	-1.23001
194876194	chr3:194876194:C:T	1.88711e-06	-0.50129	-1.22301
194876195	chr3:194876195:G:A	3.10284e-06	-1.33471e-10	-1.22703
194876270	chr3:194876270:G:A	4.52567e-06	-0.262584	-0.586999
194876332	chr3:194876332:G:A	5.90823e-06	-1.65136	1.06836
194876493	chr3:194876493:T:A	3.58516e-06	-1.33471e-10	-1.08254
194876631	chr3:194876631:T:C	1.17913e-06	-0.96303	-1.23154
194876814	chr3:194876814:C:G	1.59984e-06	-0.828115	-1.06133
194877027	chr3:194877027:G:C	4.03562e-06	-1.33471e-10	-0.964188
194877049	chr3:194877049:C:T	4.42391e-06	-1.33471e-10	-0.872323
194877332	chr3:194877332:C:T	3.13906e-06	-1.33471e-10	-1.21543
194877355	chr3:194877355:A:G	9.87628e-07	-1.14333	-1.22847
194877358	chr3:194877358:AGCGTGTGTCT:A	3.64834e-06	-1.33471e-10	-1.06507
194877693	chr3:194877693:AAGACCAAATCCCCC:A	3.09306e-06	-1.33471e-10	-1.23019
194877988	chr3:194877988:G:A	4.5517e-06	-1.61662	0.77277
194878312	chr3:194878312:A:G	1.43308e-06	-0.773461	-1.22606
194878323	chr3:194878323:C:T	2.561e-06	-1.41895	-2.69129e-10
194878377	chr3:194878377:C:T	3.18005e-06	-1.33471e-10	-1.20245
194878527	chr3:194878527:A:G	4.12041e-06	-1.33471e-10	-0.943394
194878621	chr3:194878621:C:T	1.60897e-06	-0.717921	-1.16583
194878715	chr3:194878715:A:C	1.46386e-06	-1.0347	-0.943577
194878792	chr3:194878792:C:T	1.19627e-06	-1.18813	-0.992006
194878877	chr3:194878877:C:T	3.20154e-06	-1.33471e-10	-1.19572
194879026	chr3:194879026:A:C	2.54887e-06	-1.4237	-2.69129e-10
194879449	chr3:194879449:G:A	3.81595e-06	-1.33471e-10	-1.02016
194879721	chr3:194879721:G:A	3.37083e-06	-1.33471e-10	-1.14419
194880145	chr3:194880145:C:T	2.21048e-06	-1.56614	-2.69129e-10
194880150	chr3:194880150:C:A	1.25082e-06	-1.20861	-0.926938
194880404	chr3:194880404:G:A	3.88155e-06	-1.33471e-10	-1.00311
194880409	chr3:194880409:A:G	1.06739e-06	-1.44093	-0.853205
194880446	chr3:194880446:A:G	4.0919e-06	-1.33471e-10	-0.950339
194880518	chr3:194880518:T:C	5.70935e-06	-1.33471e-10	-0.617243
194880598	chr3:194880598:A:G	6.7845e-06	-1.33471e-10	-0.444708
194880697	chr3:194880697:G:A	2.17161e-06	-1.58388	-2.69129e-10
194880755	chr3:194880755:A:G	7.53104e-06	-1.33471e-10	-0.340314
194880884	chr3:194880884:A:T	4.22827e-06	-1.33471e-10	-0.917556
194880997	chr3:194880997:A:G	1.78585e-06	-1.47197	-0.307484
194881103	chr3:194881103:T:TA	8.54142e-07	-1.30678	-1.21023
194881544	chr3:194881544:TG:T	1.06982e-05	-1.33471e-10	0.0107237
194881571	chr3:194881571:C:T	4.3494e-06	-1.33471e-10	-0.88931
194881685	chr3:194881685:G:A	3.31661e-06	-1.33471e-10	-1.1604
194882045	chr3:194882045:A:G	1.3828e-06	-0.837864	-1.19737
194882236	chr3:194882236:A:G	1.44544e-06	-0.821012	-1.16992
194882523	chr3:194882523:C:T	7.97576e-06	-1.33471e-10	-0.282941
194882840	chr3:194882840:G:A	1.07425e-06	-1.39508	-0.892647
194883031	chr3:194883031:G:A	9.29086e-07	-1.35937	-1.07353
194883193	chr3:194883193:A:G	1.09683e-06	-1.4009	-0.866025
194883302	chr3:194883302:T:TC	1.48555e-06	-0.769365	-1.19419
194883336	chr3:194883336:C:T	2.97244e-06	-1.26997	-2.69129e-10
194883391	chr3:194883391:A:G	5.99539e-06	-1.33471e-10	-0.568357
194883811	chr3:194883811:T:G	1.45223e-06	-0.826157	-1.16009
194883913	chr3:194883913:C:T	7.5856e-07	-1.41298	-1.22271
194884100	chr3:194884100:T:G	7.14722e-07	-1.65267	-1.04254
194884557	chr3:194884557:A:G	3.27407e-06	-1.33471e-10	-1.17331
194884655	chr3:194884655:T:A	1.4205e-06	-1.30667	-0.70167
194884680	chr3:194884680:C:T	1.12713e-06	-1.40832	-0.831355
194884714	chr3:194884714:C:T	1.13558e-06	-1.38468	-0.847519
194884805	chr3:194884805:T:A	2.60925e-06	-1.40028	-2.69129e-10
194884865	chr3:194884865:T:C	3.55618e-06	-1.33471e-10	-1.09066
194885295	chr3:194885295:G:A	3.09392e-06	-1.33471e-10	-1.22991
194885413	chr3:194885413:G:A	1.12964e-06	-1.40318	-0.834267
194885500	chr3:194885500:G:T	5.7266e-06	-1.33471e-10	-0.614226
194885506	chr3:194885506:C:T	3.17265e-06	-1.20478	-2.69129e-10
194885808	chr3:194885808:T:C	5.48773e-06	-1.33471e-10	-0.656833
194885929	chr3:194885929:A:T	1.52392e-06	-0.75318	-1.18488
194886001	chr3:194886001:G:A	1.04449e-06	-1.39981	-0.916008
194886147	chr3:194886147:A:G	4.17537e-06	-1.33471e-10	-0.930144
194886267	chr3:194886267:C:A	4.26425e-06	-1.33471e-10	-0.90908
194886269	chr3:194886269:C:T	1.08049e-06	-1.37754	-0.904391
194886543	chr3:194886543:A:G	3.53018e-06	-1.098	-2.69129e-10
194886632	chr3:194886632:G:A	4.48322e-05	-1.33471e-10	1.44358
194886693	chr3:194886693:A:G	2.24056e-06	-1.58006	0.0274374
194886701	chr3:194886701:A:G	7.27828e-06	-1.33471e-10	-0.374452
194886813	chr3:194886813:T:C	4.53063e-06	-1.33471e-10	-0.848487
194886828	chr3:194886828:C:T	2.02782e-06	-1.65238	-2.69129e-10
194886868	chr3:194886868:A:G	1.77336e-06	-1.6147	-0.171772
194886989	chr3:194886989:C:T	2.35492e-06	-1.50284	-2.69129e-10
194887326	chr3:194887326:G:A	7.91017e-07	-1.51982	-1.07396
194887450	chr3:194887450:A:G	7.54077e-06	-1.33471e-10	-0.339023
194887779	chr3:194887779:G:A	2.76289e-06	-1.34307	-2.69129e-10
194887892	chr3:194887892:A:G	6.17277e-06	-1.33471e-10	-0.5392
194888071	chr3:194888071:A:G	9.44806e-07	-1.48797	-0.928153
194888191	chr3:194888191:G:A	6.76726e-06	-1.48478	1.03753
194888291	chr3:194888291:A:G	3.72256e-06	-0.877655	-0.167282
194888371	chr3:194888371:T:C	7.49519e-07	-1.4907	-1.15697
194888417	chr3:194888417:G:A	4.02915e-06	-1.33471e-10	-0.965793
194888436	chr3:194888436:A:G	5.8977e-06	-1.33471e-10	-0.584786
194889278	chr3:194889278:G:T	1.86716e-06	-0.996361	-0.73857
194889279	chr3:194889279:G:A	3.20949e-05	-1.33471e-10	1.10935
194889558	chr3:194889558:A:T	1.54767e-06	-0.974022	-0.948572
194889569	chr3:194889569:C:T	1.53144e-06	-0.994929	-0.938212
194889715	chr3:194889715:G:A	9.51278e-06	-1.33471e-10	-0.106711
194889773	chr3:194889773:G:C	1.27541e-06	-1.28877	-0.827309
194889898	chr3:194889898:A:G	1.35367e-06	-1.52778	-0.528755
194890518	chr3:194890518:C:T	5.26137e-06	-1.33471e-10	-0.698956
194890735	chr3:194890735:C:T	1.48633e-06	-1.45146	-0.511576
194891059	chr3:194891059:T:C	1.3545e-06	-1.31523	-0.740683
194891083	chr3:194891083:A:G	1.05894e-06	-1.2741	-1.02798
194891186	chr3:194891186:T:C	1.41948e-06	-1.28959	-0.71946
194891197	chr3:194891197:T:C	1.28282e-06	-1.34707	-0.763221
194891198	chr3:194891198:G:A	1.26506e-06	-1.34207	-0.782162
194891276	chr3:194891276:A:G	1.12612e-06	-1.33475	-0.905819
194891468	chr3:194891468:C:T	1.3565e-06	-1.29592	-0.758519
194891648	chr3:194891648:G:A	5.05646e-06	-0.73868	-2.69129e-10
194891730	chr3:194891730:T:C	1.26556e-06	-1.33549	-0.788338
194891753	chr3:194891753:T:G	3.1472e-06	-1.33471e-10	-1.21284
194891772	chr3:194891772:A:G	1.36558e-06	-1.31064	-0.737131
194891937	chr3:194891937:T:G	1.41911e-06	-1.30969	-0.699624
194892022	chr3:194892022:G:A	1.32476e-06	-1.65397	-0.424147
194892115	chr3:194892115:C:T	1.36632e-06	-1.30791	-0.739323
194892236	chr3:194892236:T:C	3.49851e-06	-1.33471e-10	-1.10701
194892311	chr3:194892311:G:C	3.32436e-05	-1.33471e-10	1.14452
194892794	chr3:194892794:C:G	7.92801e-07	-1.36026	-1.23127
194892872	chr3:194892872:A:G	1.1778e-06	-1.26784	-0.927858
194893333	chr3:194893333:G:C	7.26608e-06	-1.33471e-10	-0.37613
194893633	chr3:194893633:C:T	7.78668e-07	-1.37885	-1.23067
194893791	chr3:194893791:A:G	1.46713e-06	-1.6542	-0.321844
194894393	chr3:194894393:G:C	2.03148e-06	-1.65058	-2.69129e-10
194894465	chr3:194894465:G:A	1.02102e-06	-1.11814	-1.2204
194894635	chr3:194894635:A:G	1.18808e-06	-1.26995	-0.917051
194894694	chr3:194894694:A:G	1.35031e-06	-1.28272	-0.776291
194894844	chr3:194894844:G:A	7.9401e-07	-1.35941	-1.2306
194894849	chr3:194894849:G:A	1.20427e-06	-1.27833	-0.895145
194894876	chr3:194894876:A:G	1.08106e-06	-1.30264	-0.978771
194895128	chr3:194895128:C:T	1.23743e-06	-1.0153	-1.13101
194895352	chr3:194895352:T:C	3.9525e-06	-0.985	-2.69129e-10
194895423	chr3:194895423:A:G	7.84767e-07	-1.37025	-1.23146
194895626	chr3:194895626:T:C	1.38344e-06	-1.50591	-0.528864
194895702	chr3:194895702:G:A	5.19837e-06	-1.33471e-10	-0.711002
194895769	chr3:194895769:A:G	1.37137e-06	-1.51071	-0.532829
194895856	chr3:194895856:G:T	7.7869e-07	-1.37902	-1.23047
194896050	chr3:194896050:C:T	5.20264e-06	-1.33471e-10	-0.710182
194896068	chr3:194896068:T:C	6.54198e-07	-1.58173	-1.20197
194896076	chr3:194896076:A:AGG	7.85111e-07	-1.37031	-1.23097
194896244	chr3:194896244:A:T	7.88732e-07	-1.3653	-1.23138
194896253	chr3:194896253:G:T	6.08927e-06	-1.33471e-10	-0.55282
194896597	chr3:194896597:G:A	1.37717e-06	-1.51469	-0.524627
194896599	chr3:194896599:A:C	1.48951e-06	-0.9559	-1.005
194896737	chr3:194896737:A:G	8.0325e-07	-1.34729	-1.23114
194896906	chr3:194896906:T:C	1.18307e-06	-1.26178	-0.929457
194897043	chr3:194897043:T:TTTTTGA	1.04755e-06	-1.28438	-1.02851
194897045	chr3:194897045:G:T	1.04541e-06	-1.28738	-1.02756
194897048	chr3:194897048:G:GT	1.03046e-06	-1.30216	-1.02718
194897168	chr3:194897168:C:T	1.45393e-05	-1.33471e-10	0.317504
194897305	chr3:194897305:G:A	5.34776e-06	-0.902073	0.219403
194897771	chr3:194897771:TCTGA:T	7.78958e-07	-1.37784	-1.23131
194897850	chr3:194897850:A:G	2.02557e-06	-1.65349	-2.69129e-10
194897856	chr3:194897856:C:T	1.55893e-06	-0.919893	-0.995458
194898331	chr3:194898331:G:A	9.79304e-07	-1.51904	-0.86122
194898332	chr3:194898332:G:A	3.66972e-06	-1.33471e-10	-1.05923
194898333	chr3:194898333:A:G	1.4774e-06	-1.29544	-0.673619
194898435	chr3:194898435:T:A	9.65642e-07	-1.49773	-0.896576
194898606	chr3:194898606:G:A	1.72804e-05	-1.33471e-10	0.490227
194898649	chr3:194898649:C:A	1.29177e-06	-1.51473	-0.588606
194898790	chr3:194898790:G:A	1.19019e-06	-1.28205	-0.903185
194898871	chr3:194898871:A:G	1.02717e-06	-1.1114	-1.22114
194899178	chr3:194899178:T:G	1.55878e-06	-0.917143	-0.998304
194899361	chr3:194899361:G:A	1.03711e-06	-1.1012	-1.22171
194899382	chr3:194899382:A:C	9.70354e-07	-1.50801	-0.881435
194899403	chr3:194899403:C:T	1.51637e-06	-0.933611	-1.00942
194899624	chr3:194899624:C:T	1.04205e-06	-1.29034	-1.02781
194899846	chr3:194899846:A:AGT	9.66412e-07	-1.50364	-0.88987
194899874	chr3:194899874:C:T	1.0061e-06	-1.50376	-0.849505
194899894	chr3:194899894:G:C	3.92208e-06	-1.33471e-10	-0.992725
194899896	chr3:194899896:C:T	3.65122e-06	-1.33471e-10	-1.06429
194899897	chr3:194899897:A:G	1.38115e-06	-1.65414	-0.38229
194899916	chr3:194899916:G:A	8.3524e-06	-1.33471e-10	-0.236799
194899941	chr3:194899941:C:T	1.37302e-06	-1.27109	-0.77124
194900090	chr3:194900090:A:T	9.29902e-07	-1.53475	-0.897275
194900115	chr3:194900115:G:A	3.13628e-06	-1.33471e-10	-1.21631
```
