## Supplementary material for "Characterization of shared and ancestry-specific signals driving complex traits using multi-ancestry fine-mapping": susiex_nc2.cs80.cs

```
CS_ID	SNP	BP	REF_ALLELE	ALT_ALLELE	REF_FRQ	BETA	SE	-LOG10P	CS_PIP	OVRL_PIP
1	chr3:194575362:C:T	194575362	T,T	C,C	1,1	inf,inf	inf,inf	6.49573,0.477716	0.267961	0.267961
1	chr3:194579967:C:T	194579967	T,T	C,C	1,1	inf,inf	inf,inf	6.54258,0.14472	0.208108	0.208108
1	chr3:194576752:G:T	194576752	T,T	G,G	1,1	inf,inf	inf,inf	6.41385,0.312917	0.184099	0.184099
1	chr3:194574700:C:T	194574700	T,T	C,C	1,1	inf,inf	inf,inf	6.40317,0.312217	0.179842	0.179842
```
