## Supplementary material for "Characterization of shared and ancestry-specific signals driving complex traits using multi-ancestry fine-mapping": susiex_nc2.cs80.snp

```
BP	SNP	PIP(CS1)	LogBF(CS1,Pop1)	LogBF(CS1,Pop2)
193900500	chr3:193900500:C:T	1.31563e-05	0.272244	-2.69129e-10
193901190	chr3:193901190:T:C	8.44931e-07	-1.29781	-1.17535
193901329	chr3:193901329:C:A	5.66038e-06	-1.33471e-10	-0.571167
193901449	chr3:193901449:C:T	7.97e-06	-1.33471e-10	-0.228974
193901893	chr3:193901893:T:C	6.93983e-07	-1.5226	-1.14737
193902026	chr3:193902026:A:G	3.45514e-06	-1.33471e-10	-1.0648
193902089	chr3:193902089:C:T	2.91311e-06	-0.037377	-1.19806
193902721	chr3:193902721:T:C	2.37729e-06	-0.207122	-1.23158
193902852	chr3:193902852:G:A	1.15155e-05	1.35215	-1.21311
193903282	chr3:193903282:A:G	6.48645e-07	-1.51222	-1.22531
193903909	chr3:193903909:C:A	1.10887e-05	1.1362	-1.03494
193904208	chr3:193904208:G:A	4.38469e-06	-1.33471e-10	-0.82654
193904298	chr3:193904298:G:A	1.39547e-06	-0.766017	-1.20541
193904374	chr3:193904374:G:A	1.10216e-06	-1.29749	-0.909899
193904555	chr3:193904555:C:T	3.10167e-06	-1.33471e-10	-1.17272
193904733	chr3:193904733:C:T	3.57474e-06	-1.33471e-10	-1.03077
193905012	chr3:193905012:G:A	1.18447e-06	-1.24329	-0.892074
193905107	chr3:193905107:T:A	2.83083e-06	-0.18236	-1.08173
193905134	chr3:193905134:A:C	1.259e-06	-0.883435	-1.1909
193905268	chr3:193905268:CAT:C	1.10732e-06	-1.29162	-0.911095
193905358	chr3:193905358:G:C	3.58072e-06	-1.33471e-10	-1.02909
193905483	chr3:193905483:G:A	4.86395e-06	-1.33471e-10	-0.722807
193905511	chr3:193905511:T:C	3.09092e-06	-1.33471e-10	-1.17619
193905553	chr3:193905553:G:A	2.93121e-06	-1.33471e-10	-1.22925
193905929	chr3:193905929:C:T	2.92639e-06	-1.33471e-10	-1.23089
193906247	chr3:193906247:G:C	5.2212e-06	-1.33471e-10	-0.651931
193906318	chr3:193906318:T:C	2.92523e-06	-1.33471e-10	-1.23129
193906735	chr3:193906735:G:A	8.2838e-06	-0.190357	-2.69129e-10
193906917	chr3:193906917:T:C	4.47873e-06	-1.33471e-10	-0.805319
193907386	chr3:193907386:T:C	2.38929e-06	-1.43366	-2.69129e-10
193907739	chr3:193907739:T:G	5.09344e-06	-1.33471e-10	-0.676706
193907962	chr3:193907962:A:G	6.14113e-07	-1.65417	-1.13807
193908328	chr3:193908328:C:T	3.14389e-06	-1.33471e-10	-1.1592
193908348	chr3:193908348:C:T	3.5555e-06	-1.33471e-10	-1.03616
193908450	chr3:193908450:T:C	1.40514e-05	-1.33471e-10	0.338064
193908983	chr3:193908983:C:T	6.61387e-06	0.69652	-1.11201
193909108	chr3:193909108:C:T	8.08214e-07	-1.41664	-1.10095
193909489	chr3:193909489:G:A	3.06359e-06	-1.33471e-10	-1.18507
193909526	chr3:193909526:T:G	8.11713e-06	-1.33471e-10	-0.210683
193910236	chr3:193910236:TC:T	3.40153e-06	-1.08043	-2.69129e-10
193910604	chr3:193910604:A:G	1.07048e-05	-1.33471e-10	0.0660333
193911623	chr3:193911623:A:T	1.00681e-06	-1.53119	-0.76668
193912292	chr3:193912292:T:C	3.44078e-05	2.16112	-0.927492
193912405	chr3:193912405:G:A	1.36472e-06	-1.58325	-0.410459
193912596	chr3:193912596:C:T	3.60203e-06	-1.33471e-10	-1.02316
193912696	chr3:193912696:A:G	3.46296e-06	-1.33471e-10	-1.06253
193913182	chr3:193913182:C:A	3.41383e-06	-1.33471e-10	-1.07682
193913223	chr3:193913223:G:T	9.58288e-07	-1.15337	-1.19389
193913253	chr3:193913253:G:C	1.50897e-06	-0.661734	-1.2315
193913440	chr3:193913440:A:G	3.10909e-06	-1.33471e-10	-1.17033
193913610	chr3:193913610:T:C	2.92966e-06	-1.33471e-10	-1.22977
193913686	chr3:193913686:AC:A	2.92709e-06	-1.33471e-10	-1.23065
193914056	chr3:193914056:G:C	1.56532e-05	0.446019	-2.69129e-10
193914331	chr3:193914331:TG:T	2.22107e-06	-1.50667	-2.69129e-10
193914336	chr3:193914336:A:G	3.01675e-06	-1.33471e-10	-1.20048
193914499	chr3:193914499:GC:G	1.00491e-06	-1.49661	-0.803152
193914808	chr3:193914808:T:A	2.96274e-06	-1.33471e-10	-1.21855
193915153	chr3:193915153:C:A	3.74243e-06	-1.33471e-10	-0.984923
193915220	chr3:193915220:G:T	2.00176e-05	0.691955	-2.69129e-10
193915481	chr3:193915481:C:T	3.05724e-06	-1.33471e-10	-1.18715
193916361	chr3:193916361:C:T	3.27919e-06	-1.33471e-10	-1.11706
193916775	chr3:193916775:C:T	3.76576e-06	-1.33471e-10	-0.97871
193917969	chr3:193917969:C:T	1.06877e-06	-1.50104	-0.737109
193918252	chr3:193918252:A:T	2.10386e-05	0.741702	-2.69129e-10
193918253	chr3:193918253:T:C	2.94518e-06	-1.33471e-10	-1.22449
193918435	chr3:193918435:G:A	3.18178e-06	-1.33471e-10	-1.14722
193918459	chr3:193918459:G:A	6.99877e-06	-1.33471e-10	-0.358925
193918567	chr3:193918567:C:T	7.93681e-06	-1.33471e-10	-0.233148
193918632	chr3:193918632:C:T	4.54386e-06	-1.33471e-10	-0.790881
193918809	chr3:193918809:G:A	3.61184e-06	-1.33471e-10	-1.02044
193918961	chr3:193918961:C:T	6.65971e-06	-1.33471e-10	-0.408583
193919418	chr3:193919418:C:A	3.40162e-06	-1.33471e-10	-1.08041
193919742	chr3:193919742:G:A	1.92762e-06	-0.69624	-0.952131
193919895	chr3:193919895:G:GTGAGAT	1.5965e-05	0.661845	-0.196106
193919998	chr3:193919998:C:T	3.85542e-06	-1.33471e-10	-0.955179
193920051	chr3:193920051:G:A	4.54229e-06	-1.33471e-10	-0.791227
193920567	chr3:193920567:G:A	3.25229e-06	-1.33471e-10	-1.1253
193920645	chr3:193920645:C:T	4.29991e-06	-0.203757	-0.642308
193921834	chr3:193921834:C:T	8.17264e-06	1.01922	-1.22308
193921903	chr3:193921903:A:G	2.86649e-05	1.05101	-2.69129e-10
193921924	chr3:193921924:G:A	3.47824e-06	-1.33471e-10	-1.05813
193921963	chr3:193921963:G:A	3.88057e-06	-1.33471e-10	-0.948678
193922004	chr3:193922004:C:T	3.78519e-06	-1.33471e-10	-0.973562
193922421	chr3:193922421:C:T	2.92508e-06	-1.33471e-10	-1.23134
193922619	chr3:193922619:C:T	7.57474e-05	2.02274	-2.69129e-10
193922625	chr3:193922625:C:A	1.27922e-06	-1.27607	-0.78234
193922677	chr3:193922677:C:T	3.04764e-06	-1.33471e-10	-1.19029
193923266	chr3:193923266:T:C	1.45896e-05	0.757474	-0.381823
193923302	chr3:193923302:G:A	2.95237e-06	-1.33471e-10	-1.22205
193923594	chr3:193923594:A:G	5.69003e-06	-1.33471e-10	-0.565944
193923963	chr3:193923963:G:A	2.93394e-06	-1.33471e-10	-1.22831
193923992	chr3:193923992:C:T	6.93556e-07	-1.62639	-1.04419
193924008	chr3:193924008:G:T	6.8014e-07	-1.65347	-1.03665
193924051	chr3:193924051:T:C	3.19316e-06	-1.33471e-10	-1.14365
193924166	chr3:193924166:G:A	4.9107e-06	-1.33471e-10	-0.713242
193924490	chr3:193924490:G:A	6.63839e-07	-1.64327	-1.0711
193924571	chr3:193924571:T:C	2.9313e-06	-1.33471e-10	-1.22921
193924699	chr3:193924699:C:T	0.00012871	2.5529	-2.69129e-10
193924738	chr3:193924738:A:G	4.61972e-06	-1.33471e-10	-0.774324
193924753	chr3:193924753:G:T	2.93516e-06	-1.33471e-10	-1.2279
193924816	chr3:193924816:A:G	4.04794e-06	0.314524	-1.22097
193924983	chr3:193924983:T:C	8.0004e-07	-1.64712	-0.880635
193925062	chr3:193925062:T:C	3.13328e-06	-1.33471e-10	-1.16258
193925387	chr3:193925387:A:G	3.65282e-06	-1.33471e-10	-1.00916
193925400	chr3:193925400:T:C	3.04459e-06	-1.33471e-10	-1.19129
193925403	chr3:193925403:G:A	9.47126e-07	-1.64956	-0.709418
193925496	chr3:193925496:G:A	2.92422e-06	-1.33471e-10	-1.23163
193926091	chr3:193926091:A:G	2.93188e-06	-1.33471e-10	-1.22902
193926252	chr3:193926252:G:A	5.11516e-06	-1.33471e-10	-0.67245
193926293	chr3:193926293:A:G	3.38213e-06	-1.33471e-10	-1.08615
193926380	chr3:193926380:C:T	0.000127031	2.53977	-2.69129e-10
193926599	chr3:193926599:G:A	7.77832e-07	-1.65276	-0.903142
193926892	chr3:193926892:T:C	3.21089e-06	-1.33471e-10	-1.13811
193926950	chr3:193926950:A:G	1.60655e-06	-0.606151	-1.22442
193927070	chr3:193927070:C:T	4.00847e-06	-1.33471e-10	-0.91625
193927181	chr3:193927181:C:T	5.60027e-06	-1.33471e-10	-0.581843
193927298	chr3:193927298:T:C	1.0287e-06	-1.47792	-0.798447
193927542	chr3:193927542:G:A	3.56444e-06	-1.33471e-10	-1.03365
193927634	chr3:193927634:C:T	4.04457e-06	-1.33471e-10	-0.907283
193927813	chr3:193927813:T:C	3.75916e-06	-1.33471e-10	-0.980463
193928142	chr3:193928142:G:A	3.15873e-06	-1.33471e-10	-1.15449
193928283	chr3:193928283:T:G	3.84156e-06	0.272849	-1.23163
193928406	chr3:193928406:T:A	3.59541e-06	-1.33471e-10	-1.025
193928623	chr3:193928623:A:G	1.16582e-05	-1.33471e-10	0.151355
193928823	chr3:193928823:C:T	2.94139e-06	-1.33471e-10	-1.22578
193928991	chr3:193928991:G:A	3.11859e-06	-1.33471e-10	-1.16728
193929013	chr3:193929013:T:C	7.8015e-06	0.976989	-1.22733
193929587	chr3:193929587:G:A	3.44387e-06	-1.33471e-10	-1.06806
193929606	chr3:193929606:G:C	9.5923e-06	-1.33471e-10	-0.0436979
193930081	chr3:193930081:A:G	3.58205e-06	-1.33471e-10	-1.02872
193930101	chr3:193930101:C:T	3.87527e-06	-1.33471e-10	-0.950044
193930188	chr3:193930188:G:A	6.37243e-06	-1.33471e-10	-0.452678
193930569	chr3:193930569:T:C	2.93252e-06	-1.33471e-10	-1.2288
193930571	chr3:193930571:T:C	2.14658e-06	-0.402637	-1.13815
193930624	chr3:193930624:G:A	6.39889e-07	-1.59019	-1.16093
193930803	chr3:193930803:TC:T	1.92519e-06	-1.64964	-2.69129e-10
193931231	chr3:193931231:C:T	3.12436e-06	-1.33471e-10	-1.16543
193931251	chr3:193931251:T:C	7.32302e-07	-1.62192	-0.994301
193931418	chr3:193931418:TA:T	2.95597e-06	-1.33471e-10	-1.22083
193931493	chr3:193931493:T:C	3.34366e-06	-1.33471e-10	-1.09759
193931663	chr3:193931663:T:C	2.94465e-06	-1.33471e-10	-1.22467
193931780	chr3:193931780:C:T	1.30318e-06	-1.397	-0.642854
193931920	chr3:193931920:C:G	5.68047e-06	-1.33471e-10	-0.567626
193931991	chr3:193931991:T:A	2.9757e-06	-1.33471e-10	-1.21418
193932302	chr3:193932302:C:T	0.000109615	2.39232	-2.69129e-10
193932350	chr3:193932350:T:A	9.55616e-06	-1.33471e-10	-0.0474726
193932575	chr3:193932575:G:A	3.53097e-06	-1.33471e-10	-1.04309
193932611	chr3:193932611:C:T	4.01559e-06	-1.33471e-10	-0.914475
193932612	chr3:193932612:G:A	3.46413e-06	-1.33471e-10	-1.0622
193932661	chr3:193932661:G:A	3.78493e-06	-1.33471e-10	-0.973632
193932758	chr3:193932758:C:A	3.47163e-06	-1.33471e-10	-1.06004
193933056	chr3:193933056:C:T	3.00134e-06	-1.33471e-10	-1.2056
193933511	chr3:193933511:T:C	2.4518e-05	2.03796	-1.14322
193933713	chr3:193933713:C:T	5.70084e-06	-1.33471e-10	-0.564045
193933885	chr3:193933885:T:G	5.91152e-05	2.97082	-1.19599
193933952	chr3:193933952:T:G	3.03962e-06	-1.33471e-10	-1.19293
193934717	chr3:193934717:T:C	3.74746e-06	-1.33471e-10	-0.983581
193935227	chr3:193935227:A:G	2.43644e-06	-1.41412	-2.69129e-10
193935236	chr3:193935236:C:T	4.65681e-06	-1.33471e-10	-0.766327
193935274	chr3:193935274:A:G	2.99043e-06	-1.33471e-10	-1.20924
193935463	chr3:193935463:C:A	1.10138e-05	-1.33471e-10	0.0944895
193935797	chr3:193935797:A:G	7.44549e-07	-1.62988	-0.969761
193935967	chr3:193935967:T:C	2.94294e-06	-1.33471e-10	-1.22525
193936156	chr3:193936156:T:G	9.03462e-07	-1.64703	-0.759149
193936466	chr3:193936466:A:G	3.25263e-06	-1.33471e-10	-1.12519
193936679	chr3:193936679:G:A	3.75733e-06	-1.33471e-10	-0.98095
193936850	chr3:193936850:AAGATGAG:A	1.14781e-05	-1.33471e-10	0.135783
193936954	chr3:193936954:A:G	3.01644e-06	-1.33471e-10	-1.20058
193936975	chr3:193936975:G:C	3.89939e-06	-1.33471e-10	-0.943838
193937243	chr3:193937243:T:G	4.70735e-06	-1.33471e-10	-0.755534
193937249	chr3:193937249:A:C	1.73974e-05	1.59905	-1.04739
193937660	chr3:193937660:C:T	3.27329e-06	-1.33471e-10	-1.11886
193937751	chr3:193937751:T:G	3.07152e-06	-1.33471e-10	-1.18249
193937841	chr3:193937841:C:T	3.58056e-05	2.29788	-1.02444
193938403	chr3:193938403:T:C	2.92431e-06	-1.33471e-10	-1.2316
193938445	chr3:193938445:T:C	2.92437e-06	-1.33471e-10	-1.23158
193938507	chr3:193938507:T:C	2.9245e-06	-1.33471e-10	-1.23154
193939144	chr3:193939144:G:A	3.79011e-06	-1.33471e-10	-0.972265
193939407	chr3:193939407:T:C	2.99483e-06	-1.33471e-10	-1.20777
193939482	chr3:193939482:C:T	3.13472e-06	-1.33471e-10	-1.16212
193939601	chr3:193939601:A:G	3.81385e-06	-1.33471e-10	-0.96602
193941029	chr3:193941029:A:G	2.94857e-06	-1.33471e-10	-1.22334
193941120	chr3:193941120:C:G	3.0497e-06	-1.33471e-10	-1.18962
193941270	chr3:193941270:G:A	4.54544e-06	-1.33471e-10	-0.790535
193941282	chr3:193941282:C:T	3.10669e-06	-1.33471e-10	-1.1711
193941296	chr3:193941296:AC:A	8.3273e-06	-1.33471e-10	-0.18512
193941297	chr3:193941297:C:A	2.86736e-05	1.95724	-0.905924
193941836	chr3:193941836:G:A	1.0507e-06	-1.28631	-0.968898
193942028	chr3:193942028:T:C	3.22928e-06	0.0987873	-1.23119
193942217	chr3:193942217:G:A	2.94339e-06	-1.33471e-10	-1.2251
193942267	chr3:193942267:C:T	1.22281e-06	-1.58485	-0.518655
193942431	chr3:193942431:T:C	3.51092e-06	-1.33471e-10	-1.04878
193942658	chr3:193942658:A:G	1.94052e-05	1.89166	-1.23078
193943268	chr3:193943268:G:A	3.28795e-06	-1.33471e-10	-1.11439
193943286	chr3:193943286:T:C	5.22994e-06	0.406688	-1.05695
193943455	chr3:193943455:C:T	9.11103e-07	-1.37434	-1.02341
193943516	chr3:193943516:C:T	3.0576e-06	-1.33471e-10	-1.18703
193943619	chr3:193943619:G:A	6.49345e-05	1.86872	-2.69129e-10
193944282	chr3:193944282:C:T	2.03356e-06	-1.59487	-2.69129e-10
193944518	chr3:193944518:A:G	6.21952e-05	2.98599	-1.16037
193944857	chr3:193944857:G:A	5.24982e-06	0.254629	-0.901093
193945161	chr3:193945161:G:A	3.1961e-06	-1.33471e-10	-1.14273
193945390	chr3:193945390:T:A	3.0863e-06	-1.33471e-10	-1.17769
193945775	chr3:193945775:A:G	5.49253e-05	2.92397	-1.22266
193946089	chr3:193946089:G:A	3.33053e-06	-1.33471e-10	-1.10153
193946128	chr3:193946128:C:G	8.53967e-06	-0.159936	-2.69129e-10
193946246	chr3:193946246:G:A	3.84141e-06	-1.33471e-10	-0.958818
193946332	chr3:193946332:A:T	4.00877e-06	0.12037	-1.03655
193946416	chr3:193946416:A:G	6.60856e-06	0.3639	-0.780193
193946469	chr3:193946469:C:T	2.86584e-06	-0.180893	-1.07091
193946562	chr3:193946562:C:T	2.95197e-06	-1.33471e-10	-1.22219
193946676	chr3:193946676:T:A	4.47588e-06	0.425676	-1.23163
193946845	chr3:193946845:A:G	3.05587e-06	-0.0533534	-1.13424
193946939	chr3:193946939:G:A	2.98854e-06	-1.33471e-10	-1.20987
193947205	chr3:193947205:C:T	2.00132e-06	-1.47977	-0.131087
193947214	chr3:193947214:T:C	7.49755e-07	-1.36414	-1.22853
193947250	chr3:193947250:C:T	0.00061257	4.113	-2.69129e-10
193947545	chr3:193947545:G:A	3.00677e-06	-1.33471e-10	-1.20379
193948252	chr3:193948252:A:G	3.05751e-06	-1.15916	-0.027897
193948833	chr3:193948833:C:A	3.95349e-06	-1.33471e-10	-0.93006
193949030	chr3:193949030:T:C	3.27048e-06	-1.33471e-10	-1.11972
193949398	chr3:193949398:G:A	8.40491e-07	-1.50818	-0.970247
193949563	chr3:193949563:T:C	4.07415e-06	-1.33471e-10	-0.899996
193949728	chr3:193949728:A:T	1.49488e-06	-1.627	-0.275614
193949840	chr3:193949840:T:C	2.25239e-06	-1.49267	-2.69129e-10
193950024	chr3:193950024:G:A	3.39564e-06	-1.33471e-10	-1.08217
193950044	chr3:193950044:A:G	4.38448e-05	2.36717	-0.89117
193950082	chr3:193950082:G:A	3.03911e-06	-1.33471e-10	-1.19309
193950275	chr3:193950275:A:G	9.212e-07	-1.26434	-1.1224
193951545	chr3:193951545:G:T	1.9399e-06	-1.64202	-2.69129e-10
193951619	chr3:193951619:G:A	6.7869e-05	1.91292	-2.69129e-10
193951647	chr3:193951647:G:A	1.37536e-06	-1.13969	-0.846259
193951733	chr3:193951733:T:G	1.67702e-06	-1.43463	-0.35301
193951770	chr3:193951770:A:G	2.92637e-06	-1.33471e-10	-1.2309
193951819	chr3:193951819:T:C	9.82303e-07	-1.56036	-0.762156
193952046	chr3:193952046:G:A	3.47094e-06	-1.33471e-10	-1.06023
193952054	chr3:193952054:G:A	3.10952e-06	-1.33471e-10	-1.17019
193952092	chr3:193952092:C:G	3.61153e-06	-1.33471e-10	-1.02053
193952131	chr3:193952131:T:G	2.94667e-06	-1.33471e-10	-1.22398
193952344	chr3:193952344:C:T	2.05998e-06	-1.58197	-2.69129e-10
193952501	chr3:193952501:T:C	7.50611e-07	-1.36361	-1.22791
193952819	chr3:193952819:C:T	2.35644e-06	-1.44751	-2.69129e-10
193952963	chr3:193952963:C:G	5.63132e-07	-1.65172	-1.22718
193953231	chr3:193953231:C:T	6.32328e-07	-1.64625	-1.11676
193953295	chr3:193953295:G:C	3.1926e-06	-1.14382	-2.69129e-10
193953472	chr3:193953472:T:C	3.85182e-06	-0.931897	-0.0242162
193953703	chr3:193953703:G:A	6.7382e-07	-1.65382	-1.04563
193953709	chr3:193953709:GT:G	3.64391e-06	-1.33471e-10	-1.0116
193954008	chr3:193954008:T:C	2.92442e-06	-1.33471e-10	-1.23156
193954293	chr3:193954293:T:C	4.18624e-06	-1.33471e-10	-0.872855
193954301	chr3:193954301:T:C	3.35781e-06	-1.33471e-10	-1.09337
193954372	chr3:193954372:C:T	5.65056e-07	-1.6488	-1.22669
193954560	chr3:193954560:T:C	8.25019e-07	-1.64588	-0.851132
193954645	chr3:193954645:T:C	9.20806e-07	-1.52403	-0.863133
193954848	chr3:193954848:G:A	3.20837e-06	-1.33471e-10	-1.1389
193955190	chr3:193955190:C:T	3.65523e-06	-1.33471e-10	-1.0085
193955485	chr3:193955485:A:G	1.01639e-06	-1.52658	-0.761822
193955886	chr3:193955886:C:T	3.70335e-06	-1.33471e-10	-0.995422
193955913	chr3:193955913:G:A	5.73021e-06	-1.33471e-10	-0.558907
193955991	chr3:193955991:A:G	6.30214e-06	-1.10566	0.64189
193956216	chr3:193956216:T:C	6.88577e-07	-1.45595	-1.22183
193956524	chr3:193956524:A:T	3.45973e-06	-1.33471e-10	-1.06347
193956539	chr3:193956539:CA:C	3.30242e-06	-1.33471e-10	-1.11
193956792	chr3:193956792:C:T	1.40434e-06	-0.736642	-1.22845
193956972	chr3:193956972:C:T	7.70327e-07	-1.44904	-1.11656
193956979	chr3:193956979:G:A	3.07465e-06	-1.33471e-10	-1.18147
193957190	chr3:193957190:C:T	6.7416e-07	-1.6178	-1.08114
193957194	chr3:193957194:C:T	8.35923e-06	-0.181293	-2.69129e-10
193957442	chr3:193957442:A:G	3.92682e-06	-1.33471e-10	-0.936829
193958134	chr3:193958134:C:T	3.37943e-06	-1.33471e-10	-1.08695
193958180	chr3:193958180:T:C	8.09786e-07	-1.64964	-0.866007
193958323	chr3:193958323:C:T	6.5457e-07	-1.51509	-1.21335
193958558	chr3:193958558:C:T	9.91421e-06	-1.33471e-10	-0.0106893
193958627	chr3:193958627:T:C	8.10176e-07	-1.63094	-0.884226
193958815	chr3:193958815:C:T	5.99478e-07	-1.61276	-1.20359
193959232	chr3:193959232:G:A	9.69062e-07	-1.63477	-0.70132
193959657	chr3:193959657:AG:A	2.3419e-06	-0.453257	-1.00044
193959679	chr3:193959679:C:T	1.30127e-06	-0.809802	-1.23151
193959680	chr3:193959680:C:T	6.31639e-07	-1.58779	-1.17631
193960176	chr3:193960176:T:G	6.85742e-06	-1.09929	0.719968
193960232	chr3:193960232:C:T	3.0785e-06	-1.33471e-10	-1.18021
193960315	chr3:193960315:G:A	7.80515e-06	-1.33471e-10	-0.249875
193961298	chr3:193961298:A:T	2.96968e-06	-1.33471e-10	-1.21621
193961442	chr3:193961442:C:T	1.94249e-06	-1.64069	-2.69129e-10
193961792	chr3:193961792:T:C	5.69412e-07	-1.63666	-1.23115
193962396	chr3:193962396:C:T	2.47508e-06	-1.39839	-2.69129e-10
193962691	chr3:193962691:C:T	6.64046e-07	-1.65319	-1.06087
193963332	chr3:193963332:C:T	7.52704e-05	2.36391	-0.347484
193963920	chr3:193963920:G:A	6.3129e-07	-1.64819	-1.11646
193964275	chr3:193964275:C:T	1.26559e-06	-0.838193	-1.23093
193964812	chr3:193964812:T:C	6.11299e-07	-1.65108	-1.14575
193965110	chr3:193965110:A:T	6.13753e-07	-1.56668	-1.22614
193965381	chr3:193965381:G:A	3.23841e-06	-1.33471e-10	-1.12958
193965643	chr3:193965643:G:T	6.08086e-07	-1.65404	-1.14806
193965745	chr3:193965745:G:A	9.64131e-07	-1.44294	-0.898249
193965904	chr3:193965904:G:A	2.95646e-06	-1.33471e-10	-1.22067
193966112	chr3:193966112:C:T	9.34499e-07	-1.43187	-0.940531
193966120	chr3:193966120:A:G	6.12657e-07	-1.5763	-1.21831
193966216	chr3:193966216:G:A	6.31449e-07	-1.59258	-1.17182
193966848	chr3:193966848:C:T	3.23854e-06	-1.33471e-10	-1.12954
193966905	chr3:193966905:A:C	2.92326e-06	-0.302646	-0.929315
193966934	chr3:193966934:C:T	1.29427e-06	-0.815252	-1.23146
193967112	chr3:193967112:G:A	4.01249e-06	-1.33471e-10	-0.915248
193967779	chr3:193967779:C:T	8.48729e-07	-1.51236	-0.956317
193967780	chr3:193967780:G:A	1.13597e-06	-1.30744	-0.86973
193968261	chr3:193968261:C:T	1.93124e-06	-1.6465	-2.69129e-10
193968461	chr3:193968461:A:G	2.01234e-06	-1.60536	-2.69129e-10
193969360	chr3:193969360:AG:A	4.09032e-06	-1.33471e-10	-0.896036
193969646	chr3:193969646:T:C	7.86599e-07	-1.43963	-1.10506
193969776	chr3:193969776:C:T	4.12274e-06	-1.33471e-10	-0.888141
193969919	chr3:193969919:G:A	4.10756e-06	-1.33471e-10	-0.891831
193970377	chr3:193970377:T:C	8.66142e-07	-1.52615	-0.92222
193971152	chr3:193971152:G:C	7.66175e-07	-1.51709	-1.05391
193971463	chr3:193971463:G:A	1.10942e-06	-0.970945	-1.22988
193971573	chr3:193971573:G:A	7.18075e-07	-1.56039	-1.07545
193971578	chr3:193971578:T:C	2.49991e-06	-0.34855	-1.03985
193972056	chr3:193972056:A:G	8.21209e-07	-1.64056	-0.861073
193972235	chr3:193972235:A:G	2.06068e-06	-0.642314	-0.93931
193972332	chr3:193972332:G:A	3.02669e-06	-1.33471e-10	-1.19719
193972478	chr3:193972478:C:T	8.02515e-07	-1.49539	-1.02928
193972543	chr3:193972543:T:C	5.78316e-07	-1.64807	-1.20422
193972814	chr3:193972814:A:G	1.95568e-06	-1.63392	-2.69129e-10
193972976	chr3:193972976:C:T	2.982e-06	-1.33471e-10	-1.21206
193973112	chr3:193973112:A:G	7.4426e-07	-1.63747	-0.962551
193973485	chr3:193973485:A:G	6.0287e-06	-1.33471e-10	-0.508128
193973553	chr3:193973553:C:T	2.27135e-06	-1.48429	-2.69129e-10
193973838	chr3:193973838:A:G	6.80431e-07	-1.59091	-1.09878
193974032	chr3:193974032:G:A	9.0365e-07	-1.65175	-0.754219
193974108	chr3:193974108:G:A	3.00099e-06	-1.33471e-10	-1.20572
193974767	chr3:193974767:C:T	3.96681e-06	-1.33471e-10	-0.926696
193974806	chr3:193974806:T:C	6.79919e-06	-1.33471e-10	-0.387856
193974807	chr3:193974807:G:T	6.60354e-06	-1.33471e-10	-0.417053
193975792	chr3:193975792:T:C	1.66941e-05	-1.62807	2.13847
193976509	chr3:193976509:T:C	5.76471e-07	-1.65419	-1.2013
193976686	chr3:193976686:G:C	1.22556e-05	-1.33471e-10	0.201327
193976816	chr3:193976816:A:G	1.40013e-06	-1.63238	-0.33571
193977292	chr3:193977292:T:C	9.11466e-06	-1.33471e-10	-0.0947746
193977394	chr3:193977394:C:G	5.50379e-06	-1.33471e-10	-0.599222
193977569	chr3:193977569:G:A	3.75155e-06	-1.33471e-10	-0.982489
193977993	chr3:193977993:G:A	6.76746e-07	-1.64853	-1.04659
193978040	chr3:193978040:A:G	6.70896e-07	-1.64265	-1.06115
193978373	chr3:193978373:A:G	9.11391e-07	-1.62521	-0.772229
193978732	chr3:193978732:A:G	1.66045e-05	0.799287	-0.29427
193978859	chr3:193978859:T:A	6.9119e-07	-1.55541	-1.11859
193979321	chr3:193979321:G:T	7.71296e-07	-1.40648	-1.15786
193979375	chr3:193979375:C:T	2.93348e-06	-1.33471e-10	-1.22847
193979458	chr3:193979458:A:G	6.7405e-07	-1.51935	-1.17976
193979573	chr3:193979573:C:T	1.53076e-06	-1.5644	-0.314493
193979712	chr3:193979712:T:G	1.43107e-06	-1.52349	-0.422742
193979724	chr3:193979724:G:A	6.53488e-06	-1.33471e-10	-0.427505
193979791	chr3:193979791:C:G	1.06457e-06	-1.55295	-0.689142
193979855	chr3:193979855:G:A	1.41801e-05	-0.874714	1.22189
193979870	chr3:193979870:T:C	6.84022e-06	-1.33471e-10	-0.381839
193979975	chr3:193979975:C:T	3.64356e-06	-1.33471e-10	-1.0117
193980013	chr3:193980013:T:G	9.21111e-07	-1.64689	-0.739944
193980163	chr3:193980163:A:G	3.23771e-06	-1.33471e-10	-1.12979
193980552	chr3:193980552:A:G	2.94957e-06	-1.33471e-10	-1.223
193980604	chr3:193980604:T:C	4.12019e-06	-1.33471e-10	-0.888759
193980667	chr3:193980667:T:G	1.8773e-06	-1.0355	-0.639329
193980690	chr3:193980690:T:C	3.09354e-06	-1.33471e-10	-1.17534
193980729	chr3:193980729:G:A	1.37618e-06	-1.39135	-0.593998
193980877	chr3:193980877:TA:T	4.85315e-06	-1.33471e-10	-0.72503
193981077	chr3:193981077:T:C	5.12958e-06	-1.33471e-10	-0.669634
193981439	chr3:193981439:C:T	3.00113e-06	-1.33471e-10	-1.20567
193981545	chr3:193981545:A:G	1.03992e-05	-1.33471e-10	0.0370735
193981742	chr3:193981742:C:T	3.52148e-06	-1.33471e-10	-1.04578
193981746	chr3:193981746:G:C	2.97892e-06	-1.33471e-10	-1.2131
193981798	chr3:193981798:G:A	3.64746e-06	-1.33471e-10	-1.01063
193981823	chr3:193981823:C:A	3.48492e-06	-1.33471e-10	-1.05621
193981828	chr3:193981828:G:T	3.38932e-06	-1.33471e-10	-1.08403
193981852	chr3:193981852:GT:G	1.24583e-06	-0.853689	-1.23117
193981986	chr3:193981986:G:T	2.451e-06	-0.519148	-0.889016
193982142	chr3:193982142:C:T	2.98996e-06	-1.33471e-10	-1.2094
193982256	chr3:193982256:C:T	1.71553e-06	-0.550727	-1.21421
193982476	chr3:193982476:C:T	4.81019e-06	-1.33471e-10	-0.733923
193983026	chr3:193983026:T:C	3.73303e-06	-1.33471e-10	-0.987439
193983233	chr3:193983233:G:A	7.64122e-07	-1.41296	-1.16073
193983476	chr3:193983476:C:T	6.39303e-07	-1.52369	-1.22835
193983592	chr3:193983592:G:C	1.17491e-06	-0.913457	-1.23001
193983721	chr3:193983721:G:A	1.10303e-06	-1.18796	-1.01864
193983864	chr3:193983864:C:T	1.57059e-05	-1.33471e-10	0.449379
193983908	chr3:193983908:A:G	8.49221e-07	-1.46509	-1.003
193984034	chr3:193984034:A:G	2.55938e-05	-1.33471e-10	0.937689
193984064	chr3:193984064:A:G	3.50794e-06	-1.33471e-10	-1.04963
193984069	chr3:193984069:C:G	2.90055e-05	-1.33471e-10	1.06283
193984146	chr3:193984146:A:T	8.23393e-07	-1.59863	-0.900348
193984406	chr3:193984406:G:C	3.01646e-06	-1.33471e-10	-1.20057
193984654	chr3:193984654:G:A	2.42866e-05	-1.33471e-10	0.885264
193984710	chr3:193984710:C:A	3.21531e-06	-1.33471e-10	-1.13674
193984763	chr3:193984763:G:A	3.20027e-06	-1.33471e-10	-1.14142
193984804	chr3:193984804:C:T	6.03753e-07	-1.59713	-1.21211
193984836	chr3:193984836:C:T	3.18386e-06	-1.33471e-10	-1.14657
193985220	chr3:193985220:G:A	1.00993e-06	-1.15821	-1.13657
193985260	chr3:193985260:C:T	2.01466e-06	-1.60421	-2.69129e-10
193985314	chr3:193985314:G:A	2.93903e-06	-1.33471e-10	-1.22658
193985456	chr3:193985456:TA:T	8.23681e-07	-1.33116	-1.16747
193985725	chr3:193985725:C:T	4.8661e-06	-1.33471e-10	-0.722367
193986006	chr3:193986006:G:A	4.19104e-06	-1.33471e-10	-0.871711
193986088	chr3:193986088:A:T	1.42676e-05	-1.33471e-10	0.353336
193986113	chr3:193986113:T:C	7.10096e-07	-1.54519	-1.10183
193986339	chr3:193986339:C:T	3.31036e-06	-1.33471e-10	-1.1076
193986374	chr3:193986374:A:G	1.18683e-06	-1.6535	-0.479875
193986514	chr3:193986514:G:A	9.69895e-07	-1.51668	-0.818551
193986518	chr3:193986518:G:A	4.30588e-06	-1.33471e-10	-0.844678
193986531	chr3:193986531:T:C	6.39661e-07	-1.57413	-1.17735
193986535	chr3:193986535:C:A	5.0264e-06	-1.33471e-10	-0.689955
193986723	chr3:193986723:TA:T	1.58318e-06	-1.4582	-0.387022
193986728	chr3:193986728:AAATAAAT:A	2.24243e-06	-1.4971	-2.69129e-10
193986821	chr3:193986821:A:C	1.27629e-06	-0.952726	-1.10798
193987275	chr3:193987275:C:T	1.27208e-06	-0.858513	-1.20549
193987386	chr3:193987386:A:C	1.06394e-06	-1.45809	-0.78459
193987666	chr3:193987666:G:T	1.42926e-06	-0.742136	-1.20536
193987894	chr3:193987894:A:G	1.73486e-06	-0.522319	-1.23141
193987914	chr3:193987914:C:T	3.02253e-06	-1.33471e-10	-1.19856
193987979	chr3:193987979:T:G	7.76405e-07	-1.65004	-0.907695
193988067	chr3:193988067:A:C	1.96221e-06	-1.63059	-2.69129e-10
193988229	chr3:193988229:C:T	1.79543e-05	-1.33471e-10	0.583168
193988306	chr3:193988306:T:A	6.5983e-07	-1.64933	-1.0711
193988392	chr3:193988392:G:A	1.63518e-06	-0.673833	-1.13907
193988429	chr3:193988429:TC:T	3.29687e-06	-1.33471e-10	-1.11169
193988476	chr3:193988476:G:A	8.11439e-06	-0.211019	-2.69129e-10
193988481	chr3:193988481:C:T	3.01449e-06	-1.33471e-10	-1.20123
193988514	chr3:193988514:C:T	6.63014e-07	-1.64159	-1.07403
193988534	chr3:193988534:A:G	1.97466e-06	-0.853736	-0.770528
193988604	chr3:193988604:G:A	6.70327e-07	-1.6451	-1.05955
193988642	chr3:193988642:TA:T	2.01981e-06	-0.862094	-0.73956
193988748	chr3:193988748:G:A	7.64063e-06	-1.33471e-10	-0.271179
193988779	chr3:193988779:C:T	6.59164e-07	-1.64875	-1.07269
193988930	chr3:193988930:A:G	1.13525e-06	-0.961172	-1.21663
193988990	chr3:193988990:T:G	6.52296e-07	-1.64946	-1.08245
193989464	chr3:193989464:T:G	1.93233e-06	-0.85833	-0.787601
193989552	chr3:193989552:G:A	3.66902e-06	-1.33471e-10	-1.00473
193989565	chr3:193989565:C:A	6.61913e-07	-1.64954	-1.06774
193989916	chr3:193989916:G:A	6.33702e-07	-1.64865	-1.11218
193989955	chr3:193989955:T:C	7.14502e-07	-1.53139	-1.10944
193989998	chr3:193989998:T:C	4.19464e-06	-1.33471e-10	-0.870851
193990022	chr3:193990022:T:C	1.91325e-06	-0.872068	-0.783786
193990135	chr3:193990135:G:A	6.35459e-07	-1.64969	-1.10838
193990242	chr3:193990242:G:A	1.99976e-06	-0.838837	-0.772794
193990326	chr3:193990326:C:T	6.75081e-07	-1.65219	-1.04539
193990360	chr3:193990360:A:C	1.89342e-06	-0.887574	-0.778702
193990522	chr3:193990522:G:T	1.77657e-06	-0.916492	-0.813484
193990644	chr3:193990644:C:T	6.46128e-07	-1.65113	-1.09029
193990742	chr3:193990742:G:A	4.33803e-06	-1.33471e-10	-0.837238
193991010	chr3:193991010:C:CA	5.0036e-06	-1.33471e-10	-0.694501
193991021	chr3:193991021:C:T	2.99202e-06	-1.33471e-10	-1.20871
193991229	chr3:193991229:T:C	1.88161e-06	-0.917217	-0.755316
193991400	chr3:193991400:A:G	1.08144e-06	-1.02189	-1.20448
193991432	chr3:193991432:A:G	8.01144e-07	-1.41414	-1.11223
193991612	chr3:193991612:T:C	1.9547e-06	-0.871427	-0.762993
193991638	chr3:193991638:T:A	3.03242e-06	-1.33471e-10	-1.1953
193991751	chr3:193991751:G:A	7.94056e-07	-1.65412	-0.88114
193991791	chr3:193991791:T:G	6.83941e-07	-1.64611	-1.03843
193991963	chr3:193991963:A:G	1.47143e-05	-1.33471e-10	0.384158
193992290	chr3:193992290:T:A	3.29505e-06	-1.33471e-10	-1.11224
193992301	chr3:193992301:G:T	6.03832e-07	-1.57771	-1.23141
193992411	chr3:193992411:A:G	6.07847e-07	-1.57117	-1.23133
193992457	chr3:193992457:A:G	6.03566e-07	-1.57824	-1.23132
193992645	chr3:193992645:C:T	5.95212e-07	-1.59238	-1.23112
193992695	chr3:193992695:A:G	3.42804e-06	-1.33471e-10	-1.07267
193992714	chr3:193992714:T:TC	6.02348e-07	-1.58136	-1.23022
193993075	chr3:193993075:G:A	5.77718e-07	-1.65288	-1.20045
193993393	chr3:193993393:G:A	6.56515e-07	-1.57334	-1.15212
193993710	chr3:193993710:C:CT	1.36926e-06	-0.848224	-1.14217
193993849	chr3:193993849:G:A	6.55916e-07	-1.6143	-1.11208
193993855	chr3:193993855:G:A	6.55887e-07	-1.52005	-1.20638
193993913	chr3:193993913:C:T	3.03168e-06	-1.33471e-10	-1.19554
193994102	chr3:193994102:T:C	1.02003e-06	-1.33482	-0.95001
193994349	chr3:193994349:G:A	2.57841e-06	-0.298477	-1.05901
193994384	chr3:193994384:C:T	1.41699e-06	-0.73911	-1.21701
193994387	chr3:193994387:C:T	1.29725e-05	0.258175	-2.69129e-10
193994453	chr3:193994453:C:T	6.0772e-07	-1.58596	-1.21674
193994742	chr3:193994742:A:G	4.52882e-06	-1.33471e-10	-0.794197
193994869	chr3:193994869:A:T	6.12786e-07	-1.5651	-1.2293
193994952	chr3:193994952:G:A	3.76017e-06	-1.33471e-10	-0.980195
193995069	chr3:193995069:G:A	3.75245e-06	-1.33471e-10	-0.982251
193995090	chr3:193995090:G:A	1.56865e-06	-0.630191	-1.22425
193995334	chr3:193995334:C:T	2.03655e-06	-1.5934	-2.69129e-10
193995513	chr3:193995513:C:T	6.09336e-07	-1.57013	-1.22991
193995606	chr3:193995606:T:G	1.61049e-05	0.474462	-2.69129e-10
193995763	chr3:193995763:A:T	6.5486e-07	-1.51476	-1.21323
193995854	chr3:193995854:C:A	5.97393e-07	-1.58884	-1.231
193995940	chr3:193995940:T:C	3.51061e-06	-1.33471e-10	-1.04887
193995969	chr3:193995969:T:C	6.52241e-07	-1.5301	-1.2019
193995981	chr3:193995981:A:G	6.86074e-07	-1.61163	-1.0698
193996044	chr3:193996044:C:T	1.29548e-06	-0.82508	-1.2207
193996332	chr3:193996332:A:C	9.09543e-07	-1.29274	-1.10673
193996565	chr3:193996565:G:A	5.71567e-07	-1.63243	-1.23161
193996820	chr3:193996820:G:A	9.33881e-07	-1.22633	-1.14673
193996961	chr3:193996961:A:C	8.7464e-07	-1.64354	-0.79506
193997110	chr3:193997110:C:T	3.4369e-06	-1.33471e-10	-1.07009
193997173	chr3:193997173:T:C	3.58212e-06	-1.33471e-10	-1.0287
193997354	chr3:193997354:T:C	5.89751e-07	-1.60842	-1.2243
193997361	chr3:193997361:C:T	2.06044e-06	-0.460888	-1.12085
193997364	chr3:193997364:T:C	6.13297e-06	-0.101387	-0.389593
193997374	chr3:193997374:TTTCAACAG:T	2.17095e-06	-0.366855	-1.16264
193997640	chr3:193997640:G:A	6.15701e-07	-1.60678	-1.18287
193997669	chr3:193997669:G:A	4.47245e-06	-1.33471e-10	-0.806724
193997712	chr3:193997712:C:T	7.17248e-06	-0.334408	-2.69129e-10
193997771	chr3:193997771:G:A	3.00921e-06	-1.33471e-10	-1.20298
193997858	chr3:193997858:C:G	5.27531e-06	-1.33471e-10	-0.641622
193998058	chr3:193998058:G:A	1.91658e-06	-1.65411	-2.69129e-10
193998468	chr3:193998468:C:T	3.15518e-06	-1.33471e-10	-1.15561
193998513	chr3:193998513:C:A	6.46661e-07	-1.50937	-1.23122
193999153	chr3:193999153:G:A	2.56436e-06	-1.36295	-2.69129e-10
193999351	chr3:193999351:G:A	4.48991e-06	-1.33471e-10	-0.802826
193999399	chr3:193999399:A:AG	2.78528e-06	-0.979678	-0.300633
193999740	chr3:193999740:G:A	7.79083e-07	-1.46125	-1.09305
193999768	chr3:193999768:C:A	6.11714e-07	-1.64453	-1.15162
193999819	chr3:193999819:A:T	1.86032e-06	-0.774164	-0.909744
193999889	chr3:193999889:C:T	1.87914e-06	-0.759383	-0.91446
193999911	chr3:193999911:TTGA:T	1.86637e-06	-0.752703	-0.92796
193999916	chr3:193999916:G:T	6.20055e-07	-1.55777	-1.22484
194000137	chr3:194000137:T:C	8.43259e-07	-1.36463	-1.11051
194000258	chr3:194000258:T:C	1.64362e-06	-0.836032	-0.971728
194000264	chr3:194000264:A:G	2.92709e-06	-1.00903	-0.221622
194000476	chr3:194000476:C:T	2.92544e-06	-1.33471e-10	-1.23121
194000533	chr3:194000533:C:T	2.97371e-06	-1.33471e-10	-1.21485
194000676	chr3:194000676:A:G	2.97329e-06	-1.33471e-10	-1.21499
194000865	chr3:194000865:G:C	5.32456e-06	-1.33471e-10	-0.632328
194000950	chr3:194000950:A:G	4.73569e-06	-1.33471e-10	-0.749531
194001109	chr3:194001109:G:A	1.23532e-06	-0.929948	-1.16338
194001320	chr3:194001320:C:T	1.9183e-06	-1.65322	-2.69129e-10
194001403	chr3:194001403:A:G	1.34926e-06	-0.79892	-1.20618
194001409	chr3:194001409:T:C	5.93816e-07	-1.60984	-1.21601
194001579	chr3:194001579:T:A	1.26116e-06	-0.849875	-1.22275
194001612	chr3:194001612:T:C	3.15953e-06	-1.33471e-10	-1.15424
194001657	chr3:194001657:C:T	8.04334e-07	-1.5601	-0.962298
194001785	chr3:194001785:A:G	3.59585e-06	-1.33471e-10	-1.02488
194002020	chr3:194002020:T:C	3.60801e-06	-1.33471e-10	-1.0215
194002207	chr3:194002207:C:T	1.94788e-06	-1.63792	-2.69129e-10
194002266	chr3:194002266:T:A	9.52793e-07	-1.16196	-1.19106
194002337	chr3:194002337:T:C	4.30053e-06	-1.33471e-10	-0.845921
194002465	chr3:194002465:AC:A	2.97575e-06	-1.33471e-10	-1.21416
194002789	chr3:194002789:G:C	1.08268e-06	-1.61726	-0.607959
194002945	chr3:194002945:C:T	1.01465e-06	-1.06039	-1.22973
194003132	chr3:194003132:C:G	2.99268e-06	-1.33471e-10	-1.20849
194003229	chr3:194003229:A:G	5.28535e-06	-1.33471e-10	-0.639721
194003461	chr3:194003461:G:A	8.82413e-07	-1.35592	-1.07384
194003568	chr3:194003568:T:C	1.74393e-06	-1.60814	-0.140381
194003862	chr3:194003862:T:A	1.19345e-06	-0.899075	-1.22874
194004067	chr3:194004067:T:A	3.00176e-06	-1.33471e-10	-1.20546
194004195	chr3:194004195:A:G	4.86007e-06	-1.33471e-10	-0.723606
194004541	chr3:194004541:C:T	1.40878e-06	-0.763541	-1.1984
194004845	chr3:194004845:G:A	6.22785e-07	-1.65405	-1.12417
194004859	chr3:194004859:G:T	5.5475e-06	-1.33471e-10	-0.591311
194005695	chr3:194005695:G:A	2.30088e-06	-1.47137	-2.69129e-10
194005804	chr3:194005804:A:T	1.5556e-05	-1.33471e-10	0.439788
194005817	chr3:194005817:C:G	5.26601e-06	-1.33471e-10	-0.643386
194005835	chr3:194005835:G:C	9.33867e-07	-1.60295	-0.770129
194006040	chr3:194006040:T:C	8.38867e-06	-1.33471e-10	-0.177776
194006048	chr3:194006048:A:G	4.86482e-06	-1.33471e-10	-0.72263
194006053	chr3:194006053:T:C	6.52219e-07	-1.50533	-1.2267
194006745	chr3:194006745:T:C	2.48218e-06	-1.31858	-0.0769457
194006917	chr3:194006917:C:G	9.05496e-06	-1.33471e-10	-0.101346
194007024	chr3:194007024:A:G	4.56891e-05	2.74644	-1.22924
194007624	chr3:194007624:C:T	1.35367e-06	-0.900243	-1.1016
194007674	chr3:194007674:T:A	3.49833e-06	-1.33471e-10	-1.05237
194008155	chr3:194008155:G:A	6.07823e-06	-0.499945	-2.69129e-10
194008186	chr3:194008186:C:T	7.64933e-07	-1.50096	-1.07167
194008205	chr3:194008205:A:T	3.6639e-06	-1.33471e-10	-1.00613
194008324	chr3:194008324:C:T	8.22648e-07	-1.65359	-0.846296
194008538	chr3:194008538:G:A	2.96746e-06	-1.33471e-10	-1.21695
194008618	chr3:194008618:G:A	7.20022e-07	-1.48811	-1.14502
194008725	chr3:194008725:G:A	6.67671e-06	-1.33471e-10	-0.406034
194008753	chr3:194008753:A:G	7.6053e-06	-1.33471e-10	-0.275813
194008821	chr3:194008821:G:A	9.29146e-07	-1.37408	-1.00407
194009404	chr3:194009404:C:G	8.615e-07	-1.43579	-1.01795
194009724	chr3:194009724:A:C	8.55553e-07	-1.41681	-1.04386
194009920	chr3:194009920:C:T	7.77902e-07	-1.43963	-1.11618
194010158	chr3:194010158:CAGG:C	7.63454e-07	-1.46277	-1.11179
194010322	chr3:194010322:G:A	3.744e-06	-1.33471e-10	-0.984504
194010485	chr3:194010485:C:A	6.50391e-07	-1.50922	-1.22562
194010581	chr3:194010581:T:G	9.48555e-07	-1.22344	-1.13404
194010679	chr3:194010679:C:T	4.17281e-06	-1.33471e-10	-0.87607
194010695	chr3:194010695:G:C	5.51739e-05	2.62677	-0.920938
194010821	chr3:194010821:C:T	9.47795e-07	-1.47713	-0.881142
194011063	chr3:194011063:T:A	7.62682e-07	-1.5095	-1.06607
194011259	chr3:194011259:G:A	2.63949e-06	-1.64806	0.313988
194011436	chr3:194011436:C:T	8.39011e-07	-1.24858	-1.23161
194011649	chr3:194011649:G:A	8.92629e-07	-1.32985	-1.08839
194011665	chr3:194011665:G:A	9.54999e-07	-1.53672	-0.813981
194011785	chr3:194011785:A:G	6.19432e-06	-1.33471e-10	-0.481027
194012047	chr3:194012047:T:C	7.51552e-07	-1.51505	-1.07523
194012286	chr3:194012286:G:A	7.65693e-07	-1.50096	-1.07067
194012567	chr3:194012567:A:G	4.27961e-06	-1.33471e-10	-0.850798
194012622	chr3:194012622:A:T	9.01747e-07	-1.65315	-0.754931
194012818	chr3:194012818:C:T	3.06626e-06	-1.33471e-10	-1.1842
194012917	chr3:194012917:T:C	5.88935e-07	-1.61253	-1.22157
194012926	chr3:194012926:G:A	1.30051e-05	-1.33471e-10	0.260685
194012969	chr3:194012969:A:G	6.0478e-07	-1.58384	-1.22371
194013070	chr3:194013070:A:G	8.24241e-07	-1.6038	-0.894147
194013113	chr3:194013113:C:T	6.75552e-06	-1.33471e-10	-0.394299
194013135	chr3:194013135:C:T	3.48447e-06	-1.33471e-10	-1.05634
194013243	chr3:194013243:T:A	5.89811e-07	-1.61195	-1.22066
194013424	chr3:194013424:G:A	8.73629e-07	-1.55199	-0.887768
194013425	chr3:194013425:C:A	8.23872e-07	-1.55781	-0.940587
194013473	chr3:194013473:A:G	6.18285e-07	-1.5708	-1.21466
194013600	chr3:194013600:G:A	2.10297e-06	-1.56131	-2.69129e-10
194013771	chr3:194013771:G:A	3.66264e-06	-1.33471e-10	-1.00647
194013780	chr3:194013780:C:A	6.01578e-07	-1.5988	-1.21406
194013816	chr3:194013816:A:G	2.10554e-06	-1.56009	-2.69129e-10
194013867	chr3:194013867:C:T	1.96212e-06	-1.63063	-2.69129e-10
194013941	chr3:194013941:A:C	6.21079e-06	-1.33471e-10	-0.478372
194014055	chr3:194014055:C:T	6.00066e-07	-1.59028	-1.2251
194014079	chr3:194014079:G:C	2.5882e-05	2.15665	-1.20776
194014221	chr3:194014221:G:A	5.9024e-07	-1.6108	-1.22108
194014310	chr3:194014310:C:T	6.21051e-07	-1.56205	-1.21895
194014431	chr3:194014431:T:C	6.71973e-07	-1.51092	-1.19128
194014439	chr3:194014439:A:G	9.49679e-06	-1.33471e-10	-0.0537053
194014560	chr3:194014560:C:G	7.71147e-07	-1.62675	-0.937782
194014695	chr3:194014695:A:G	2.9286e-06	-1.33471e-10	-1.23013
194014821	chr3:194014821:C:T	2.77325e-05	2.23181	-1.21387
194015017	chr3:194015017:C:G	9.87988e-07	-1.65118	-0.665562
194015022	chr3:194015022:C:A	3.65195e-06	-1.51448	0.50508
194015030	chr3:194015030:A:C	5.80095e-07	-1.62039	-1.22883
194015242	chr3:194015242:T:C	5.7831e-07	-1.62186	-1.23045
194015554	chr3:194015554:G:C	6.53112e-07	-1.57907	-1.15159
194015591	chr3:194015591:C:G	9.1856e-07	-1.64829	-0.741314
194015615	chr3:194015615:T:C	6.6425e-07	-1.56035	-1.15341
194015688	chr3:194015688:A:G	3.56035e-06	-1.33471e-10	-1.0348
194016066	chr3:194016066:C:T	6.97058e-07	-1.43444	-1.2311
194016101	chr3:194016101:C:T	6.61221e-07	-1.56751	-1.15081
194016135	chr3:194016135:G:A	4.80545e-06	-1.52807	0.793158
194016265	chr3:194016265:A:G	6.78835e-07	-1.53845	-1.15359
194016283	chr3:194016283:C:T	6.72379e-07	-1.54921	-1.15238
194016305	chr3:194016305:C:G	7.72111e-07	-1.52103	-1.04225
194016372	chr3:194016372:G:A	5.25713e-06	-1.33471e-10	-0.645074
194016560	chr3:194016560:A:G	6.07332e-07	-1.65412	-1.14922
194016573	chr3:194016573:A:G	7.17107e-07	-1.40958	-1.22761
194016873	chr3:194016873:A:T	5.85932e-06	-1.33471e-10	-0.536626
194016892	chr3:194016892:A:G	8.64326e-07	-1.54088	-0.909588
194017042	chr3:194017042:G:A	8.9249e-07	-1.61988	-0.798519
194017115	chr3:194017115:T:G	6.26601e-07	-1.64448	-1.12763
194017208	chr3:194017208:G:T	6.17626e-07	-1.64271	-1.14383
194017221	chr3:194017221:G:A	6.09183e-07	-1.64371	-1.15659
194017385	chr3:194017385:T:C	7.39334e-06	0.172303	-0.476382
194017421	chr3:194017421:T:G	5.77562e-07	-1.64912	-1.20448
194017550	chr3:194017550:G:C	6.0051e-07	-1.63956	-1.17507
194017649	chr3:194017649:T:C	6.0376e-07	-1.63443	-1.1748
194017917	chr3:194017917:C:T	5.69092e-07	-1.65362	-1.21475
194018097	chr3:194018097:A:G	3.84323e-06	-1.33471e-10	-0.958345
194018584	chr3:194018584:T:A	6.90104e-07	-1.61012	-1.06545
194018649	chr3:194018649:A:G	3.73211e-06	-1.55659	0.568908
194018906	chr3:194018906:G:A	2.96841e-06	-1.33471e-10	-1.21663
194019125	chr3:194019125:GA:G	5.31661e-06	-1.33471e-10	-0.633823
194019330	chr3:194019330:G:T	1.05707e-06	-1.64	-0.609157
194019579	chr3:194019579:C:G	2.47281e-06	-0.965022	-0.434282
194020116	chr3:194020116:G:GT	2.92003e-06	-1.55685	0.323788
194020190	chr3:194020190:G:T	3.67934e-06	-1.33471e-10	-1.00192
194020202	chr3:194020202:G:A	6.49099e-07	-1.58665	-1.15018
194020437	chr3:194020437:T:C	3.21854e-06	-1.53714	0.40141
194020482	chr3:194020482:T:C	9.22929e-07	-1.55847	-0.826392
194020538	chr3:194020538:G:A	6.33817e-07	-1.55408	-1.20657
194020809	chr3:194020809:T:G	5.33763e-06	-1.33471e-10	-0.629877
194021266	chr3:194021266:A:T	1.64176e-05	-1.33471e-10	0.493695
194021346	chr3:194021346:C:T	4.88437e-06	-1.33471e-10	-0.71862
194021387	chr3:194021387:A:T	6.77509e-07	-1.46946	-1.22453
194021414	chr3:194021414:A:G	2.39413e-05	-1.33471e-10	0.870947
194021423	chr3:194021423:T:G	1.24116e-05	-1.33471e-10	0.213977
194022092	chr3:194022092:T:C	5.37161e-06	-1.33471e-10	-0.623531
194022131	chr3:194022131:AGGTTAACAC:A	5.36203e-06	-1.33471e-10	-0.625317
194022299	chr3:194022299:G:T	1.30508e-06	-0.813053	-1.22534
194022444	chr3:194022444:T:C	6.57894e-07	-1.65286	-1.07051
194022578	chr3:194022578:G:T	7.69879e-07	-1.59371	-0.972474
194022637	chr3:194022637:T:G	3.01594e-06	-1.33471e-10	-1.20075
194022716	chr3:194022716:C:G	7.62959e-07	-1.61191	-0.963298
194022821	chr3:194022821:C:A	7.34772e-07	-1.61681	-0.996042
194022826	chr3:194022826:C:T	7.53973e-07	-1.61829	-0.968765
194023273	chr3:194023273:A:C	1.25843e-06	-1.6172	-0.457592
194023323	chr3:194023323:T:A	6.53769e-07	-1.49857	-1.23109
194023436	chr3:194023436:C:A	2.98982e-06	-1.33471e-10	-1.20945
194023702	chr3:194023702:T:C	7.66851e-07	-1.61701	-0.953109
194023725	chr3:194023725:A:G	4.60591e-06	-1.33471e-10	-0.777319
194023854	chr3:194023854:T:G	3.01846e-06	-1.33471e-10	-1.19991
194023968	chr3:194023968:A:G	2.97865e-06	-1.33471e-10	-1.21319
194024171	chr3:194024171:G:A	3.14644e-05	2.14592	-1.00172
194024213	chr3:194024213:T:A	8.7777e-07	-1.6285	-0.806528
194024300	chr3:194024300:G:A	1.34337e-05	-1.33471e-10	0.29311
194024362	chr3:194024362:T:C	7.86313e-07	-1.61694	-0.928119
194024847	chr3:194024847:A:G	8.77357e-05	3.01741	-0.847741
194024972	chr3:194024972:C:T	4.66036e-06	-0.765566	-2.69129e-10
194025005	chr3:194025005:G:A	3.84933e-06	-1.33471e-10	-0.956761
194025078	chr3:194025078:A:C	5.94955e-07	-1.62068	-1.20325
194025200	chr3:194025200:T:C	2.08705e-06	-1.56891	-2.69129e-10
194025429	chr3:194025429:TG:T	5.34454e-06	-1.33471e-10	-0.628584
194025490	chr3:194025490:T:C	2.96786e-06	-1.33471e-10	-1.21682
194025582	chr3:194025582:T:C	4.41727e-06	-1.33471e-10	-0.819136
194025644	chr3:194025644:C:T	9.45288e-07	-1.63239	-0.728534
194025647	chr3:194025647:A:T	6.41847e-07	-1.52273	-1.22533
194026102	chr3:194026102:T:C	3.97159e-06	-1.33471e-10	-0.925493
194026151	chr3:194026151:C:G	2.92429e-06	-1.33471e-10	-1.23161
194026763	chr3:194026763:A:C	1.6337e-05	-1.33471e-10	0.488775
194026764	chr3:194026764:G:A	3.2839e-06	-1.33471e-10	-1.11563
194026822	chr3:194026822:A:G	3.29714e-06	-1.33471e-10	-1.1116
194027033	chr3:194027033:G:A	3.47327e-06	-1.33471e-10	-1.05956
194027065	chr3:194027065:A:G	1.77916e-06	-0.521745	-1.20677
194027379	chr3:194027379:A:C	3.29731e-06	-1.33471e-10	-1.11155
194028085	chr3:194028085:C:T	3.28752e-06	-1.33471e-10	-1.11452
194028102	chr3:194028102:C:T	6.22941e-07	-1.60229	-1.17567
194028191	chr3:194028191:C:T	3.28697e-06	-1.33471e-10	-1.11469
194028416	chr3:194028416:C:T	3.56901e-06	-1.33471e-10	-1.03237
194028911	chr3:194028911:T:C	7.32485e-06	-1.33471e-10	-0.313386
194028929	chr3:194028929:A:G	5.98674e-07	-1.59826	-1.21943
194029038	chr3:194029038:T:G	6.891e-07	-1.48762	-1.18941
194029238	chr3:194029238:A:G	1.91932e-05	1.69728	-1.04738
194029487	chr3:194029487:T:C	2.02636e-05	1.31285	-0.608679
194029673	chr3:194029673:C:T	8.46684e-06	-1.33471e-10	-0.168501
194030064	chr3:194030064:C:T	3.35443e-06	-1.33471e-10	-1.09438
194030190	chr3:194030190:G:A	4.65527e-05	2.37984	-0.843911
194030286	chr3:194030286:C:T	1.54977e-06	-0.726539	-1.14002
194030326	chr3:194030326:C:T	3.71989e-06	-1.33471e-10	-0.990964
194030540	chr3:194030540:G:A	1.06137e-05	-1.33471e-10	0.057485
194030717	chr3:194030717:A:G	4.64238e-05	2.40079	-0.867635
194030772	chr3:194030772:G:C	3.56142e-06	-0.439776	-0.594724
194030879	chr3:194030879:A:G	1.05186e-05	-1.33471e-10	0.0484839
194030976	chr3:194030976:T:A	6.21228e-07	-1.65373	-1.12699
194030991	chr3:194030991:T:C	7.4715e-07	-1.65235	-0.943797
194031347	chr3:194031347:C:CT	1.08272e-05	-1.33471e-10	0.0774008
194031638	chr3:194031638:G:A	8.99786e-07	-1.65233	-0.757923
194032116	chr3:194032116:C:T	3.73612e-06	-0.98661	-2.69129e-10
194032736	chr3:194032736:T:C	1.21718e-06	-1.2151	-0.893021
194032846	chr3:194032846:C:A	5.78745e-07	-1.63061	-1.22095
194033175	chr3:194033175:C:A	6.43346e-07	-1.51882	-1.22691
194033403	chr3:194033403:G:A	7.0424e-06	-1.33471e-10	-0.35271
194033706	chr3:194033706:T:C	3.13302e-05	0.567704	0.572221
194034259	chr3:194034259:G:A	4.59069e-06	-1.33471e-10	-0.780628
194034290	chr3:194034290:A:G	1.55358e-06	-0.72396	-1.14014
194034360	chr3:194034360:G:A	7.82655e-05	0.546124	1.50932
194035033	chr3:194035033:C:T	2.53579e-06	-1.27254	-0.101616
194035045	chr3:194035045:T:C	3.07213e-06	-1.33471e-10	-1.18229
194035622	chr3:194035622:G:C	1.25393e-05	-1.33471e-10	0.224206
194036223	chr3:194036223:G:A	1.46873e-05	-1.33471e-10	0.382321
194036430	chr3:194036430:C:T	1.40627e-05	1.56152	-1.22265
194036693	chr3:194036693:C:T	3.30263e-06	0.0549698	-1.16491
194036968	chr3:194036968:A:G	8.86481e-06	-1.64275	1.52018
194037017	chr3:194037017:C:T	8.07234e-06	0.949249	-1.16546
194037222	chr3:194037222:A:T	2.92907e-06	-0.0889884	-1.14099
194037521	chr3:194037521:G:C	1.91699e-05	0.648682	-2.69129e-10
194037604	chr3:194037604:A:G	9.2034e-06	-1.33471e-10	-0.0850855
194038056	chr3:194038056:AC:A	2.253e-05	-1.33471e-10	0.810191
194038067	chr3:194038067:G:A	5.40679e-06	-1.33471e-10	-0.617004
194038398	chr3:194038398:C:T	2.9917e-06	-1.33471e-10	-1.20882
194038602	chr3:194038602:C:A	3.65416e-06	-1.33471e-10	-1.00879
194039309	chr3:194039309:C:T	1.54844e-06	-0.637357	-1.23005
194040024	chr3:194040024:C:A	6.62792e-07	-1.48584	-1.23011
194040046	chr3:194040046:A:G	6.11182e-06	-1.64282	1.14839
194040057	chr3:194040057:C:T	4.2086e-06	-1.631	0.763467
194040283	chr3:194040283:A:G	3.0318e-06	-1.33471e-10	-1.1955
194040448	chr3:194040448:A:G	1.40345e-05	-1.33471e-10	0.336861
194040669	chr3:194040669:C:T	3.04994e-06	-1.33471e-10	-1.18954
194040745	chr3:194040745:T:C	2.6012e-06	-0.46678	-0.881904
194040808	chr3:194040808:T:C	9.12222e-06	-0.547084	0.453138
194040829	chr3:194040829:A:G	5.85789e-07	-1.60966	-1.22979
194040931	chr3:194040931:T:C	8.64519e-07	-1.34513	-1.10511
194041060	chr3:194041060:T:C	3.12454e-06	-1.16537	-2.69129e-10
194041291	chr3:194041291:T:C	3.7475e-06	-1.33471e-10	-0.983569
194041317	chr3:194041317:C:T	2.99725e-06	-1.33471e-10	-1.20697
194041513	chr3:194041513:G:A	1.39695e-06	-0.759811	-1.21056
194041520	chr3:194041520:C:T	8.21837e-07	-1.40818	-1.09269
194041664	chr3:194041664:T:TG	9.60138e-07	-1.43057	-0.914767
194041869	chr3:194041869:TA:T	8.27413e-06	-1.33471e-10	-0.191526
194042015	chr3:194042015:G:A	5.18747e-06	-1.33471e-10	-0.658412
194042508	chr3:194042508:G:A	8.172e-06	-1.33471e-10	-0.203945
194042904	chr3:194042904:C:T	3.12758e-06	-1.33471e-10	-1.1644
194043059	chr3:194043059:C:T	6.99056e-07	-1.61721	-1.04547
194043154	chr3:194043154:T:C	4.05254e-06	-0.0218121	-0.883503
194043352	chr3:194043352:A:G	3.36418e-06	-1.33471e-10	-1.09147
194043413	chr3:194043413:T:G	3.02564e-06	-1.33471e-10	-1.19754
194044136	chr3:194044136:T:A	5.21776e-06	-1.33471e-10	-0.652592
194044386	chr3:194044386:T:G	4.92748e-06	-1.33471e-10	-0.709832
194044738	chr3:194044738:C:T	6.80038e-06	-1.33471e-10	-0.387681
194044825	chr3:194044825:G:T	3.26939e-06	-1.33471e-10	-1.12006
194044970	chr3:194044970:C:G	2.24472e-06	-1.49608	-2.69129e-10
194045232	chr3:194045232:C:T	3.27579e-06	-1.33471e-10	-1.1181
194045883	chr3:194045883:G:A	3.0848e-06	-1.17817	-2.69129e-10
194046237	chr3:194046237:T:C	3.06587e-06	-1.33471e-10	-1.18433
194046777	chr3:194046777:T:A	3.22619e-06	-1.33471e-10	-1.13336
194046836	chr3:194046836:A:G	3.38924e-06	-1.33471e-10	-1.08405
194046843	chr3:194046843:A:G	2.93319e-06	-1.33471e-10	-1.22857
194047683	chr3:194047683:T:C	3.65485e-06	-1.33471e-10	-1.0086
194047750	chr3:194047750:T:C	5.7455e-06	-1.33471e-10	-0.556242
194047841	chr3:194047841:A:G	1.99691e-06	-1.61306	-2.69129e-10
194047937	chr3:194047937:G:C	1.9466e-06	-1.63857	-2.69129e-10
194048372	chr3:194048372:C:A	3.52941e-06	-1.33471e-10	-1.04353
194048484	chr3:194048484:T:C	2.60345e-06	-0.337685	-1.01014
194048509	chr3:194048509:T:A	5.67161e-07	-1.65352	-1.21825
194048694	chr3:194048694:A:G	2.13771e-05	-1.33471e-10	0.75766
194049633	chr3:194049633:G:A	1.99122e-06	-1.61591	-2.69129e-10
194049677	chr3:194049677:T:C	3.4552e-06	-1.33471e-10	-1.06478
194049939	chr3:194049939:T:C	1.17308e-06	-1.39064	-0.754386
194049944	chr3:194049944:C:T	9.34764e-07	-1.62252	-0.749599
194050771	chr3:194050771:A:G	1.85925e-06	-0.452918	-1.23156
194051036	chr3:194051036:G:A	3.40715e-06	-1.33471e-10	-1.07878
194051278	chr3:194051278:A:T	4.57772e-06	-1.33471e-10	-0.783457
194051403	chr3:194051403:C:A	8.87859e-07	-1.63277	-0.790832
194051476	chr3:194051476:C:T	3.04099e-06	-1.33471e-10	-1.19248
194051477	chr3:194051477:A:G	1.89351e-06	-1.59551	-0.0707181
194051660	chr3:194051660:T:A	8.31055e-07	-1.65007	-0.839645
194052804	chr3:194052804:T:C	4.40151e-06	-0.82271	-2.69129e-10
194052888	chr3:194052888:C:T	6.34435e-07	-1.61782	-1.14185
194052904	chr3:194052904:T:C	6.32022e-07	-1.55434	-1.20915
194052956	chr3:194052956:T:A	7.75852e-07	-1.51245	-1.046
194053141	chr3:194053141:T:C	3.28163e-06	-1.33471e-10	-1.11632
194053248	chr3:194053248:T:C	4.08443e-06	-1.33471e-10	-0.897476
194054353	chr3:194054353:C:T	2.24055e-06	-1.49794	-2.69129e-10
194054760	chr3:194054760:G:A	5.89549e-07	-1.60227	-1.23079
194054856	chr3:194054856:C:T	8.29768e-07	-1.63842	-0.852853
194055142	chr3:194055142:T:G	1.07475e-06	-1.15667	-1.07591
194055608	chr3:194055608:G:A	3.60547e-06	-1.33471e-10	-1.02221
194055903	chr3:194055903:A:G	5.55392e-06	-1.33471e-10	-0.590155
194056076	chr3:194056076:C:T	7.08919e-07	-1.64512	-1.00356
194056078	chr3:194056078:A:C	3.6116e-06	-1.33471e-10	-1.02051
194056273	chr3:194056273:C:T	3.10767e-06	-1.33471e-10	-1.17079
194056283	chr3:194056283:T:C	5.23184e-06	-1.33471e-10	-0.649896
194056710	chr3:194056710:T:C	4.28197e-06	-1.33471e-10	-0.850245
194057472	chr3:194057472:T:C	3.02907e-06	-1.33471e-10	-1.1964
194057683	chr3:194057683:G:A	2.94309e-06	-1.33471e-10	-1.2252
194057820	chr3:194057820:T:A	6.32692e-07	-1.62639	-1.13604
194057822	chr3:194057822:G:A	6.34019e-07	-1.62345	-1.13689
194057936	chr3:194057936:A:G	5.94353e-07	-1.65408	-1.17086
194057937	chr3:194057937:T:C	2.94193e-06	-1.33471e-10	-1.22559
194057943	chr3:194057943:A:G	6.12648e-07	-1.62565	-1.16898
194058468	chr3:194058468:G:T	1.01961e-06	-1.54606	-0.739172
194058635	chr3:194058635:C:A	1.65598e-06	-1.64979	-0.150474
194058812	chr3:194058812:T:TGAAAGA	2.93528e-06	-1.33471e-10	-1.22786
194058914	chr3:194058914:G:A	2.94907e-06	-1.33471e-10	-1.22317
194059162	chr3:194059162:C:T	3.23229e-06	-1.33471e-10	-1.13147
194059398	chr3:194059398:C:T	9.47787e-07	-1.18248	-1.1758
194059533	chr3:194059533:A:G	7.60024e-07	-1.38877	-1.19029
194059625	chr3:194059625:C:A	3.01024e-06	-1.33471e-10	-1.20264
194059658	chr3:194059658:C:G	9.62867e-07	-1.18583	-1.15667
194059663	chr3:194059663:C:T	2.77077e-06	-1.43412	0.148586
194059963	chr3:194059963:A:G	2.94938e-06	-1.33471e-10	-1.22306
194060083	chr3:194060083:TAC:T	3.5435e-06	-1.33471e-10	-1.03954
194060098	chr3:194060098:C:T	1.00544e-06	-1.28405	-1.01519
194060276	chr3:194060276:A:C	2.93905e-06	-1.33471e-10	-1.22657
194060303	chr3:194060303:C:T	2.95649e-06	-1.33471e-10	-1.22066
194060440	chr3:194060440:GTGTT:G	5.94329e-07	-1.62854	-1.19644
194060508	chr3:194060508:A:G	2.24702e-06	-0.651343	-0.843711
194060565	chr3:194060565:T:G	7.26593e-07	-1.40099	-1.22305
194060682	chr3:194060682:A:G	3.19127e-06	-1.14424	-2.69129e-10
194060685	chr3:194060685:A:G	3.3852e-06	-1.33471e-10	-1.08525
194060875	chr3:194060875:C:G	3.36042e-06	-1.33471e-10	-1.09259
194061075	chr3:194061075:G:A	7.17577e-07	-1.45987	-1.17667
194061107	chr3:194061107:C:T	5.60319e-07	-1.65312	-1.23079
194061184	chr3:194061184:A:T	6.17562e-07	-1.62585	-1.16079
194061452	chr3:194061452:T:C	5.76253e-07	-1.62487	-1.231
194061517	chr3:194061517:G:A	6.22916e-07	-1.6311	-1.1469
194061780	chr3:194061780:A:G	7.30728e-07	-1.56043	-1.05794
194062531	chr3:194062531:C:T	1.63541e-05	-1.33471e-10	0.489821
194062614	chr3:194062614:G:T	1.98041e-05	-1.33471e-10	0.681229
194062624	chr3:194062624:A:G	3.02205e-06	-1.33471e-10	-1.19872
194063054	chr3:194063054:C:T	2.16256e-06	-0.859885	-0.67348
194063248	chr3:194063248:T:C	8.97328e-06	-0.110408	-2.69129e-10
194063305	chr3:194063305:T:G	6.11543e-06	0.177967	-0.671811
194063901	chr3:194063901:C:T	8.47599e-07	-1.57194	-0.89807
194064443	chr3:194064443:A:C	7.08027e-07	-1.41844	-1.23149
194064541	chr3:194064541:T:C	5.62138e-06	0.553246	-1.13133
194064545	chr3:194064545:TC:T	4.47985e-06	-1.33471e-10	-0.80507
194064900	chr3:194064900:C:G	3.0847e-06	-1.33471e-10	-1.1782
194065169	chr3:194065169:A:T	2.97006e-06	-1.33471e-10	-1.21608
194065389	chr3:194065389:T:C	7.94084e-07	-1.65208	-0.883148
194065525	chr3:194065525:A:G	3.91265e-06	-1.33471e-10	-0.940444
194065752	chr3:194065752:C:G	3.15055e-06	-1.33471e-10	-1.15708
194065773	chr3:194065773:A:C	3.25166e-06	-1.33471e-10	-1.12549
194065833	chr3:194065833:T:C	1.3412e-06	-0.793822	-1.21727
194065879	chr3:194065879:G:C	4.47062e-06	-1.33471e-10	-0.807132
194066104	chr3:194066104:G:A	5.18498e-06	-0.658892	-2.69129e-10
194066130	chr3:194066130:T:C	1.2886e-06	-0.902218	-1.14889
194066164	chr3:194066164:C:T	1.22001e-05	-1.33471e-10	0.196782
194066665	chr3:194066665:T:C	4.08973e-06	-1.33471e-10	-0.89618
194066755	chr3:194066755:T:C	5.63782e-07	-1.65025	-1.22749
194066766	chr3:194066766:C:T	5.90765e-07	-1.64595	-1.18505
194067130	chr3:194067130:A:T	4.18113e-06	-1.33471e-10	-0.874076
194067409	chr3:194067409:A:G	5.64844e-07	-1.65355	-1.22232
194067559	chr3:194067559:C:A	6.85415e-07	-1.64957	-1.03282
194067786	chr3:194067786:T:C	2.37106e-06	-1.44132	-2.69129e-10
194068049	chr3:194068049:T:C	6.04622e-07	-1.58919	-1.21862
194068571	chr3:194068571:A:G	6.2165e-05	-1.33471e-10	1.82513
194068796	chr3:194068796:G:A	2.04682e-06	-1.65269	0.0643219
194068942	chr3:194068942:A:G	6.13637e-07	-1.62779	-1.16522
194068997	chr3:194068997:G:A	2.94681e-06	-1.33471e-10	-1.22394
194069121	chr3:194069121:T:TATGTACCCCCA	3.36599e-06	-1.33471e-10	-1.09094
194069126	chr3:194069126:T:C	2.94322e-06	-1.33471e-10	-1.22515
194069253	chr3:194069253:C:T	2.93524e-06	-1.33471e-10	-1.22787
194069354	chr3:194069354:G:GGCCTC	5.76924e-07	-1.63906	-1.21565
194069572	chr3:194069572:T:A	6.06101e-07	-1.60756	-1.19781
194069854	chr3:194069854:C:T	7.00998e-07	-1.64046	-1.01945
194069893	chr3:194069893:C:T	5.95295e-06	-1.33471e-10	-0.520772
194069986	chr3:194069986:C:T	8.06565e-07	-1.64401	-0.875617
194070006	chr3:194070006:A:G	4.16683e-06	-0.992302	0.114799
194070266	chr3:194070266:CA:C	5.87465e-07	-1.60585	-1.23074
194070417	chr3:194070417:G:C	3.25947e-06	-1.33471e-10	-1.1231
194070427	chr3:194070427:T:C	3.40142e-06	-1.33471e-10	-1.08047
194070433	chr3:194070433:C:G	1.67212e-06	-1.24622	-0.544347
194070772	chr3:194070772:C:T	2.61844e-06	-1.49703	0.154946
194070849	chr3:194070849:G:A	4.1269e-06	-1.33471e-10	-0.887133
194071320	chr3:194071320:C:T	7.79523e-07	-1.62991	-0.923823
194071324	chr3:194071324:C:A	3.06314e-06	-1.33471e-10	-1.18522
194071436	chr3:194071436:G:A	8.44945e-06	-1.33471e-10	-0.170558
194071607	chr3:194071607:G:A	3.25844e-06	-1.33471e-10	-1.12341
194071608	chr3:194071608:C:G	3.25655e-06	-1.33471e-10	-1.12399
194071727	chr3:194071727:C:T	9.46125e-07	-1.59173	-0.768306
194071797	chr3:194071797:A:G	8.48842e-07	-1.54516	-0.92338
194071876	chr3:194071876:C:G	1.19027e-05	-1.33471e-10	0.17211
194072488	chr3:194072488:TTC:T	1.35542e-05	-0.491703	0.793739
194072589	chr3:194072589:A:G	3.05132e-06	-1.33471e-10	-1.18908
194072695	chr3:194072695:T:G	3.42407e-06	-1.33471e-10	-1.07383
194073200	chr3:194073200:T:A	1.05811e-06	-1.08961	-1.15857
194073331	chr3:194073331:T:C	1.37358e-06	-1.18468	-0.802561
194073353	chr3:194073353:A:G	2.08917e-06	-1.56789	-2.69129e-10
194073526	chr3:194073526:C:T	9.22939e-07	-1.17805	-1.2068
194074223	chr3:194074223:G:A	3.86912e-06	-1.33471e-10	-0.951631
194074515	chr3:194074515:C:T	3.88735e-06	-1.33471e-10	-0.946932
194074846	chr3:194074846:G:A	3.47835e-06	-1.48608	0.427982
194074990	chr3:194074990:T:C	3.32001e-06	-1.48912	0.384431
194075089	chr3:194075089:C:A	6.69898e-06	-0.779592	0.376889
194075171	chr3:194075171:C:T	1.03225e-06	-1.22784	-1.04507
194075934	chr3:194075934:G:A	1.53519e-06	-1.37344	-0.502565
194076234	chr3:194076234:A:G	1.92909e-05	-1.2359	1.89087
194076424	chr3:194076424:A:T	4.25526e-06	-1.33471e-10	-0.856503
194076667	chr3:194076667:G:A	4.52698e-06	-1.33471e-10	-0.794603
194076826	chr3:194076826:C:T	3.67475e-06	-1.33471e-10	-1.00317
194076866	chr3:194076866:T:C	3.29009e-06	-1.33471e-10	-1.11374
194076878	chr3:194076878:A:G	2.1747e-06	-1.52777	-2.69129e-10
194076990	chr3:194076990:C:T	5.83181e-07	-1.65003	-1.19389
194077401	chr3:194077401:A:G	7.87245e-06	-1.33471e-10	-0.24129
194077531	chr3:194077531:T:C	1.00415e-06	-1.63501	-0.665507
194077537	chr3:194077537:C:T	6.16615e-07	-1.59818	-1.18999
194077539	chr3:194077539:C:T	4.22844e-06	-1.33471e-10	-0.862826
194077698	chr3:194077698:A:G	4.38938e-06	-1.33471e-10	-0.825471
194077921	chr3:194077921:C:T	5.34046e-06	-0.537538	-0.0918097
194077937	chr3:194077937:G:A	3.22435e-06	-1.33471e-10	-1.13393
194078012	chr3:194078012:A:T	5.97354e-07	-1.58834	-1.23156
194078325	chr3:194078325:G:C	2.09407e-06	-1.15234	-0.413207
194078517	chr3:194078517:A:T	3.19862e-06	-1.33471e-10	-1.14194
194078588	chr3:194078588:A:C	1.95329e-06	-1.63515	-2.69129e-10
194078709	chr3:194078709:T:C	1.02011e-06	-1.36066	-0.924088
194079276	chr3:194079276:G:A	4.02726e-06	-0.911572	-2.69129e-10
194079611	chr3:194079611:G:A	4.84109e-06	-0.72752	-2.69129e-10
194079643	chr3:194079643:C:T	6.90843e-06	-0.465832	0.0939148
194080123	chr3:194080123:A:G	3.15327e-06	-1.33471e-10	-1.15622
194080210	chr3:194080210:C:T	1.84316e-05	0.609408	-2.69129e-10
194080490	chr3:194080490:G:A	2.22484e-06	-1.50497	-2.69129e-10
194080610	chr3:194080610:A:G	6.61426e-07	-1.56448	-1.15353
194080618	chr3:194080618:G:A	9.36287e-06	-0.560558	0.492651
194080661	chr3:194080661:G:T	3.38236e-06	-1.33471e-10	-1.08609
194080744	chr3:194080744:A:G	2.93585e-06	-1.33471e-10	-1.22766
194081355	chr3:194081355:G:A	2.21612e-06	-1.01986	-0.489041
194081407	chr3:194081407:C:T	1.13525e-06	-1.64881	-0.529005
194081717	chr3:194081717:TAATTTAAACA:T	7.55943e-06	-1.33471e-10	-0.281864
194081760	chr3:194081760:C:T	1.59797e-06	-1.63808	-0.197844
194082016	chr3:194082016:C:G	6.45567e-06	-1.33471e-10	-0.4397
194082130	chr3:194082130:T:A	1.05691e-06	-1.59047	-0.658847
194082287	chr3:194082287:A:G	3.24382e-06	-1.33471e-10	-1.12791
194082438	chr3:194082438:C:T	7.76105e-06	-1.33471e-10	-0.255542
194082695	chr3:194082695:T:C	1.19753e-06	-1.65191	-0.472489
194083440	chr3:194083440:C:T	7.00852e-07	-1.60945	-1.05066
194083805	chr3:194083805:C:T	3.18166e-06	-1.33471e-10	-1.14726
194084120	chr3:194084120:G:A	3.94062e-06	-1.33471e-10	-0.93332
194084605	chr3:194084605:G:A	2.22318e-06	-1.50572	-2.69129e-10
194085750	chr3:194085750:G:T	4.95999e-06	-1.33471e-10	-0.703254
194086111	chr3:194086111:T:C	3.17478e-06	-1.33471e-10	-1.14942
194086166	chr3:194086166:A:G	8.67267e-06	-1.33471e-10	-0.144482
194086298	chr3:194086298:C:T	2.25428e-06	-0.823021	-0.668808
194086450	chr3:194086450:G:A	9.80477e-07	-1.10237	-1.222
194086501	chr3:194086501:C:T	9.54684e-07	-1.12191	-1.22912
194086971	chr3:194086971:T:G	4.87186e-06	-1.33471e-10	-0.721183
194087103	chr3:194087103:T:TC	4.88323e-06	-1.33471e-10	-0.718852
194087105	chr3:194087105:T:A	4.88323e-06	-1.33471e-10	-0.718852
194087180	chr3:194087180:T:C	1.07619e-06	-1.34372	-0.887517
194087876	chr3:194087876:A:G	1.18161e-06	-1.39945	-0.738327
194088336	chr3:194088336:T:C	9.88148e-07	-1.41562	-0.900963
194088793	chr3:194088793:A:C	3.95258e-06	-1.33471e-10	-0.93029
194088799	chr3:194088799:A:G	1.06108e-06	-1.53453	-0.710837
194088879	chr3:194088879:C:T	2.931e-06	-1.33471e-10	-1.22932
194088998	chr3:194088998:A:G	1.04341e-06	-1.5351	-0.727064
194089471	chr3:194089471:C:T	2.93059e-06	-1.33471e-10	-1.22946
194089663	chr3:194089663:TCA:T	3.22305e-06	-1.33471e-10	-1.13433
194089918	chr3:194089918:T:C	2.34424e-06	-1.4527	-2.69129e-10
194090234	chr3:194090234:C:T	8.35115e-07	-1.26961	-1.21523
194090339	chr3:194090339:G:A	1.53124e-06	-0.791638	-1.08694
194090352	chr3:194090352:G:A	4.29056e-06	-1.33471e-10	-0.848241
194090546	chr3:194090546:C:T	2.92435e-06	-1.33471e-10	-1.23159
194091113	chr3:194091113:T:A	2.04754e-06	-0.35815	-1.22987
194091129	chr3:194091129:G:C	2.12289e-06	-0.322784	-1.2291
194091185	chr3:194091185:C:T	4.95054e-06	-1.33471e-10	-0.705163
194091289	chr3:194091289:T:G	6.31963e-07	-1.53977	-1.22381
194091863	chr3:194091863:A:T	3.04631e-06	-1.33471e-10	-1.19073
194091866	chr3:194091866:C:T	3.99825e-06	-1.33471e-10	-0.918802
194092008	chr3:194092008:T:C	7.24163e-06	-1.33471e-10	-0.324812
194092358	chr3:194092358:C:G	4.4282e-06	-1.33471e-10	-0.816667
194092680	chr3:194092680:T:A	9.79026e-07	-1.09438	-1.23148
194092894	chr3:194092894:A:G	7.05364e-07	-1.43292	-1.22078
194093051	chr3:194093051:A:C	1.78139e-06	-0.656456	-1.07081
194093059	chr3:194093059:G:A	1.04185e-06	-1.17165	-1.09201
194093142	chr3:194093142:G:A	6.28407e-05	-1.33471e-10	1.83594
194093373	chr3:194093373:T:C	9.56314e-07	-1.5721	-0.777224
194093379	chr3:194093379:A:G	6.56945e-07	-1.6463	-1.07851
194093411	chr3:194093411:T:C	2.95517e-06	-1.33471e-10	-1.2211
194093763	chr3:194093763:G:A	4.51616e-06	-1.33471e-10	-0.796996
194093990	chr3:194093990:C:T	6.15622e-06	-1.33471e-10	-0.487196
194094038	chr3:194094038:C:T	2.92663e-06	-1.33471e-10	-1.23081
194094155	chr3:194094155:G:A	1.61427e-06	-0.594696	-1.23108
194094232	chr3:194094232:A:G	3.32468e-06	-1.33471e-10	-1.10328
194094235	chr3:194094235:A:T	3.80124e-06	-1.33471e-10	-0.969331
194094260	chr3:194094260:G:A	4.78792e-06	-1.33471e-10	-0.738562
194094453	chr3:194094453:G:C	8.3597e-07	-1.29152	-1.19231
194094543	chr3:194094543:T:C	2.33622e-06	-1.45612	-2.69129e-10
194094783	chr3:194094783:T:C	5.81667e-07	-1.64565	-1.20086
194094837	chr3:194094837:C:T	2.93308e-06	-1.33471e-10	-1.22861
194094838	chr3:194094838:G:A	3.4319e-06	-1.07155	-2.69129e-10
194094896	chr3:194094896:C:T	5.82151e-07	-1.64723	-1.19845
194095020	chr3:194095020:T:A	7.89021e-07	-1.35648	-1.18514
194095099	chr3:194095099:T:C	4.42181e-06	-1.33471e-10	-0.818111
194095747	chr3:194095747:T:C	2.30567e-06	-1.46929	-2.69129e-10
194095796	chr3:194095796:C:T	3.36206e-06	-1.33471e-10	-1.09211
194095822	chr3:194095822:G:A	1.99392e-06	-0.386058	-1.2285
194095857	chr3:194095857:A:T	1.0839e-06	-1.01395	-1.21014
194096036	chr3:194096036:G:A	3.52204e-06	-1.33471e-10	-1.04562
194096079	chr3:194096079:C:T	2.15978e-06	-0.862047	-0.672604
194096138	chr3:194096138:C:T	2.60097e-06	-1.34877	-2.69129e-10
194096242	chr3:194096242:A:T	3.01335e-06	-1.33471e-10	-1.20161
194096266	chr3:194096266:T:A	4.70272e-06	-1.33471e-10	-0.756519
194096342	chr3:194096342:A:C	1.97308e-06	-0.598171	-1.02689
194096352	chr3:194096352:G:T	2.93722e-06	-1.33471e-10	-1.2272
194096517	chr3:194096517:A:C	1.00358e-06	-1.06977	-1.23132
194096597	chr3:194096597:C:T	6.00662e-07	-1.62234	-1.19204
194096641	chr3:194096641:AG:A	5.20367e-06	-1.33471e-10	-0.655295
194096907	chr3:194096907:T:C	4.65477e-06	-1.33471e-10	-0.766765
194097201	chr3:194097201:A:G	2.41229e-06	-0.195717	-1.22836
194097343	chr3:194097343:T:C	1.09717e-06	-1.00652	-1.2054
194097513	chr3:194097513:A:T	3.36982e-06	-1.33471e-10	-1.0898
194097664	chr3:194097664:G:C	6.74335e-07	-1.54725	-1.15144
194097943	chr3:194097943:G:A	4.96304e-06	-1.33471e-10	-0.70264
194097965	chr3:194097965:T:C	4.14913e-06	-1.33471e-10	-0.881761
194098462	chr3:194098462:C:G	3.38749e-06	-1.33471e-10	-1.08457
194098518	chr3:194098518:CT:C	7.07819e-07	-1.62895	-1.02127
194098571	chr3:194098571:C:T	5.65472e-07	-1.65349	-1.22126
194098727	chr3:194098727:G:T	2.32549e-06	-0.396295	-1.06443
194098967	chr3:194098967:A:G	6.14331e-06	-0.621732	0.132436
194098989	chr3:194098989:A:T	8.22081e-07	-1.34635	-1.15423
194099455	chr3:194099455:G:A	8.52953e-07	-1.25512	-1.20859
194099573	chr3:194099573:A:G	7.89935e-05	1.86079	0.203918
194100982	chr3:194100982:C:G	2.09509e-06	-0.353836	-1.21122
194101026	chr3:194101026:T:G	1.84792e-05	-1.33471e-10	0.611989
194101912	chr3:194101912:T:A	3.14579e-06	-1.33471e-10	-1.15859
194101918	chr3:194101918:C:T	1.32514e-06	-0.989705	-1.03343
194102349	chr3:194102349:G:A	2.20163e-06	-1.00176	-0.513705
194102482	chr3:194102482:G:A	2.7921e-06	-1.27786	-2.69129e-10
194102537	chr3:194102537:A:G	4.13121e-06	-0.886088	-2.69129e-10
194102687	chr3:194102687:A:G	2.8713e-06	-1.24989	-2.69129e-10
194102729	chr3:194102729:A:G	1.26728e-06	-1.60741	-0.460378
194102832	chr3:194102832:G:A	6.68599e-06	-1.32693	0.922286
194102833	chr3:194102833:T:C	2.6173e-05	-1.33471e-10	0.960071
194103119	chr3:194103119:A:G	2.92482e-06	-1.33471e-10	-1.23143
194103198	chr3:194103198:G:C	1.36382e-06	-1.58265	-0.411721
194103387	chr3:194103387:G:A	1.37642e-06	-1.12598	-0.859193
194103680	chr3:194103680:C:T	2.62972e-06	-1.33778	-2.69129e-10
194103793	chr3:194103793:G:A	3.77644e-06	-1.33471e-10	-0.975876
194103875	chr3:194103875:CT:C	3.26447e-06	-1.33471e-10	-1.12156
194104094	chr3:194104094:C:T	6.21155e-07	-1.64317	-1.13767
194104135	chr3:194104135:C:T	6.14383e-07	-1.63808	-1.15371
194104580	chr3:194104580:A:G	2.35395e-06	-0.365914	-1.08265
194104604	chr3:194104604:G:A	3.14782e-06	-1.33471e-10	-1.15795
194104621	chr3:194104621:C:T	3.07868e-06	-1.33471e-10	-1.18016
194104960	chr3:194104960:A:G	1.3203e-06	-1.12425	-0.902549
194105126	chr3:194105126:G:A	9.32684e-07	-1.2314	-1.14294
194105289	chr3:194105289:G:A	3.14635e-06	-1.33471e-10	-1.15842
194105741	chr3:194105741:C:T	3.86073e-06	-1.33471e-10	-0.953804
194105806	chr3:194105806:A:G	1.3103e-06	-1.28391	-0.750494
194105808	chr3:194105808:G:A	3.17922e-06	-1.33471e-10	-1.14802
194105968	chr3:194105968:C:T	1.78164e-06	-0.527247	-1.19988
194106273	chr3:194106273:G:A	3.1483e-06	-1.33471e-10	-1.1578
194106364	chr3:194106364:G:A	3.65839e-06	-1.33471e-10	-1.00764
194106642	chr3:194106642:C:A	2.95369e-06	-1.2216	-2.69129e-10
194106735	chr3:194106735:G:A	2.937e-06	-1.33471e-10	-1.22727
194107001	chr3:194107001:G:GT	3.05085e-06	-1.33471e-10	-1.18924
194107331	chr3:194107331:T:A	1.41304e-05	-1.33471e-10	0.34367
194107409	chr3:194107409:A:G	1.62879e-06	-1.65279	-0.164032
194107672	chr3:194107672:G:A	2.16972e-05	-1.33471e-10	0.772522
194107810	chr3:194107810:C:T	3.41562e-06	-0.889719	-0.18658
194108154	chr3:194108154:T:C	1.66107e-06	-0.624995	-1.1722
194109172	chr3:194109172:T:C	1.17977e-06	-0.908593	-1.23075
194109302	chr3:194109302:G:T	1.6243e-06	-1.64719	-0.172391
194109592	chr3:194109592:C:CA	4.58737e-06	-1.33471e-10	-0.781351
194110070	chr3:194110070:TA:T	1.2569e-06	-1.64181	-0.434201
194110649	chr3:194110649:G:C	2.66248e-06	-1.0945	-0.230902
194110984	chr3:194110984:A:G	3.55659e-06	-1.33471e-10	-1.03586
194111413	chr3:194111413:G:A	4.25716e-06	-0.856057	-2.69129e-10
194111505	chr3:194111505:A:G	1.7893e-06	-0.541253	-1.18158
194111793	chr3:194111793:C:T	4.26792e-06	-1.14684	0.293304
194111795	chr3:194111795:C:T	3.23108e-06	-1.33471e-10	-1.13184
194111906	chr3:194111906:T:A	2.16823e-06	-1.0504	-0.480345
194111945	chr3:194111945:G:A	3.2603e-06	-1.33471e-10	-1.12284
194112335	chr3:194112335:T:C	2.98781e-06	-1.33471e-10	-1.21012
194112892	chr3:194112892:A:G	5.88935e-07	-1.60356	-1.23054
194113213	chr3:194113213:T:G	4.22115e-06	-1.33471e-10	-0.864551
194113939	chr3:194113939:A:AGCC	1.9709e-05	-1.33471e-10	0.676417
194114221	chr3:194114221:G:A	3.24206e-06	-1.33471e-10	-1.12845
194114268	chr3:194114268:G:A	2.93568e-06	-1.33471e-10	-1.22772
194114367	chr3:194114367:G:C	3.54267e-06	-1.33471e-10	-1.03978
194115193	chr3:194115193:T:C	4.46493e-05	-1.33471e-10	1.49418
194115195	chr3:194115195:A:T	3.29022e-06	-1.33471e-10	-1.11371
194115796	chr3:194115796:T:C	3.54265e-06	-1.33471e-10	-1.03978
194116317	chr3:194116317:T:C	3.4984e-06	-1.33471e-10	-1.05235
194116319	chr3:194116319:T:C	3.79139e-06	-1.33471e-10	-0.971927
194116321	chr3:194116321:A:G	3.56824e-06	-1.33471e-10	-1.03259
194116337	chr3:194116337:A:C	2.44366e-05	-1.33471e-10	0.891424
194116402	chr3:194116402:C:T	3.02965e-06	-1.33471e-10	-1.19621
194116427	chr3:194116427:C:T	2.92774e-06	-1.33471e-10	-1.23043
194116464	chr3:194116464:G:A	1.91699e-06	-1.6539	-2.69129e-10
194116648	chr3:194116648:A:T	1.91832e-06	-1.65321	-2.69129e-10
194116726	chr3:194116726:A:G	2.18161e-06	-0.329468	-1.19513
194117151	chr3:194117151:C:T	2.13092e-06	-0.812612	-0.735491
194117382	chr3:194117382:G:A	1.55494e-06	-1.64869	-0.214534
194117494	chr3:194117494:C:T	4.01769e-06	0.31678	-1.23073
194117586	chr3:194117586:T:C	3.17654e-06	-1.33471e-10	-1.14887
194117713	chr3:194117713:CAACA:C	3.06372e-06	-1.33471e-10	-1.18503
194117855	chr3:194117855:G:A	1.93407e-06	-0.463511	-1.18152
194117974	chr3:194117974:G:A	2.38518e-06	-1.43538	-2.69129e-10
194117983	chr3:194117983:T:C	5.91697e-06	-1.33471e-10	-0.526835
194118177	chr3:194118177:G:A	2.50263e-06	-0.379832	-1.00748
194118179	chr3:194118179:G:A	2.04221e-06	-0.809491	-0.781138
194118314	chr3:194118314:T:C	2.47849e-06	-0.230677	-1.16633
194118446	chr3:194118446:C:T	3.64138e-06	-1.33471e-10	-1.0123
194118521	chr3:194118521:A:G	2.01349e-06	-0.394274	-1.21051
194118680	chr3:194118680:C:T	2.00444e-06	-0.410665	-1.19863
194118890	chr3:194118890:T:G	4.55811e-06	-1.33471e-10	-0.787752
194119118	chr3:194119118:G:A	3.79035e-06	-1.33471e-10	-0.9722
194119119	chr3:194119119:G:A	1.97619e-06	-0.437243	-1.18625
194119396	chr3:194119396:T:A	4.31996e-06	-1.33471e-10	-0.841413
194119608	chr3:194119608:G:A	2.92818e-06	-1.33471e-10	-1.23028
194119890	chr3:194119890:T:C	2.989e-06	-1.33471e-10	-1.20972
194119904	chr3:194119904:T:A	6.81298e-07	-1.48795	-1.20047
194119922	chr3:194119922:A:G	1.02289e-05	-1.33471e-10	0.0205578
194119924	chr3:194119924:C:G	3.46033e-06	-1.33471e-10	-1.0633
194120139	chr3:194120139:C:T	4.24164e-06	-1.33471e-10	-0.859709
194120621	chr3:194120621:A:G	7.48673e-07	-1.36314	-1.23097
194120954	chr3:194120954:C:T	1.64893e-05	1.71091	-1.21286
194121168	chr3:194121168:T:A	2.93024e-06	-1.33471e-10	-1.22957
194121678	chr3:194121678:A:C	7.90066e-06	0.993597	-1.23131
194121769	chr3:194121769:G:A	1.47202e-06	-1.49422	-0.423808
194121985	chr3:194121985:C:T	3.81185e-06	-1.33471e-10	-0.966544
194122312	chr3:194122312:A:T	3.00454e-06	-1.33471e-10	-1.20453
194122438	chr3:194122438:A:G	2.85289e-06	-0.304552	-0.951775
194122443	chr3:194122443:T:C	2.3746e-06	-1.43983	-2.69129e-10
194122505	chr3:194122505:T:C	3.47153e-06	-1.33471e-10	-1.06006
194122540	chr3:194122540:C:T	3.7601e-05	2.53931	-1.21694
194122880	chr3:194122880:G:A	3.21494e-06	-1.33471e-10	-1.13685
194122887	chr3:194122887:C:T	4.35311e-06	0.0495774	-0.883346
194123118	chr3:194123118:T:G	3.5818e-06	-0.149611	-0.879182
194123146	chr3:194123146:G:A	1.29924e-05	0.259703	-2.69129e-10
194123389	chr3:194123389:G:C	5.30363e-06	-1.33471e-10	-0.636268
194123443	chr3:194123443:G:A	4.35209e-06	0.10986	-0.943863
194123693	chr3:194123693:C:T	3.77822e-06	-0.083022	-0.892383
194123832	chr3:194123832:A:G	5.1437e-06	-1.33471e-10	-0.666887
194123942	chr3:194123942:A:G	3.77366e-06	-0.0756056	-0.901009
194123960	chr3:194123960:C:T	6.60381e-06	-0.417012	-2.69129e-10
194124216	chr3:194124216:G:A	2.93687e-06	-1.33471e-10	-1.22731
194124397	chr3:194124397:C:T	3.21847e-06	-1.33471e-10	-1.13575
194125033	chr3:194125033:C:T	4.14897e-06	0.0481478	-0.929947
194125047	chr3:194125047:GGA:G	4.09525e-06	0.0311126	-0.925944
194125230	chr3:194125230:C:G	2.93475e-06	-1.33471e-10	-1.22804
194125249	chr3:194125249:T:C	6.93361e-07	-1.62174	-1.04912
194125531	chr3:194125531:C:T	2.94943e-06	-1.33471e-10	-1.22305
194125585	chr3:194125585:A:G	7.23753e-07	-1.61807	-1.00989
194125826	chr3:194125826:T:C	3.02212e-06	-1.33471e-10	-1.1987
194125894	chr3:194125894:G:A	1.14026e-06	-1.39423	-0.779175
194126016	chr3:194126016:A:G	1.179e-06	-1.35477	-0.78522
194126049	chr3:194126049:C:T	3.01355e-06	-1.33471e-10	-1.20154
194126129	chr3:194126129:C:A	3.1883e-06	-1.33471e-10	-1.14517
194126336	chr3:194126336:A:G	1.44118e-06	-1.30766	-0.631537
194126352	chr3:194126352:C:T	7.5103e-06	0.942676	-1.23106
194126397	chr3:194126397:T:G	2.39268e-06	-1.43224	-2.69129e-10
194126945	chr3:194126945:C:T	1.15082e-06	-1.32346	-0.840728
194127037	chr3:194127037:T:C	1.13388e-06	-1.32537	-0.853649
194127104	chr3:194127104:G:A	6.08688e-07	-1.57535	-1.22576
194127199	chr3:194127199:A:G	2.95076e-06	-1.33471e-10	-1.2226
194127328	chr3:194127328:T:C	9.90323e-07	-1.33341	-0.980973
194127387	chr3:194127387:C:T	3.38091e-06	-1.33471e-10	-1.08651
194127448	chr3:194127448:C:T	1.20725e-06	-1.33808	-0.778236
194127450	chr3:194127450:C:T	1.19198e-06	-1.32992	-0.799123
194127552	chr3:194127552:G:A	1.10173e-06	-1.41869	-0.789091
194127708	chr3:194127708:C:T	2.10459e-06	-1.18322	-0.377315
194127814	chr3:194127814:A:G	1.05202e-06	-1.37939	-0.87455
194127919	chr3:194127919:T:TG	1.06923e-06	-1.36379	-0.873931
194128025	chr3:194128025:C:G	3.01886e-06	-1.33471e-10	-1.19978
194128133	chr3:194128133:T:C	3.94187e-06	0.298225	-1.23123
194128247	chr3:194128247:A:G	9.84748e-07	-1.09425	-1.22578
194128682	chr3:194128682:T:G	9.41109e-07	-1.42117	-0.944187
194128776	chr3:194128776:A:G	7.27977e-07	-1.42734	-1.19481
194128960	chr3:194128960:C:T	1.1168e-06	-0.963036	-1.23115
194128966	chr3:194128966:A:G	3.59377e-06	-1.02546	-2.69129e-10
194128990	chr3:194128990:G:A	3.78223e-06	0.180722	-1.15507
194129019	chr3:194129019:C:T	1.16549e-06	-1.42338	-0.728136
194129045	chr3:194129045:T:C	9.28859e-07	-1.41386	-0.964593
194129142	chr3:194129142:G:A	3.13897e-06	-1.33471e-10	-1.16076
194129448	chr3:194129448:T:C	5.61328e-06	-1.33471e-10	-0.579525
194129560	chr3:194129560:G:A	1.5222e-05	0.761567	-0.343481
194129572	chr3:194129572:C:T	3.02471e-06	-1.33471e-10	-1.19784
194129722	chr3:194129722:C:T	6.04113e-06	0.662903	-1.16897
194129838	chr3:194129838:C:T	7.45341e-07	-1.36922	-1.22936
194129864	chr3:194129864:T:C	3.15776e-06	-1.33471e-10	-1.1548
194130216	chr3:194130216:C:A	2.92483e-06	-1.33471e-10	-1.23142
194130599	chr3:194130599:C:T	1.28386e-05	-1.33471e-10	0.247801
194130798	chr3:194130798:C:T	3.21343e-06	-1.33471e-10	-1.13732
194131029	chr3:194131029:G:A	3.50446e-06	-1.33471e-10	-1.05062
194131176	chr3:194131176:G:A	2.93539e-06	-1.33471e-10	-1.22782
194131354	chr3:194131354:G:A	1.07167e-05	-1.33471e-10	0.0671435
194131439	chr3:194131439:G:A	2.91811e-06	-1.23372	-2.69129e-10
194132316	chr3:194132316:A:G	6.29264e-06	-1.33471e-10	-0.465278
194133601	chr3:194133601:G:A	1.32787e-05	1.06731	-0.785808
194135272	chr3:194135272:G:T	8.84192e-06	-1.33471e-10	-0.125154
194135273	chr3:194135273:C:G	8.79151e-06	-1.33471e-10	-0.130873
194135276	chr3:194135276:C:G	4.01715e-06	-0.914085	-2.69129e-10
194135599	chr3:194135599:A:G	3.15691e-06	-1.33471e-10	-1.15506
194136019	chr3:194136019:G:A	1.91918e-06	-1.65276	-2.69129e-10
194136259	chr3:194136259:T:G	3.12739e-06	-1.33471e-10	-1.16446
194136868	chr3:194136868:A:C	1.13006e-06	-1.27062	-0.911767
194137172	chr3:194137172:T:C	1.68307e-06	-0.904903	-0.879138
194137367	chr3:194137367:G:A	2.46535e-06	-1.40233	-2.69129e-10
194137512	chr3:194137512:C:G	7.14258e-06	-1.33471e-10	-0.338584
194138131	chr3:194138131:C:T	8.83415e-06	-1.33471e-10	-0.126034
194138649	chr3:194138649:G:C	5.38103e-06	-1.33471e-10	-0.621779
194138741	chr3:194138741:T:C	4.8022e-05	-1.33471e-10	1.567
194138837	chr3:194138837:T:TA	9.11907e-06	-1.33471e-10	-0.0942915
194141354	chr3:194141354:C:G	1.93759e-06	-0.687135	-0.956081
194141907	chr3:194141907:G:A	7.65617e-06	-1.33471e-10	-0.269147
194142065	chr3:194142065:C:T	5.26597e-06	-1.33471e-10	-0.643394
194142351	chr3:194142351:T:C	3.19405e-06	-1.14337	-2.69129e-10
194143122	chr3:194143122:G:A	3.68499e-06	-1.33471e-10	-1.00039
194143148	chr3:194143148:T:C	1.48759e-06	-1.24522	-0.662288
194143149	chr3:194143149:G:A	3.03579e-06	-1.19419	-2.69129e-10
194143198	chr3:194143198:A:AC	5.90571e-06	-1.33471e-10	-0.528739
194143453	chr3:194143453:C:T	7.08253e-07	-1.46221	-1.18741
194143539	chr3:194143539:G:T	7.31635e-06	-1.33471e-10	-0.314548
194143682	chr3:194143682:T:C	3.8652e-06	-1.33471e-10	-0.952646
194143762	chr3:194143762:G:A	7.24745e-06	-1.33471e-10	-0.324009
194143788	chr3:194143788:G:T	9.15212e-07	-1.16392	-1.22934
194144075	chr3:194144075:C:T	1.32602e-06	-1.39124	-0.631242
194144481	chr3:194144481:C:T	7.85479e-07	-1.34217	-1.20395
194144689	chr3:194144689:A:G	8.24653e-07	-1.5161	-0.981352
194144762	chr3:194144762:A:G	7.63775e-07	-1.63534	-0.938801
194145372	chr3:194145372:C:G	7.06697e-07	-1.46109	-1.19072
194145399	chr3:194145399:G:A	3.56223e-06	-1.03427	-2.69129e-10
194145516	chr3:194145516:A:G	6.61407e-07	-1.49033	-1.22771
194145917	chr3:194145917:A:G	7.00343e-07	-1.47704	-1.18381
194146019	chr3:194146019:C:T	3.38002e-06	-1.26495	0.178178
194146161	chr3:194146161:G:A	1.10895e-06	-1.48015	-0.721102
194146273	chr3:194146273:A:G	7.07078e-07	-1.46831	-1.18296
194146308	chr3:194146308:T:C	8.40235e-07	-1.25897	-1.21976
194146451	chr3:194146451:A:G	9.93494e-07	-1.08133	-1.22985
194146550	chr3:194146550:G:T	2.92477e-06	-1.33471e-10	-1.23144
194146551	chr3:194146551:A:T	2.92489e-06	-1.33471e-10	-1.2314
194146653	chr3:194146653:C:T	2.21632e-06	-1.50881	-2.69129e-10
194147791	chr3:194147791:C:T	1.58466e-06	-0.850986	-0.993302
194148089	chr3:194148089:T:C	1.92866e-06	-0.808957	-0.838877
194148227	chr3:194148227:G:A	3.06635e-06	-1.33471e-10	-1.18417
194148240	chr3:194148240:G:A	2.05978e-06	-1.13899	-0.44307
194148241	chr3:194148241:A:G	2.08858e-06	-1.15111	-0.417059
194148282	chr3:194148282:A:T	4.03042e-06	-1.18872	0.277936
194148378	chr3:194148378:G:A	7.84283e-07	-1.3704	-1.17724
194148474	chr3:194148474:C:T	1.54847e-05	-1.33471e-10	0.435194
194148489	chr3:194148489:G:A	2.25152e-06	-0.866698	-0.626358
194148629	chr3:194148629:G:A	1.34784e-06	-1.46014	-0.546021
194148638	chr3:194148638:A:G	2.15626e-06	-0.798786	-0.737497
194148983	chr3:194148983:G:C	2.96713e-06	-1.33471e-10	-1.21706
194149208	chr3:194149208:C:T	3.78299e-06	-1.33471e-10	-0.974144
194149290	chr3:194149290:A:G	2.04528e-06	-1.6457	0.0565756
194149644	chr3:194149644:T:C	6.84402e-07	-1.46677	-1.2171
194149855	chr3:194149855:T:A	2.92422e-06	-1.33471e-10	-1.23163
194150016	chr3:194150016:C:G	2.95846e-06	-1.33471e-10	-1.21999
194150059	chr3:194150059:T:G	2.92584e-06	-1.33471e-10	-1.23108
194150915	chr3:194150915:G:A	3.01276e-06	-1.33471e-10	-1.2018
194151888	chr3:194151888:C:A	3.24684e-06	-1.33471e-10	-1.12698
194151925	chr3:194151925:A:G	1.45144e-06	-1.62449	-0.307607
194151944	chr3:194151944:C:T	2.04687e-06	-1.58835	-2.69129e-10
194152162	chr3:194152162:A:C	1.99484e-06	-1.6141	-2.69129e-10
194152595	chr3:194152595:T:C	4.09465e-06	-0.322249	-0.57273
194152872	chr3:194152872:C:T	1.04775e-06	-1.59552	-0.662494
194152944	chr3:194152944:C:T	3.84185e-06	-1.33471e-10	-0.958704
194153030	chr3:194153030:T:C	2.87552e-06	-1.53972	0.291292
194153176	chr3:194153176:A:G	2.46532e-06	-1.40234	-2.69129e-10
194153187	chr3:194153187:G:A	2.97739e-06	-1.21361	-2.69129e-10
194153414	chr3:194153414:G:A	3.12945e-06	-1.33471e-10	-1.1638
194153549	chr3:194153549:G:A	3.28883e-06	-1.33471e-10	-1.11413
194153617	chr3:194153617:G:A	3.09373e-06	-1.33471e-10	-1.17528
194153732	chr3:194153732:C:A	2.49647e-06	-1.38978	-2.69129e-10
194153870	chr3:194153870:G:A	3.25443e-06	-1.12464	-2.69129e-10
194154169	chr3:194154169:A:C	4.82182e-06	-0.301306	-0.430202
194154238	chr3:194154238:G:A	3.07552e-06	-1.33471e-10	-1.18118
194154313	chr3:194154313:AG:A	4.97782e-06	-1.33471e-10	-0.699666
194154435	chr3:194154435:C:T	3.0657e-06	-1.33471e-10	-1.18438
194154513	chr3:194154513:G:A	2.96374e-06	-1.11024	-0.107967
194154622	chr3:194154622:C:CA	5.03655e-06	-1.33471e-10	-0.687937
194154726	chr3:194154726:G:A	5.09214e-06	-1.33471e-10	-0.676962
194155022	chr3:194155022:C:T	4.90741e-06	-1.33471e-10	-0.713913
194155172	chr3:194155172:T:A	5.19408e-06	-1.33471e-10	-0.65714
194155204	chr3:194155204:T:G	4.9383e-06	-1.33471e-10	-0.707639
194155229	chr3:194155229:A:G	4.04066e-06	-1.33471e-10	-0.908251
194155248	chr3:194155248:C:T	5.10784e-06	-1.33471e-10	-0.673882
194155378	chr3:194155378:G:A	4.98768e-06	-1.33471e-10	-0.697687
194155478	chr3:194155478:G:GT	4.90227e-06	-1.33471e-10	-0.71496
194155544	chr3:194155544:T:C	3.95446e-06	-1.33471e-10	-0.929814
194155596	chr3:194155596:C:T	4.80063e-06	-0.172344	-0.563568
194155677	chr3:194155677:A:G	4.97617e-06	-1.33471e-10	-0.699998
194155940	chr3:194155940:G:A	2.88587e-06	-1.24197	-0.00286789
194156005	chr3:194156005:G:A	4.29162e-06	-1.33471e-10	-0.847995
194156010	chr3:194156010:GGAAGGAAGGAAGAAAA:G	3.64549e-06	-1.33471e-10	-1.01117
194156019	chr3:194156019:G:A	5.60454e-06	-1.33471e-10	-0.581082
194156144	chr3:194156144:G:A	5.04506e-06	-1.33471e-10	-0.686249
194156262	chr3:194156262:G:T	1.94866e-06	-1.63751	-2.69129e-10
194156280	chr3:194156280:A:G	5.09916e-06	-0.194393	-0.481191
194156282	chr3:194156282:C:T	2.30199e-06	-1.47088	-2.69129e-10
194156417	chr3:194156417:A:G	2.80199e-06	-1.50196	0.227633
194156672	chr3:194156672:C:T	3.28365e-06	-1.33471e-10	-1.1157
194156959	chr3:194156959:C:T	4.37595e-06	-1.33471e-10	-0.828534
194157161	chr3:194157161:C:T	3.86855e-06	-1.33471e-10	-0.95178
194157404	chr3:194157404:A:G	3.01468e-06	-1.33471e-10	-1.20117
194157455	chr3:194157455:T:C	9.72769e-07	-1.40714	-0.925129
194157668	chr3:194157668:T:G	3.54927e-06	-0.746116	-0.291803
194157675	chr3:194157675:T:G	2.80482e-06	-1.4874	0.214083
194157724	chr3:194157724:G:A	3.81019e-06	-0.966981	-2.69129e-10
194157845	chr3:194157845:A:C	3.56542e-06	-0.701011	-0.332365
194157964	chr3:194157964:T:C	2.92044e-06	-1.4927	0.259772
194158032	chr3:194158032:T:C	7.02474e-06	-0.43196	0.076739
194158120	chr3:194158120:G:T	4.52849e-06	-0.792082	-0.00218713
194158248	chr3:194158248:A:G	4.1359e-06	-1.33471e-10	-0.884953
194158253	chr3:194158253:G:A	6.77729e-06	-0.51005	0.118968
194158519	chr3:194158519:C:T	1.60879e-06	-1.41781	-0.411366
194158520	chr3:194158520:A:G	6.71476e-06	-0.522101	0.121751
194158552	chr3:194158552:A:G	6.06399e-06	-0.495275	-0.00701562
194158917	chr3:194158917:G:A	6.51653e-06	-0.540303	0.109986
194159151	chr3:194159151:C:A	3.08651e-06	-1.33471e-10	-1.17762
194159250	chr3:194159250:TCCCTGGATGCCTGC:T	3.49855e-06	-0.717851	-0.33446
194159291	chr3:194159291:T:C	3.47902e-06	-0.754363	-0.303545
194159548	chr3:194159548:G:A	3.17311e-06	-1.33471e-10	-1.14995
194159563	chr3:194159563:C:T	1.68461e-05	-0.531119	1.05058
194159710	chr3:194159710:G:A	3.08496e-06	-1.33471e-10	-1.17812
194159824	chr3:194159824:C:T	9.48392e-07	-1.15163	-1.20601
194159888	chr3:194159888:C:T	1.87839e-05	-0.54211	1.17045
194159961	chr3:194159961:T:G	3.43749e-06	-0.706378	-0.363539
194159971	chr3:194159971:A:G	2.42959e-06	-1.41694	-2.69129e-10
194160019	chr3:194160019:A:G	1.9517e-05	-0.461127	1.12775
194160047	chr3:194160047:TGGATC:T	1.79661e-05	-0.480362	1.06419
194160213	chr3:194160213:A:G	1.87684e-06	-1.46767	-0.207405
194160246	chr3:194160246:A:G	1.85831e-05	-0.498439	1.11603
194160256	chr3:194160256:C:T	1.93052e-05	-0.476287	1.132
194160564	chr3:194160564:G:T	1.91469e-05	-0.502836	1.15032
194160690	chr3:194160690:C:T	4.41912e-06	-1.33471e-10	-0.818719
194160785	chr3:194160785:C:G	1.58191e-05	-0.469599	0.926161
194160830	chr3:194160830:G:A	1.23878e-05	-0.535884	0.747941
194160857	chr3:194160857:G:C	1.43178e-05	-0.505137	0.861982
194160917	chr3:194160917:T:A	4.27956e-06	-1.38238	0.531567
194161180	chr3:194161180:C:T	9.30616e-07	-1.44885	-0.927721
194161463	chr3:194161463:G:T	6.48105e-06	-1.33471e-10	-0.435777
194161683	chr3:194161683:C:T	6.15437e-07	-1.55907	-1.23101
194161906	chr3:194161906:T:C	8.59561e-07	-1.30865	-1.14734
194162396	chr3:194162396:A:G	8.34875e-07	-1.63673	-0.848406
194162501	chr3:194162501:AG:A	1.174e-05	-1.17439	1.33273
194162592	chr3:194162592:C:T	2.97492e-06	-1.33471e-10	-1.21444
194162667	chr3:194162667:T:C	3.37357e-06	-1.33471e-10	-1.08869
194162685	chr3:194162685:A:G	7.831e-07	-1.6096	-0.939553
194162737	chr3:194162737:A:G	2.98851e-06	-1.33471e-10	-1.20988
194162824	chr3:194162824:T:C	9.04793e-07	-1.28672	-1.11799
194163094	chr3:194163094:C:A	3.08057e-06	-1.33471e-10	-1.17954
194163150	chr3:194163150:C:T	1.24888e-06	-1.3271	-0.755311
194163281	chr3:194163281:G:C	4.18976e-06	-1.33471e-10	-0.872016
194163370	chr3:194163370:C:T	9.2522e-07	-1.25215	-1.13023
194163660	chr3:194163660:A:G	5.75593e-07	-1.62634	-1.23068
194164031	chr3:194164031:T:C	2.93496e-06	-1.33471e-10	-1.22797
194164216	chr3:194164216:C:T	6.99564e-07	-1.59166	-1.0703
194164236	chr3:194164236:T:C	3.63989e-06	-1.33471e-10	-1.01271
194164479	chr3:194164479:T:A	1.13139e-06	-1.1118	-1.06942
194164514	chr3:194164514:C:T	1.09157e-06	-1.12574	-1.09131
194164586	chr3:194164586:A:G	1.07923e-06	-1.14635	-1.08207
194164631	chr3:194164631:C:A	1.05512e-06	-1.1445	-1.1065
194164736	chr3:194164736:A:G	6.01157e-07	-1.65418	-1.15938
194164909	chr3:194164909:G:A	1.08148e-06	-1.13524	-1.09109
194164928	chr3:194164928:T:C	1.0844e-06	-1.13211	-1.09152
194164937	chr3:194164937:A:G	1.08713e-06	-1.13344	-1.08768
194165122	chr3:194165122:G:A	2.92458e-06	-1.33471e-10	-1.23151
194165402	chr3:194165402:C:A	2.60912e-06	-1.34565	-2.69129e-10
194165681	chr3:194165681:A:G	1.04569e-06	-1.19069	-1.06929
194166039	chr3:194166039:G:A	1.23787e-06	-1.36113	-0.730135
194166141	chr3:194166141:A:G	1.07382e-06	-1.18854	-1.04489
194166303	chr3:194166303:A:G	2.47301e-06	-1.39922	-2.69129e-10
194166404	chr3:194166404:A:T	1.91684e-06	-1.65398	-2.69129e-10
194166405	chr3:194166405:A:T	5.31889e-06	-0.633395	-2.69129e-10
194166523	chr3:194166523:T:C	1.17824e-05	1.08857	-0.926627
194166625	chr3:194166625:A:T	1.15384e-05	-1.01785	1.15887
194166785	chr3:194166785:T:C	3.27232e-06	-1.11916	-2.69129e-10
194166963	chr3:194166963:C:T	1.31042e-06	-0.926492	-1.10782
194167738	chr3:194167738:G:A	1.17003e-06	-0.953044	-1.19459
194167962	chr3:194167962:G:A	2.20801e-06	-0.339599	-1.17297
194168009	chr3:194168009:A:G	1.12161e-06	-0.994285	-1.19561
194168070	chr3:194168070:A:G	1.13521e-06	-0.990739	-1.18711
194168082	chr3:194168082:A:C	7.89719e-06	-1.31141	1.07326
194168184	chr3:194168184:G:T	5.675e-07	-1.64087	-1.2303
194168543	chr3:194168543:G:A	2.22934e-06	-0.281389	-1.22156
194168680	chr3:194168680:C:T	2.97708e-06	-1.33471e-10	-1.21372
194168750	chr3:194168750:G:A	2.28665e-06	-1.47757	-2.69129e-10
194169100	chr3:194169100:G:C	1.08443e-06	-1.53758	-0.686018
194169405	chr3:194169405:G:A	1.55424e-06	-0.914632	-0.949042
194169471	chr3:194169471:C:T	2.93134e-06	-1.33471e-10	-1.2292
194169551	chr3:194169551:G:A	5.22077e-06	-0.652013	-2.69129e-10
194169660	chr3:194169660:A:G	2.92947e-06	-1.33471e-10	-1.22984
194169847	chr3:194169847:G:A	5.85757e-07	-1.60967	-1.22984
194169873	chr3:194169873:C:T	6.29749e-07	-1.62026	-1.14684
194169914	chr3:194169914:G:A	3.03307e-06	-1.33471e-10	-1.19508
194171321	chr3:194171321:C:T	1.95213e-06	-0.927012	-0.708728
194171428	chr3:194171428:C:T	8.80889e-07	-1.60619	-0.825292
194171589	chr3:194171589:C:T	3.37359e-06	-1.33471e-10	-1.08868
194171676	chr3:194171676:G:A	1.57216e-06	-0.774877	-1.07733
194171884	chr3:194171884:T:A	3.21368e-06	-1.33471e-10	-1.13724
194172091	chr3:194172091:C:T	7.31564e-06	-1.33471e-10	-0.314644
194172244	chr3:194172244:A:C	5.802e-06	-1.33471e-10	-0.546455
194172309	chr3:194172309:C:A	3.541e-06	-1.33471e-10	-1.04025
194172317	chr3:194172317:C:T	2.53228e-06	-1.37554	-2.69129e-10
194172457	chr3:194172457:C:T	2.38021e-06	-0.41537	-1.0221
194172458	chr3:194172458:T:C	2.5462e-06	-0.359633	-1.01042
194172690	chr3:194172690:T:C	2.51694e-06	-0.380189	-1.00143
194172748	chr3:194172748:A:T	2.36877e-06	-0.977356	-0.464931
194172878	chr3:194172878:C:T	3.09253e-06	-1.33471e-10	-1.17567
194172927	chr3:194172927:G:A	7.54118e-07	-1.65015	-0.936715
194173223	chr3:194173223:C:T	2.45635e-06	-0.960971	-0.445011
194173370	chr3:194173370:G:A	7.01647e-06	-1.33471e-10	-0.356399
194173597	chr3:194173597:A:G	2.35578e-06	-0.948622	-0.499165
194173650	chr3:194173650:A:C	3.12331e-06	-1.33471e-10	-1.16577
194173894	chr3:194173894:G:A	5.88156e-06	-1.33471e-10	-0.532837
194173934	chr3:194173934:C:T	7.16268e-06	-0.649481	0.313706
194173942	chr3:194173942:C:T	2.9268e-06	-1.33471e-10	-1.23075
194173943	chr3:194173943:G:A	2.97886e-06	-1.33471e-10	-1.21312
194174039	chr3:194174039:A:G	7.40298e-07	-1.51126	-1.09411
194174126	chr3:194174126:T:A	3.51042e-06	-1.33471e-10	-1.04892
194174446	chr3:194174446:T:G	3.55684e-06	-1.33471e-10	-1.03579
194174506	chr3:194174506:C:T	3.31506e-06	-1.10618	-2.69129e-10
194174809	chr3:194174809:A:G	1.54527e-06	-1.11786	-0.751596
194175006	chr3:194175006:C:T	1.50872e-05	0.409185	-2.69129e-10
194175102	chr3:194175102:C:T	1.52013e-05	0.416722	-2.69129e-10
194175262	chr3:194175262:A:C	2.99287e-06	-1.33471e-10	-1.20843
194175313	chr3:194175313:T:C	2.93608e-06	-1.33471e-10	-1.22758
194175468	chr3:194175468:A:G	3.77367e-06	-1.33471e-10	-0.976611
194175522	chr3:194175522:G:C	3.62505e-06	-1.33471e-10	-1.01679
194175545	chr3:194175545:G:T	4.00059e-06	-0.752046	-0.16617
194175782	chr3:194175782:C:G	2.93475e-06	-0.0798639	-1.14817
194175895	chr3:194175895:G:A	3.88905e-06	-1.33471e-10	-0.946494
194176049	chr3:194176049:A:G	3.20308e-06	-1.33471e-10	-1.14055
194176050	chr3:194176050:C:T	3.11378e-06	-1.33471e-10	-1.16882
194176051	chr3:194176051:A:G	3.21138e-06	-1.33471e-10	-1.13796
194176056	chr3:194176056:G:A	3.08049e-06	-1.33471e-10	-1.17957
194176122	chr3:194176122:A:G	1.63316e-06	-1.59259	-0.221554
194176147	chr3:194176147:G:A	1.09845e-05	-1.33471e-10	0.0918306
194176155	chr3:194176155:A:AGT	2.1456e-05	-1.33471e-10	0.761344
194176177	chr3:194176177:A:G	1.87588e-05	-1.33471e-10	0.627005
194176418	chr3:194176418:T:C	4.86159e-06	-1.33471e-10	-0.723294
194176490	chr3:194176490:A:G	2.7948e-06	-1.2769	-2.69129e-10
194176494	chr3:194176494:G:A	2.5634e-05	-1.33471e-10	0.939262
194176577	chr3:194176577:A:C	8.1025e-06	0.278995	-0.491481
194177407	chr3:194177407:G:A	2.41223e-06	-1.52545	0.101348
194177812	chr3:194177812:T:A	1.92299e-06	-1.65078	-2.69129e-10
194178056	chr3:194178056:T:G	5.27405e-06	-0.64186	-2.69129e-10
194178092	chr3:194178092:C:T	5.44476e-06	-1.33471e-10	-0.610006
194178093	chr3:194178093:G:A	3.7517e-06	-1.33471e-10	-0.982451
194178512	chr3:194178512:A:G	2.5044e-05	0.915977	-2.69129e-10
194178680	chr3:194178680:TTGA:T	2.23712e-05	-1.33471e-10	0.803114
194178846	chr3:194178846:T:A	4.44628e-06	-1.33471e-10	-0.81259
194179023	chr3:194179023:C:T	3.95141e-06	-1.33471e-10	-0.930587
194179163	chr3:194179163:C:T	3.94566e-06	-1.33471e-10	-0.932044
194179671	chr3:194179671:CAT:C	3.01488e-06	-1.33471e-10	-1.2011
194179894	chr3:194179894:G:A	6.04097e-06	-0.88145	0.375356
194179909	chr3:194179909:A:G	3.16141e-06	-1.33471e-10	-1.15364
194180146	chr3:194180146:A:G	6.28122e-07	-1.54736	-1.22232
194180363	chr3:194180363:C:T	8.40347e-07	-1.25792	-1.22068
194180372	chr3:194180372:C:T	2.22688e-06	-1.25299	-0.251067
194180389	chr3:194180389:G:A	2.93023e-06	-1.33471e-10	-1.22958
194180410	chr3:194180410:A:T	7.10705e-06	-1.33471e-10	-0.343572
194180430	chr3:194180430:A:G	9.87042e-07	-1.1176	-1.2001
194180446	chr3:194180446:A:G	2.04317e-06	-1.03782	-0.552335
194180527	chr3:194180527:C:G	1.93994e-06	-1.642	-2.69129e-10
194180529	chr3:194180529:G:C	9.85416e-07	-1.25973	-1.05962
194180578	chr3:194180578:T:A	1.72538e-06	-1.29262	-0.466594
194180737	chr3:194180737:A:G	2.04485e-06	-1.58933	-2.69129e-10
194180800	chr3:194180800:C:T	2.92439e-06	-1.33471e-10	-1.23157
194181483	chr3:194181483:T:G	1.10348e-06	-1.05434	-1.15185
194181669	chr3:194181669:C:T	2.92482e-06	-1.33471e-10	-1.23143
194181681	chr3:194181681:A:G	6.82274e-06	-1.33471e-10	-0.384398
194182125	chr3:194182125:C:A	4.32046e-06	-1.33471e-10	-0.841296
194182141	chr3:194182141:T:A	8.63975e-07	-1.23147	-1.2194
194182312	chr3:194182312:TTCC:T	3.82411e-06	-1.33471e-10	-0.963333
194182430	chr3:194182430:AGGG:A	3.6439e-06	-1.33471e-10	-1.01161
194182558	chr3:194182558:A:G	8.20018e-07	-1.27642	-1.22667
194182933	chr3:194182933:C:T	1.94345e-06	-1.6402	-2.69129e-10
194182982	chr3:194182982:G:A	2.98874e-06	-1.33471e-10	-1.20981
194183102	chr3:194183102:G:A	3.15053e-06	-1.33471e-10	-1.15709
194183139	chr3:194183139:T:C	3.12228e-06	-1.33471e-10	-1.1661
194183312	chr3:194183312:T:C	5.5472e-06	-1.33471e-10	-0.591365
194183633	chr3:194183633:T:G	3.05483e-06	-1.33471e-10	-1.18793
194184161	chr3:194184161:C:T	2.92975e-06	-1.33471e-10	-1.22974
194184200	chr3:194184200:C:T	2.97044e-06	-1.33471e-10	-1.21595
194184926	chr3:194184926:T:C	3.07728e-06	-1.33471e-10	-1.18061
194184999	chr3:194184999:T:G	4.89045e-06	-0.717374	-2.69129e-10
194185054	chr3:194185054:A:T	4.27281e-06	-1.33471e-10	-0.852386
194185136	chr3:194185136:G:A	5.04437e-06	-1.33471e-10	-0.686386
194185399	chr3:194185399:G:T	8.68258e-06	-1.33471e-10	-0.14334
194185610	chr3:194185610:C:T	8.05549e-07	-1.37922	-1.14167
194185907	chr3:194185907:T:C	2.04896e-06	-1.15166	-0.43567
194186210	chr3:194186210:G:A	3.04481e-06	-1.33471e-10	-1.19122
194186414	chr3:194186414:A:T	1.8783e-05	-1.10798	1.73627
194186432	chr3:194186432:G:A	3.03166e-06	-1.33471e-10	-1.19555
194186580	chr3:194186580:GT:G	4.71359e-06	-0.754209	-2.69129e-10
194186617	chr3:194186617:C:T	2.38891e-06	-1.12067	-0.313149
194186664	chr3:194186664:C:T	1.91207e-05	-1.33471e-10	0.646113
194186733	chr3:194186733:T:A	3.88167e-06	-1.33471e-10	-0.948394
194186979	chr3:194186979:G:A	1.22259e-06	-0.893603	-1.21008
194187018	chr3:194187018:C:T	2.2456e-05	-1.33471e-10	0.806899
194187019	chr3:194187019:G:A	4.6474e-06	-1.33471e-10	-0.768351
194187191	chr3:194187191:C:T	1.30601e-05	-1.33471e-10	0.2649
194187259	chr3:194187259:A:G	8.00919e-06	-1.33471e-10	-0.224069
194187292	chr3:194187292:A:G	5.59971e-06	-1.33471e-10	-0.581944
194187380	chr3:194187380:G:A	1.27911e-06	-1.06447	-0.994019
194187691	chr3:194187691:C:T	3.38551e-06	-1.33471e-10	-1.08515
194188096	chr3:194188096:G:C	1.1477e-06	-0.936469	-1.23043
194188387	chr3:194188387:G:A	3.23009e-06	-1.33471e-10	-1.13215
194188484	chr3:194188484:A:C	1.4256e-05	-1.33471e-10	0.35252
194188526	chr3:194188526:T:C	5.28428e-06	-1.33471e-10	-0.639922
194188598	chr3:194188598:G:A	5.45178e-06	-1.33471e-10	-0.608717
194188615	chr3:194188615:G:C	3.2073e-06	-1.33471e-10	-1.13923
194188616	chr3:194188616:G:A	3.13364e-06	-1.33471e-10	-1.16246
194188771	chr3:194188771:G:A	1.79256e-06	-0.709601	-1.01141
194188980	chr3:194188980:A:G	1.8312e-05	-1.33471e-10	0.6029
194189225	chr3:194189225:G:C	3.97164e-06	-1.33471e-10	-0.925479
194189510	chr3:194189510:C:G	3.09437e-06	-1.33471e-10	-1.17507
194189610	chr3:194189610:C:T	3.0256e-06	-1.33471e-10	-1.19755
194189922	chr3:194189922:C:T	6.79512e-06	-1.33471e-10	-0.388454
194189955	chr3:194189955:G:A	3.00056e-06	-1.33471e-10	-1.20586
194190153	chr3:194190153:T:C	2.15004e-06	-1.04698	-0.492193
194190258	chr3:194190258:T:C	2.93187e-06	-1.33471e-10	-1.22902
194190281	chr3:194190281:T:A	6.48578e-06	0.78685	-1.2219
194190440	chr3:194190440:T:C	3.58539e-06	-1.33471e-10	-1.02779
194190744	chr3:194190744:C:A	4.10474e-06	-1.33471e-10	-0.892516
194190804	chr3:194190804:T:C	3.92546e-06	-1.33471e-10	-0.937176
194191003	chr3:194191003:C:A	5.40057e-06	-1.33471e-10	-0.618155
194191151	chr3:194191151:G:C	5.84336e-07	-1.61475	-1.22719
194191522	chr3:194191522:G:A	2.06485e-06	-1.5796	-2.69129e-10
194191664	chr3:194191664:G:A	2.9346e-06	-1.33471e-10	-1.22809
194191711	chr3:194191711:T:C	3.36701e-06	-1.33471e-10	-1.09063
194191958	chr3:194191958:C:T	1.37184e-06	-1.01785	-0.970656
194192087	chr3:194192087:C:T	6.92039e-06	0.854544	-1.22473
194192118	chr3:194192118:C:T	1.91589e-05	1.01257	-0.364462
194192130	chr3:194192130:A:G	5.96998e-07	-1.64931	-1.17119
194192290	chr3:194192290:G:A	6.9089e-06	-1.33471e-10	-0.371848
194192425	chr3:194192425:G:A	6.99989e-07	-1.44294	-1.21841
194192437	chr3:194192437:A:G	8.4158e-07	-1.26897	-1.20816
194192449	chr3:194192449:A:T	4.01141e-06	-1.33471e-10	-0.915515
194192606	chr3:194192606:G:C	3.72882e-06	-1.33471e-10	-0.988567
194192775	chr3:194192775:T:A	1.16655e-06	-0.937952	-1.21265
194192799	chr3:194192799:C:G	7.60593e-06	-1.33471e-10	-0.27573
194192940	chr3:194192940:C:T	5.15849e-06	-1.33471e-10	-0.664016
194193260	chr3:194193260:C:T	3.27143e-06	-1.33471e-10	-1.11943
194193579	chr3:194193579:T:C	2.71437e-05	1.06525	-0.0687653
194193633	chr3:194193633:T:C	9.87131e-07	-1.2402	-1.07741
194194215	chr3:194194215:C:T	5.0595e-05	-1.33471e-10	1.61919
194194289	chr3:194194289:G:A	7.88299e-07	-1.38157	-1.16097
194194445	chr3:194194445:G:A	5.1558e-06	-0.664537	-2.69129e-10
194194674	chr3:194194674:A:G	2.94808e-06	-1.33471e-10	-1.22351
194195004	chr3:194195004:G:A	1.18322e-06	-0.950937	-1.18548
194195016	chr3:194195016:G:T	2.45042e-06	-0.885818	-0.522582
194195216	chr3:194195216:C:T	8.46345e-06	-1.33471e-10	-0.168901
194195619	chr3:194195619:C:T	4.66962e-06	-1.33471e-10	-0.763581
194195710	chr3:194195710:C:T	4.34244e-06	-1.33471e-10	-0.836223
194195763	chr3:194195763:A:G	5.84652e-06	0.687929	-1.22674
194196315	chr3:194196315:G:A	1.20847e-06	-0.886463	-1.22884
194196544	chr3:194196544:G:A	4.40074e-06	-1.33471e-10	-0.822886
194196978	chr3:194196978:A:G	1.9359e-06	-0.442272	-1.20181
194197001	chr3:194197001:A:T	1.46968e-06	-1.1874	-0.732212
194197058	chr3:194197058:C:T	3.02533e-06	-1.33471e-10	-1.19764
194197287	chr3:194197287:T:C	5.93261e-07	-1.5956	-1.23118
194198285	chr3:194198285:C:T	8.27389e-07	-1.48553	-1.00861
194198298	chr3:194198298:C:T	4.63165e-06	-1.33471e-10	-0.771745
194198392	chr3:194198392:G:A	6.17641e-07	-1.64958	-1.13693
194198794	chr3:194198794:G:C	6.12049e-07	-1.57827	-1.21733
194198948	chr3:194198948:C:G	4.76028e-06	-1.33471e-10	-0.744352
194198960	chr3:194198960:G:C	9.31791e-07	-1.1982	-1.17711
194199002	chr3:194199002:C:T	5.7995e-07	-1.63429	-1.21518
194199163	chr3:194199163:C:G	6.51593e-07	-1.55196	-1.18104
194200141	chr3:194200141:C:T	6.93607e-07	-1.4392	-1.2313
194200827	chr3:194200827:G:T	7.80234e-06	-1.33471e-10	-0.250235
194200845	chr3:194200845:C:T	6.83403e-07	-1.63483	-1.0505
194200883	chr3:194200883:C:T	3.42797e-06	-0.323038	-0.749653
194201013	chr3:194201013:T:C	7.09554e-06	0.866568	-1.21176
194201113	chr3:194201113:T:C	1.60411e-06	-0.623903	-1.20819
194201808	chr3:194201808:A:T	1.06347e-05	0.517022	-0.457555
194202183	chr3:194202183:C:T	7.30243e-07	-1.38816	-1.23088
194202536	chr3:194202536:T:C	3.06601e-06	-1.33471e-10	-1.18428
194203074	chr3:194203074:G:A	4.27512e-06	-1.47485	0.623008
194203121	chr3:194203121:G:A	2.96299e-06	-1.33471e-10	-1.21846
194203275	chr3:194203275:T:C	2.92437e-06	-1.33471e-10	-1.23158
194203293	chr3:194203293:A:G	6.587e-06	-1.33471e-10	-0.419561
194203302	chr3:194203302:C:T	3.02724e-06	-1.33471e-10	-1.19701
194203771	chr3:194203771:C:T	9.14457e-07	-1.1625	-1.23159
194203843	chr3:194203843:C:A	2.92433e-06	-1.33471e-10	-1.23159
194204250	chr3:194204250:T:A	1.20482e-05	-1.33471e-10	0.184259
194205213	chr3:194205213:G:C	3.54124e-06	-1.33471e-10	-1.04018
194205215	chr3:194205215:C:T	8.14881e-07	-1.29179	-1.21758
194206434	chr3:194206434:G:C	3.18334e-06	-1.33471e-10	-1.14673
194206474	chr3:194206474:G:A	6.74374e-06	-1.33471e-10	-0.396044
194206769	chr3:194206769:C:T	1.03776e-05	-1.33471e-10	0.0349904
194206770	chr3:194206770:C:T	1.03776e-05	-1.33471e-10	0.0349904
194206788	chr3:194206788:A:C	6.1074e-06	-1.33471e-10	-0.495158
194207133	chr3:194207133:A:G	2.9319e-06	-1.33471e-10	-1.22901
194207229	chr3:194207229:C:T	4.02866e-06	-1.33471e-10	-0.911226
194207268	chr3:194207268:G:T	8.38099e-06	0.918904	-1.0976
194207537	chr3:194207537:G:A	7.51791e-06	-1.33471e-10	-0.287371
194207563	chr3:194207563:C:T	3.03569e-06	-1.33471e-10	-1.19422
194207758	chr3:194207758:G:A	7.47759e-06	0.830186	-1.12293
194208173	chr3:194208173:C:T	3.89078e-06	-1.33471e-10	-0.946049
194208338	chr3:194208338:C:T	2.94821e-06	-1.33471e-10	-1.22346
194208369	chr3:194208369:C:T	7.07251e-07	-1.44594	-1.20509
194208703	chr3:194208703:C:T	9.11934e-06	1.13539	-1.22965
194208872	chr3:194208872:A:T	1.30673e-05	-1.33471e-10	0.265452
194208973	chr3:194208973:A:T	7.41831e-06	0.862748	-1.16345
194209228	chr3:194209228:T:C	2.93242e-06	-1.33471e-10	-1.22883
194209327	chr3:194209327:AT:A	2.54273e-06	-1.37142	-2.69129e-10
194209362	chr3:194209362:A:G	3.91353e-06	-1.33471e-10	-0.940219
194209752	chr3:194209752:G:C	2.05917e-05	1.76785	-1.04762
194210015	chr3:194210015:A:G	6.35407e-06	0.772452	-1.22802
194210511	chr3:194210511:A:G	2.07866e-06	-1.57293	-2.69129e-10
194210727	chr3:194210727:A:G	1.1922e-06	-1.37719	-0.75166
194210917	chr3:194210917:G:A	1.04675e-06	-1.29205	-0.966919
194211106	chr3:194211106:C:T	7.57644e-06	-1.33471e-10	-0.279616
194211168	chr3:194211168:T:C	2.93482e-06	-1.33471e-10	-1.22801
194211291	chr3:194211291:T:C	3.89133e-06	-0.242511	-0.703398
194211950	chr3:194211950:C:T	2.30323e-06	-1.03244	-0.437912
194212014	chr3:194212014:G:A	2.65095e-06	-0.0982078	-1.23153
194212196	chr3:194212196:C:T	2.50547e-06	-0.155965	-1.23022
194212714	chr3:194212714:C:T	6.73977e-07	-1.46982	-1.2294
194212923	chr3:194212923:G:A	7.17921e-07	-1.41105	-1.22501
194213023	chr3:194213023:T:C	5.03543e-06	-1.33471e-10	-0.688159
194213228	chr3:194213228:G:A	2.92882e-06	-1.33471e-10	-1.23006
194213394	chr3:194213394:A:G	2.92575e-06	-1.33471e-10	-1.23111
194213634	chr3:194213634:T:C	4.66221e-05	2.19415	-0.656735
194213999	chr3:194213999:C:T	6.62961e-07	-1.48653	-1.22917
194214062	chr3:194214062:G:C	4.02569e-06	-1.33471e-10	-0.911962
194214080	chr3:194214080:C:T	3.27099e-06	-1.33471e-10	-1.11957
194214375	chr3:194214375:T:C	1.21716e-05	1.08133	-0.886878
194214580	chr3:194214580:G:A	6.12165e-07	-1.57904	-1.21637
194214664	chr3:194214664:T:C	9.74567e-07	-1.53137	-0.799046
194214780	chr3:194214780:A:C	5.18299e-06	-1.33471e-10	-0.659276
194215146	chr3:194215146:G:A	5.899e-07	-1.65414	-1.17832
194215148	chr3:194215148:G:A	6.34508e-07	-1.61961	-1.13996
194215246	chr3:194215246:A:C	3.08316e-06	-1.33471e-10	-1.1787
194215465	chr3:194215465:G:A	5.35467e-06	0.580913	-1.2076
194215468	chr3:194215468:A:G	1.27457e-05	-1.33471e-10	0.240535
194215689	chr3:194215689:T:C	1.06494e-06	-1.29811	-0.943627
194216160	chr3:194216160:T:C	6.0411e-06	-1.33471e-10	-0.506072
194216673	chr3:194216673:C:T	5.94203e-06	-1.33471e-10	-0.522607
194216800	chr3:194216800:T:C	8.90461e-06	1.00964	-1.12773
194217419	chr3:194217419:C:T	6.17826e-07	-1.58669	-1.19952
194217429	chr3:194217429:G:A	2.9602e-06	-1.33471e-10	-1.2194
194217712	chr3:194217712:T:G	8.68784e-07	-1.21646	-1.22886
194218099	chr3:194218099:A:G	2.8729e-06	-1.24934	-2.69129e-10
194218232	chr3:194218232:G:A	8.76633e-07	-1.2066	-1.22972
194218305	chr3:194218305:A:G	4.59321e-05	2.07955	-0.557046
194218371	chr3:194218371:G:A	9.25948e-07	-1.27382	-1.10778
194218541	chr3:194218541:T:C	6.44927e-06	-1.33471e-10	-0.440691
194218594	chr3:194218594:T:G	3.85518e-06	-1.33471e-10	-0.95524
194218611	chr3:194218611:T:C	2.83711e-06	-1.26187	-2.69129e-10
194218794	chr3:194218794:T:C	4.99971e-06	-1.33471e-10	-0.695279
194218919	chr3:194218919:T:A	6.15316e-07	-1.64462	-1.14565
194219142	chr3:194219142:G:A	2.04348e-06	-1.59	-2.69129e-10
194219817	chr3:194219817:T:A	1.00586e-06	-1.06722	-1.23159
194220068	chr3:194220068:T:C	4.74919e-06	0.353182	-1.09987
194220368	chr3:194220368:C:T	5.04572e-06	-1.33471e-10	-0.686118
194220531	chr3:194220531:T:C	3.08464e-06	-1.33471e-10	-1.17822
194220891	chr3:194220891:T:C	6.04669e-06	-1.33471e-10	-0.505147
194220991	chr3:194220991:T:C	4.2123e-06	-1.33471e-10	-0.86665
194221032	chr3:194221032:G:A	2.96197e-06	-1.33471e-10	-1.2188
194221638	chr3:194221638:T:C	2.92523e-06	-1.33471e-10	-1.23129
194221802	chr3:194221802:A:G	5.10836e-06	-0.12019	-0.553591
194221972	chr3:194221972:C:T	1.00752e-06	-1.30844	-0.98872
194222012	chr3:194222012:G:A	5.50041e-06	-1.33471e-10	-0.599836
194222069	chr3:194222069:T:C	2.92826e-06	-1.33471e-10	-1.23025
194222205	chr3:194222205:G:A	3.99539e-06	-0.919519	-2.69129e-10
194222291	chr3:194222291:C:T	1.15831e-06	-1.06238	-1.09532
194222567	chr3:194222567:G:C	2.95057e-06	-1.33471e-10	-1.22266
194222668	chr3:194222668:C:T	1.91644e-06	-1.65419	-2.69129e-10
194222800	chr3:194222800:A:G	1.84829e-06	-1.52312	-0.167281
194222864	chr3:194222864:C:T	7.28202e-07	-1.63019	-0.991645
194222954	chr3:194222954:A:G	7.10478e-07	-1.5515	-1.09497
194223050	chr3:194223050:T:G	5.67514e-06	-0.568563	-2.69129e-10
194223387	chr3:194223387:C:T	7.37317e-07	-1.38198	-1.22741
194223642	chr3:194223642:T:C	2.92723e-06	-1.33471e-10	-1.2306
194223762	chr3:194223762:C:T	5.10663e-06	-1.15995	0.485832
194223853	chr3:194223853:C:T	2.92517e-06	-1.33471e-10	-1.23131
194224610	chr3:194224610:C:G	3.11969e-06	-1.33471e-10	-1.16692
194224662	chr3:194224662:CAGA:C	4.76634e-06	-1.33471e-10	-0.74308
194225059	chr3:194225059:G:A	3.01903e-06	-1.33471e-10	-1.19972
194225309	chr3:194225309:A:G	4.67822e-06	-1.33471e-10	-0.761741
194225498	chr3:194225498:T:C	1.13546e-06	-1.65249	-0.525131
194225502	chr3:194225502:G:A	3.45712e-06	-1.33471e-10	-1.06422
194225888	chr3:194225888:G:A	1.34062e-06	-1.31823	-0.693298
194226058	chr3:194226058:G:A	3.71227e-06	-1.33471e-10	-0.993016
194226181	chr3:194226181:C:T	3.06008e-06	-1.33471e-10	-1.18622
194226280	chr3:194226280:C:T	3.00468e-06	-1.33471e-10	-1.20449
194226354	chr3:194226354:G:A	2.98227e-06	-1.33471e-10	-1.21197
194226634	chr3:194226634:C:T	3.44757e-06	-1.33471e-10	-1.06699
194226663	chr3:194226663:T:C	2.93121e-06	-1.33471e-10	-1.22925
194226667	chr3:194226667:A:T	7.94491e-07	-1.31657	-1.21814
194226701	chr3:194226701:T:C	3.96872e-06	-1.33471e-10	-0.926217
194226814	chr3:194226814:C:T	3.10861e-06	-1.33471e-10	-1.17048
194226894	chr3:194226894:C:A	1.07409e-06	-1.00163	-1.23155
194226978	chr3:194226978:G:A	9.35042e-07	-1.20147	-1.17035
194227083	chr3:194227083:A:G	8.31936e-07	-1.25703	-1.23163
194227211	chr3:194227211:CACCA:C	7.30494e-07	-1.65006	-0.968637
194227296	chr3:194227296:T:C	3.39935e-06	-1.33471e-10	-1.08107
194227300	chr3:194227300:A:T	8.63554e-07	-1.22197	-1.22939
194227484	chr3:194227484:C:T	9.10724e-07	-1.16699	-1.23119
194227689	chr3:194227689:T:C	9.27196e-07	-1.15309	-1.22716
194227710	chr3:194227710:A:G	9.73309e-07	-1.10083	-1.23089
194227830	chr3:194227830:T:C	9.48857e-07	-1.12889	-1.22827
194227854	chr3:194227854:A:G	9.43338e-07	-1.13257	-1.23042
194227864	chr3:194227864:A:G	9.33896e-07	-1.14424	-1.22881
194228083	chr3:194228083:C:G	9.47813e-07	-1.12703	-1.23123
194228267	chr3:194228267:A:G	7.82931e-07	-1.63998	-0.909391
194228341	chr3:194228341:T:A	1.93346e-06	-1.38893	-0.256422
194228358	chr3:194228358:G:T	5.62317e-07	-1.6497	-1.23065
194228488	chr3:194228488:T:C	5.61519e-07	-1.65129	-1.23048
194228549	chr3:194228549:G:A	6.5881e-07	-1.60848	-1.11349
194228629	chr3:194228629:T:C	5.67859e-07	-1.64971	-1.22083
194228672	chr3:194228672:G:C	4.10786e-06	-1.33471e-10	-0.891757
194228699	chr3:194228699:A:G	6.88831e-07	-1.49697	-1.18044
194228718	chr3:194228718:G:C	7.08355e-07	-1.46034	-1.18912
194228745	chr3:194228745:G:A	7.68026e-07	-1.60417	-0.964417
194228767	chr3:194228767:A:T	7.74487e-07	-1.6384	-0.921812
194228874	chr3:194228874:T:C	7.06407e-07	-1.4294	-1.22283
194228877	chr3:194228877:C:T	7.10885e-07	-1.42619	-1.21972
194228924	chr3:194228924:C:T	8.32435e-07	-1.43109	-1.05696
194229070	chr3:194229070:G:GT	6.26503e-07	-1.54398	-1.22828
194229086	chr3:194229086:T:C	6.13693e-07	-1.57075	-1.22217
194229087	chr3:194229087:G:A	5.98196e-07	-1.59985	-1.21864
194229100	chr3:194229100:T:G	3.1755e-06	-1.33471e-10	-1.14919
194229515	chr3:194229515:A:C	5.96681e-07	-1.60039	-1.22065
194229530	chr3:194229530:C:T	5.99507e-07	-1.59597	-1.22034
194229800	chr3:194229800:C:T	3.1391e-06	-1.33471e-10	-1.16072
194229858	chr3:194229858:G:C	3.64132e-06	-1.33471e-10	-1.01231
194229915	chr3:194229915:C:T	1.52359e-06	-1.63136	-0.252224
194229916	chr3:194229916:A:G	6.06169e-07	-1.5758	-1.22945
194229923	chr3:194229923:C:T	5.98187e-07	-1.62764	-1.19087
194230077	chr3:194230077:T:C	6.1263e-07	-1.57356	-1.22109
194230113	chr3:194230113:T:C	6.05992e-07	-1.58065	-1.2249
194230122	chr3:194230122:G:A	3.12294e-06	-1.33471e-10	-1.16588
194230175	chr3:194230175:A:T	6.03152e-07	-1.58782	-1.22242
194230249	chr3:194230249:G:T	3.13578e-06	-1.33471e-10	-1.16178
194230301	chr3:194230301:A:G	6.53298e-07	-1.56976	-1.16062
194230311	chr3:194230311:C:T	5.81531e-07	-1.61646	-1.23029
194230569	chr3:194230569:C:T	6.04049e-07	-1.5857	-1.22306
194230638	chr3:194230638:A:C	6.08094e-07	-1.57702	-1.22506
194230709	chr3:194230709:T:A	4.44632e-06	-1.33471e-10	-0.812582
194230798	chr3:194230798:C:T	3.3124e-06	-1.33471e-10	-1.10699
194230932	chr3:194230932:T:TATTA	6.04832e-07	-1.58573	-1.22174
194231073	chr3:194231073:G:A	2.96662e-06	-1.33471e-10	-1.21724
194231081	chr3:194231081:C:T	5.88825e-07	-1.6113	-1.22298
194231103	chr3:194231103:C:T	6.58542e-07	-1.65012	-1.07227
194231118	chr3:194231118:G:A	3.586e-06	-1.33471e-10	-1.02762
194231136	chr3:194231136:T:C	6.11459e-07	-1.56496	-1.23161
194231282	chr3:194231282:C:T	5.96773e-07	-1.59536	-1.22552
194231288	chr3:194231288:T:C	6.00687e-07	-1.59357	-1.22077
194231307	chr3:194231307:T:C	6.16343e-07	-1.62581	-1.1628
194231322	chr3:194231322:A:G	5.55723e-06	-1.33471e-10	-0.58956
194231665	chr3:194231665:A:G	3.27838e-06	-1.33471e-10	-1.11731
194231751	chr3:194231751:T:C	3.17988e-06	-1.33471e-10	-1.14781
194231824	chr3:194231824:C:T	3.54963e-06	-1.33471e-10	-1.03782
194231985	chr3:194231985:C:T	2.94015e-06	-1.33471e-10	-1.2262
194232089	chr3:194232089:T:G	6.26242e-07	-1.58387	-1.1888
194232188	chr3:194232188:C:T	5.9217e-07	-1.59928	-1.22934
194232263	chr3:194232263:G:A	3.66041e-06	-1.33471e-10	-1.00708
194232387	chr3:194232387:G:A	1.99684e-06	-1.61309	-2.69129e-10
194232598	chr3:194232598:T:C	6.27886e-07	-1.58903	-1.18103
194232636	chr3:194232636:T:C	6.12884e-07	-1.56851	-1.22573
194232637	chr3:194232637:A:G	2.98404e-06	-1.33471e-10	-1.21138
194232658	chr3:194232658:A:G	3.26342e-06	-1.33471e-10	-1.12188
194232708	chr3:194232708:C:G	3.28462e-06	-1.33471e-10	-1.11541
194232719	chr3:194232719:T:C	6.02195e-07	-1.60306	-1.20877
194232770	chr3:194232770:A:G	6.18877e-07	-1.56028	-1.22423
194233263	chr3:194233263:A:G	2.66389e-06	-1.32487	-2.69129e-10
194233473	chr3:194233473:A:G	6.61567e-07	-1.64822	-1.06959
194233557	chr3:194233557:C:T	3.17111e-06	-1.33471e-10	-1.15058
194233572	chr3:194233572:C:T	2.93401e-06	-1.33471e-10	-1.22829
194233813	chr3:194233813:A:G	3.12536e-06	-1.33471e-10	-1.16511
194234031	chr3:194234031:G:A	3.23529e-06	-1.33471e-10	-1.13054
194234262	chr3:194234262:C:T	3.22967e-06	-1.33471e-10	-1.13228
194234264	chr3:194234264:G:A	6.19833e-06	-1.33471e-10	-0.480378
194234638	chr3:194234638:G:A	7.30105e-07	-1.38833	-1.2309
194234675	chr3:194234675:C:T	3.19773e-06	-1.33471e-10	-1.14222
194234751	chr3:194234751:GGCA:G	4.85679e-06	-1.33471e-10	-0.724281
194234813	chr3:194234813:G:C	3.07936e-06	-1.33471e-10	-1.17994
194235053	chr3:194235053:T:G	4.38233e-06	-1.33471e-10	-0.827079
194235070	chr3:194235070:C:T	7.84815e-07	-1.60257	-0.944397
194235109	chr3:194235109:T:G	3.33057e-06	-1.33471e-10	-1.10152
194235112	chr3:194235112:A:C	3.35012e-06	-1.33471e-10	-1.09566
194235456	chr3:194235456:A:G	6.68394e-07	-1.61443	-1.09311
194235481	chr3:194235481:C:G	3.13272e-06	-1.33471e-10	-1.16276
194235823	chr3:194235823:C:T	5.96167e-06	-1.33471e-10	-0.519308
194235997	chr3:194235997:C:T	7.33557e-07	-1.60363	-1.01088
194236003	chr3:194236003:A:G	2.96115e-06	-1.33471e-10	-1.21908
194236007	chr3:194236007:TC:T	2.98018e-06	-1.33471e-10	-1.21267
194236066	chr3:194236066:C:T	3.43025e-06	-1.07203	-2.69129e-10
194236568	chr3:194236568:A:T	1.79968e-06	-1.1394	-0.577645
194236591	chr3:194236591:G:A	3.08681e-06	-1.33471e-10	-1.17752
194236600	chr3:194236600:T:G	3.21793e-06	-1.33471e-10	-1.13592
194236965	chr3:194236965:A:G	5.16774e-06	-0.551673	-0.11055
194237187	chr3:194237187:A:G	1.20422e-06	-0.996882	-1.12194
194237208	chr3:194237208:C:G	3.0652e-06	-1.33471e-10	-1.18455
194237286	chr3:194237286:A:G	6.90695e-06	-1.33471e-10	-0.372131
194237651	chr3:194237651:G:A	1.92864e-06	-1.37036	-0.277477
194237696	chr3:194237696:A:G	2.94658e-06	-1.33471e-10	-1.22401
194237708	chr3:194237708:T:C	9.94197e-07	-1.64282	-0.667657
194237750	chr3:194237750:T:C	1.91653e-06	-1.65414	-2.69129e-10
194237914	chr3:194237914:C:T	6.34631e-06	-1.33471e-10	-0.456786
194238191	chr3:194238191:C:T	9.94319e-07	-1.07881	-1.23155
194238215	chr3:194238215:C:T	5.72583e-07	-1.6538	-1.20846
194238269	chr3:194238269:G:A	7.32159e-07	-1.3965	-1.21991
194238321	chr3:194238321:C:G	7.37918e-07	-1.3867	-1.22188
194238326	chr3:194238326:C:T	7.59105e-06	-1.33471e-10	-0.277688
194238338	chr3:194238338:T:A	1.35673e-06	-1.30223	-0.697346
194238820	chr3:194238820:A:T	8.16189e-07	-1.41607	-1.0917
194238889	chr3:194238889:A:C	1.86163e-05	1.14638	-0.527007
194239138	chr3:194239138:G:A	1.21087e-05	0.740335	-0.551068
194239512	chr3:194239512:T:C	2.92442e-06	-1.33471e-10	-1.23156
194239746	chr3:194239746:A:C	2.00847e-06	-1.60728	-2.69129e-10
194239764	chr3:194239764:A:G	6.89601e-07	-1.46633	-1.20997
194240241	chr3:194240241:G:T	1.93587e-06	-1.6441	-2.69129e-10
194240447	chr3:194240447:A:T	6.6361e-06	-1.33471e-10	-0.412135
194240876	chr3:194240876:T:C	2.67954e-06	-1.61131	0.292295
194241077	chr3:194241077:A:T	5.76465e-07	-1.65331	-1.20219
194241562	chr3:194241562:A:G	7.72225e-07	-1.34039	-1.22275
194241971	chr3:194241971:A:G	8.92066e-06	-1.33471e-10	-0.116289
194242277	chr3:194242277:T:A	4.18064e-06	-1.52391	0.649715
194242321	chr3:194242321:A:C	9.51401e-06	-1.33471e-10	-0.051893
194242447	chr3:194242447:G:T	8.94756e-06	-1.33471e-10	-0.113279
194242675	chr3:194242675:G:A	6.13607e-07	-1.59284	-1.20022
194243126	chr3:194243126:C:T	2.05406e-05	-1.33471e-10	0.717742
194243437	chr3:194243437:T:C	7.73294e-07	-1.65356	-0.908199
194243547	chr3:194243547:G:A	2.15148e-06	-1.5385	-2.69129e-10
194244789	chr3:194244789:G:A	3.24e-06	-1.33471e-10	-1.12908
194244888	chr3:194244888:A:G	1.6154e-06	-0.93853	-0.886548
194245005	chr3:194245005:T:A	1.524e-06	-0.707406	-1.17591
194245214	chr3:194245214:C:T	1.38698e-06	-1.31884	-0.658691
194245511	chr3:194245511:T:C	1.34798e-05	-1.33471e-10	0.296534
194245694	chr3:194245694:G:A	5.28858e-06	0.250888	-0.889996
194246183	chr3:194246183:A:G	3.25782e-06	-1.33471e-10	-1.1236
194246290	chr3:194246290:C:G	4.57784e-06	-1.33471e-10	-0.783432
194246616	chr3:194246616:G:A	2.93573e-06	-1.33471e-10	-1.2277
194246672	chr3:194246672:G:A	2.97977e-06	-1.33471e-10	-1.21281
194247304	chr3:194247304:T:C	8.82722e-06	-1.33471e-10	-0.126819
194247307	chr3:194247307:C:T	7.15255e-06	-1.33471e-10	-0.33719
194247340	chr3:194247340:T:C	5.45468e-06	-1.33471e-10	-0.608186
194247422	chr3:194247422:C:T	6.20138e-06	-1.33471e-10	-0.479887
194247707	chr3:194247707:A:G	2.69589e-06	-1.03741	-0.275524
194247906	chr3:194247906:C:G	7.06251e-07	-1.43261	-1.21984
194247912	chr3:194247912:AC:A	4.22988e-06	-1.33471e-10	-0.862486
194247919	chr3:194247919:A:G	1.41501e-06	-0.899509	-1.05801
194248020	chr3:194248020:G:A	9.32539e-07	-1.16009	-1.21441
194248294	chr3:194248294:G:A	3.75661e-06	-0.981142	-2.69129e-10
194248339	chr3:194248339:T:TC	4.89867e-06	-1.10212	0.386429
194248385	chr3:194248385:A:G	3.32641e-06	-1.33471e-10	-1.10276
194248623	chr3:194248623:A:T	6.08201e-06	-1.33471e-10	-0.499324
194248952	chr3:194248952:T:C	7.21832e-06	-1.33471e-10	-0.328036
194249338	chr3:194249338:C:T	4.79271e-06	-1.33471e-10	-0.737562
194249441	chr3:194249441:C:A	2.00714e-06	-1.60795	-2.69129e-10
194249653	chr3:194249653:G:A	2.05083e-06	-1.58642	-2.69129e-10
194249983	chr3:194249983:G:GT	6.12773e-06	-1.33471e-10	-0.491834
194250052	chr3:194250052:G:A	3.8423e-06	-1.33471e-10	-0.958587
194250192	chr3:194250192:A:G	3.78255e-06	-1.33471e-10	-0.974261
194250272	chr3:194250272:T:C	9.20292e-07	-1.19411	-1.19361
194250634	chr3:194250634:C:T	3.21854e-06	-1.33471e-10	-1.13573
194250849	chr3:194250849:C:T	4.20836e-06	-1.33471e-10	-0.867587
194250870	chr3:194250870:A:G	1.40172e-06	-1.56624	-0.400725
194250892	chr3:194250892:A:T	1.4417e-06	-1.48703	-0.451803
194250955	chr3:194250955:G:A	1.99263e-06	-1.6152	-2.69129e-10
194250974	chr3:194250974:C:T	3.12323e-06	-1.33471e-10	-1.16579
194251028	chr3:194251028:A:G	7.13426e-07	-1.48101	-1.16132
194251446	chr3:194251446:GT:G	6.19246e-07	-1.62688	-1.15703
194251519	chr3:194251519:C:A	4.01046e-06	-1.33471e-10	-0.915753
194251984	chr3:194251984:C:T	2.72249e-06	-1.30311	-2.69129e-10
194252017	chr3:194252017:A:G	1.70844e-06	-1.08515	-0.68393
194252159	chr3:194252159:G:A	3.13352e-06	-1.33471e-10	-1.1625
194252952	chr3:194252952:G:C	2.9542e-06	-0.771047	-0.450385
194253026	chr3:194253026:A:T	2.9388e-06	-1.33471e-10	-1.22666
194253303	chr3:194253303:G:A	6.23742e-07	-1.63478	-1.1419
194253341	chr3:194253341:A:G	6.31163e-07	-1.65089	-1.11396
194253342	chr3:194253342:A:G	2.31536e-06	-1.52258	0.0574866
194253394	chr3:194253394:C:T	8.18322e-07	-1.2898	-1.21535
194253921	chr3:194253921:C:G	4.38821e-06	-1.33471e-10	-0.825738
194254198	chr3:194254198:C:T	5.08011e-06	-1.57112	0.891797
194254227	chr3:194254227:A:G	5.8162e-06	-1.64947	1.10546
194254281	chr3:194254281:G:T	2.074e-05	-1.29083	2.01824
194254310	chr3:194254310:C:T	1.13721e-05	-1.47805	1.60455
194254407	chr3:194254407:T:G	6.41483e-07	-1.63571	-1.11292
194254503	chr3:194254503:C:A	1.10331e-05	1.32143	-1.22519
194254539	chr3:194254539:T:C	5.39633e-06	-1.33471e-10	-0.61894
194254619	chr3:194254619:G:A	4.31345e-06	-1.33471e-10	-0.842921
194254712	chr3:194254712:G:A	1.36054e-05	1.52903	-1.22322
194254824	chr3:194254824:A:G	6.49821e-07	-1.59933	-1.13639
194254849	chr3:194254849:C:T	8.28997e-07	-1.58348	-0.908719
194254918	chr3:194254918:G:A	6.38726e-07	-1.6349	-1.11804
194255156	chr3:194255156:A:G	6.27231e-06	-1.33471e-10	-0.468514
194255366	chr3:194255366:C:T	1.40847e-06	-0.781942	-1.18021
194255562	chr3:194255562:T:TA	1.80282e-05	1.80244	-1.21516
194255725	chr3:194255725:C:T	8.19781e-06	-1.33471e-10	-0.200791
194256113	chr3:194256113:T:G	3.19151e-06	-1.33471e-10	-1.14416
194256630	chr3:194256630:A:G	3.20723e-06	-1.33471e-10	-1.13925
194256724	chr3:194256724:G:A	1.00014e-06	-1.57982	-0.7247
194256798	chr3:194256798:T:C	1.51486e-05	-1.33471e-10	0.413251
194256867	chr3:194256867:A:T	5.60064e-07	-1.65419	-1.23018
194256990	chr3:194256990:T:C	1.18618e-06	-1.61937	-0.51455
194257446	chr3:194257446:G:T	7.56721e-06	-1.33471e-10	-0.280835
194257586	chr3:194257586:T:C	2.93846e-06	-1.33471e-10	-1.22677
194257640	chr3:194257640:G:A	2.97614e-06	-1.33471e-10	-1.21403
194257765	chr3:194257765:G:A	1.33186e-06	-1.61434	-0.403737
194257895	chr3:194257895:C:A	6.82426e-07	-1.65269	-1.03407
194258057	chr3:194258057:C:T	5.65973e-07	-1.65217	-1.2217
194258282	chr3:194258282:C:T	1.34702e-06	-1.62614	-0.380626
194258385	chr3:194258385:A:G	3.00719e-06	-1.33471e-10	-1.20365
194258656	chr3:194258656:A:C	6.65047e-07	-1.65376	-1.0588
194258791	chr3:194258791:A:C	2.69252e-05	0.988404	-2.69129e-10
194258857	chr3:194258857:G:A	5.05367e-06	-1.33471e-10	-0.684544
194258859	chr3:194258859:AT:A	3.83198e-06	0.114292	-1.07557
194259136	chr3:194259136:AATT:A	9.00612e-06	-1.33471e-10	-0.106755
194259259	chr3:194259259:A:C	3.08737e-06	-1.33471e-10	-1.17734
194259531	chr3:194259531:C:T	3.63399e-06	-1.33471e-10	-1.01433
194259629	chr3:194259629:A:G	5.91082e-06	-1.33471e-10	-0.527874
194259669	chr3:194259669:T:C	8.38599e-07	-1.5771	-0.903587
194259749	chr3:194259749:G:A	7.71094e-06	-1.33471e-10	-0.262018
194260273	chr3:194260273:G:A	7.44311e-06	-1.33471e-10	-0.29737
194260754	chr3:194260754:A:G	4.84685e-06	-1.33471e-10	-0.726331
194260893	chr3:194260893:A:T	5.89217e-06	-1.33471e-10	-0.531034
194260972	chr3:194260972:C:G	6.10327e-07	-1.56702	-1.2314
194261090	chr3:194261090:C:A	9.33056e-07	-1.16213	-1.21182
194261093	chr3:194261093:C:G	5.96816e-07	-1.61031	-1.2105
194262066	chr3:194262066:A:G	6.59668e-07	-1.64616	-1.07451
194262115	chr3:194262115:T:C	7.62805e-06	-1.04459	0.771758
194262646	chr3:194262646:C:T	1.1634e-06	-1.59695	-0.55636
194262751	chr3:194262751:A:AAGGGAG	3.56667e-06	-1.33471e-10	-1.03303
194262775	chr3:194262775:A:G	1.34262e-06	-1.5223	-0.487734
194262841	chr3:194262841:T:A	1.35977e-05	-1.33471e-10	0.30524
194262883	chr3:194262883:A:G	1.92043e-06	-1.65211	-2.69129e-10
194262991	chr3:194262991:C:T	7.15471e-07	-1.62655	-1.01292
194263312	chr3:194263312:C:T	5.98947e-06	-1.33471e-10	-0.514656
194263462	chr3:194263462:C:T	1.60071e-05	-1.33471e-10	0.468375
194263586	chr3:194263586:G:A	1.15413e-06	-1.56503	-0.596281
194263637	chr3:194263637:A:G	2.34446e-06	-0.898774	-0.553828
194263702	chr3:194263702:G:A	5.69261e-06	-1.33471e-10	-0.565489
194263924	chr3:194263924:G:A	3.31703e-06	-1.33471e-10	-1.10559
194264069	chr3:194264069:T:C	6.01334e-06	-1.08034	0.569664
194264356	chr3:194264356:G:A	4.09247e-05	1.40708	-2.69129e-10
194264590	chr3:194264590:T:C	4.5886e-06	-0.781084	-2.69129e-10
194264646	chr3:194264646:A:G	6.50954e-06	-1.33471e-10	-0.43139
194264676	chr3:194264676:G:A	1.57136e-06	-1.14175	-0.710963
194264802	chr3:194264802:T:G	5.09786e-06	-1.33471e-10	-0.675838
194265248	chr3:194265248:G:T	3.01484e-06	-1.33471e-10	-1.20111
194265324	chr3:194265324:C:T	3.15667e-06	-1.33471e-10	-1.15514
194265759	chr3:194265759:C:T	3.86572e-06	-1.33471e-10	-0.952511
194266005	chr3:194266005:G:A	7.94582e-07	-1.65215	-0.882447
194266043	chr3:194266043:G:A	3.1172e-06	-1.33471e-10	-1.16772
194266212	chr3:194266212:A:G	2.92529e-06	-0.322794	-0.90847
194266232	chr3:194266232:C:T	0.000366109	-1.33471e-10	3.59827
194266404	chr3:194266404:T:G	3.2782e-06	-1.33471e-10	-1.11736
194266540	chr3:194266540:A:G	2.99121e-06	-1.33471e-10	-1.20898
194266652	chr3:194266652:C:A	2.96204e-06	-1.33471e-10	-1.21878
194266673	chr3:194266673:C:T	2.94729e-06	-1.33471e-10	-1.22377
194266694	chr3:194266694:A:T	2.94451e-06	-1.33471e-10	-1.22472
194266811	chr3:194266811:G:T	5.00026e-06	-1.33471e-10	-0.695169
194266904	chr3:194266904:G:C	3.42609e-06	-1.33471e-10	-1.07324
194266933	chr3:194266933:C:T	1.23173e-06	-1.05595	-1.04028
194267060	chr3:194267060:C:T	1.00961e-06	-1.08289	-1.2122
194267510	chr3:194267510:T:G	6.41476e-06	-1.33471e-10	-0.446058
194267732	chr3:194267732:C:T	4.31154e-06	-1.33471e-10	-0.843364
194267795	chr3:194267795:C:T	3.61753e-06	-1.33471e-10	-1.01887
194268410	chr3:194268410:C:T	1.1692e-06	-1.24954	-0.898803
194268465	chr3:194268465:G:C	1.19169e-06	-1.14803	-0.981257
194269084	chr3:194269084:T:G	4.78834e-06	-1.33471e-10	-0.738476
194269664	chr3:194269664:C:T	6.46789e-06	-1.33471e-10	-0.437809
194269794	chr3:194269794:A:G	1.05574e-05	-1.33471e-10	0.0521704
194269855	chr3:194269855:G:A	3.50228e-06	-1.33471e-10	-1.05125
194269920	chr3:194269920:C:T	3.53597e-06	-1.33471e-10	-1.04167
194269948	chr3:194269948:C:T	7.60339e-07	-1.39657	-1.18208
194270665	chr3:194270665:T:C	1.14706e-06	-1.00459	-1.16287
194270686	chr3:194270686:G:A	2.99271e-06	-1.33471e-10	-1.20848
194270870	chr3:194270870:C:T	2.22225e-06	-1.50614	-2.69129e-10
194271258	chr3:194271258:T:C	3.2618e-06	-1.33471e-10	-1.12238
194271310	chr3:194271310:C:T	2.22655e-06	-1.50421	-2.69129e-10
194271311	chr3:194271311:G:A	1.836e-05	-1.33471e-10	0.605517
194271550	chr3:194271550:C:T	6.93087e-06	-1.33471e-10	-0.368674
194271936	chr3:194271936:A:G	4.46646e-06	-0.599119	-0.208945
194272082	chr3:194272082:C:T	4.82222e-06	-1.33471e-10	-0.731425
194272098	chr3:194272098:G:A	5.16251e-06	-1.33471e-10	-0.663237
194272219	chr3:194272219:G:A	6.28947e-07	-1.64238	-1.12598
194272225	chr3:194272225:G:A	2.82197e-06	-1.05638	-0.210839
194273519	chr3:194273519:G:C	1.84654e-06	-0.915689	-0.775655
194274711	chr3:194274711:G:A	1.3604e-06	-0.943602	-1.05328
194274982	chr3:194274982:G:T	4.87867e-06	-1.33471e-10	-0.719787
194275419	chr3:194275419:G:C	3.12921e-06	-1.61706	0.453185
194275561	chr3:194275561:A:G	3.80441e-06	-1.33471e-10	-0.968499
194276480	chr3:194276480:A:T	2.93778e-06	-1.33471e-10	-1.227
194276725	chr3:194276725:C:T	3.78702e-06	-1.33471e-10	-0.97308
194277228	chr3:194277228:T:C	3.94597e-06	-1.33471e-10	-0.931965
194278047	chr3:194278047:C:T	3.86843e-06	-1.33471e-10	-0.951809
194278571	chr3:194278571:T:C	2.92526e-06	-1.33471e-10	-1.23128
194278834	chr3:194278834:G:A	6.97233e-06	-1.33471e-10	-0.362709
194278841	chr3:194278841:C:T	2.63554e-06	-1.33557	-2.69129e-10
194279460	chr3:194279460:TC:T	4.67343e-06	-1.33471e-10	-0.762765
194279525	chr3:194279525:G:A	4.00394e-06	-1.33471e-10	-0.917381
194279620	chr3:194279620:GGTCA:G	3.67224e-06	-1.33471e-10	-1.00386
194280554	chr3:194280554:A:G	2.03113e-06	-1.29991	-0.296159
194280742	chr3:194280742:C:G	3.68986e-06	-1.33471e-10	-0.99907
194280861	chr3:194280861:A:C	3.2739e-06	-0.953919	-0.164757
194280952	chr3:194280952:G:A	3.50442e-06	-1.33471e-10	-1.05063
194281159	chr3:194281159:A:G	1.5953e-05	-1.33471e-10	0.464987
194281491	chr3:194281491:G:T	1.07676e-05	-1.33471e-10	0.071886
194281604	chr3:194281604:A:G	3.93941e-06	-0.917773	-0.0158561
194281804	chr3:194281804:C:T	1.91736e-06	-1.65371	-2.69129e-10
194281822	chr3:194281822:C:T	8.29256e-06	-1.33471e-10	-0.1893
194281991	chr3:194281991:C:T	3.4798e-06	-1.33471e-10	-1.05768
194282409	chr3:194282409:A:G	2.92718e-06	-1.33471e-10	-1.23062
194282428	chr3:194282428:G:A	3.57198e-06	-1.33471e-10	-1.03154
194282570	chr3:194282570:A:G	2.45199e-06	-1.06273	-0.345026
194282577	chr3:194282577:C:T	2.96439e-06	-1.33471e-10	-1.21799
194282645	chr3:194282645:T:C	2.34076e-06	-1.04163	-0.412555
194282864	chr3:194282864:T:G	2.94479e-06	-1.33471e-10	-1.22462
194282931	chr3:194282931:G:A	4.81903e-06	-1.33471e-10	-0.732087
194283139	chr3:194283139:T:A	3.04563e-06	-1.33471e-10	-1.19095
194283163	chr3:194283163:C:T	4.82991e-06	-1.33471e-10	-0.72983
194283170	chr3:194283170:C:T	2.96685e-06	-1.33471e-10	-1.21716
194283190	chr3:194283190:C:T	7.76465e-07	-1.50705	-1.05061
194283201	chr3:194283201:AT:A	9.88928e-07	-1.11024	-1.20555
194283218	chr3:194283218:G:A	2.93819e-06	-1.33471e-10	-1.22686
194283485	chr3:194283485:A:G	6.94396e-06	-1.33471e-10	-0.366786
194283641	chr3:194283641:C:T	5.2178e-06	-0.652584	-2.69129e-10
194283712	chr3:194283712:G:A	4.00656e-06	-1.33471e-10	-0.916725
194283787	chr3:194283787:G:T	3.82145e-06	-1.33471e-10	-0.96403
194284360	chr3:194284360:A:C	3.56037e-06	-1.33471e-10	-1.03479
194284672	chr3:194284672:C:G	3.16618e-06	-0.829236	-0.322895
194284718	chr3:194284718:A:G	4.80136e-06	-1.33471e-10	-0.735759
194284724	chr3:194284724:A:G	3.01916e-06	-1.33471e-10	-1.19968
194285050	chr3:194285050:A:G	1.95233e-06	-1.63563	-2.69129e-10
194285126	chr3:194285126:A:G	3.46584e-06	-1.06171	-2.69129e-10
194285274	chr3:194285274:T:C	1.7783e-05	-1.33471e-10	0.573587
194285299	chr3:194285299:C:G	8.86561e-07	-1.2796	-1.14546
194285774	chr3:194285774:G:A	3.43347e-06	-1.33471e-10	-1.07109
194286369	chr3:194286369:A:G	4.34295e-06	-1.33471e-10	-0.836106
194286471	chr3:194286471:G:C	3.32185e-06	-1.33471e-10	-1.10414
194286613	chr3:194286613:T:C	1.90415e-06	-0.854148	-0.806477
194286899	chr3:194286899:A:T	2.99809e-06	-1.33471e-10	-1.20668
194286912	chr3:194286912:C:T	2.99962e-06	-1.33471e-10	-1.20617
194286938	chr3:194286938:G:A	3.14711e-06	-1.33471e-10	-1.15817
194287192	chr3:194287192:T:C	1.24892e-06	-1.04182	-1.04057
194287395	chr3:194287395:T:C	2.80504e-06	-0.938728	-0.334512
194287449	chr3:194287449:A:G	1.33682e-06	-0.782954	-1.23141
194287454	chr3:194287454:T:C	9.01625e-07	-1.43462	-0.973592
194287486	chr3:194287486:T:A	7.96022e-07	-1.48933	-1.04346
194287582	chr3:194287582:T:G	1.22241e-06	-1.33896	-0.764873
194287718	chr3:194287718:G:A	3.61504e-06	-1.33471e-10	-1.01956
194287924	chr3:194287924:A:G	6.64668e-06	-1.33471e-10	-0.410542
194289274	chr3:194289274:G:A	3.65337e-06	-0.386087	-0.622922
194289494	chr3:194289494:GA:G	2.96805e-06	-1.33471e-10	-1.21675
194289678	chr3:194289678:A:T	1.71286e-06	-0.734061	-1.03243
194289819	chr3:194289819:G:A	2.99337e-06	-1.33471e-10	-1.20826
194289836	chr3:194289836:CA:C	4.42661e-06	-1.33471e-10	-0.817025
194290105	chr3:194290105:G:A	1.03123e-05	-1.33471e-10	0.0286822
194290129	chr3:194290129:C:T	1.24573e-06	-1.07638	-1.00856
194290391	chr3:194290391:G:A	2.17479e-06	-0.757546	-0.770183
194290810	chr3:194290810:C:T	1.29586e-06	-0.815315	-1.23017
194290978	chr3:194290978:A:G	1.32017e-06	-1.04817	-0.978724
194291458	chr3:194291458:G:T	1.64333e-06	-1.11848	-0.689454
194291575	chr3:194291575:G:A	1.38139e-06	-1.34645	-0.635116
194291993	chr3:194291993:A:G	4.2456e-06	-1.33471e-10	-0.858777
194293038	chr3:194293038:G:A	3.20562e-06	-1.33471e-10	-1.13975
194293240	chr3:194293240:GGGTATTTTGAT:G	2.25679e-06	-1.49071	-2.69129e-10
194293269	chr3:194293269:G:A	2.95077e-06	-1.33471e-10	-1.22259
194293651	chr3:194293651:G:A	3.9755e-06	-1.33471e-10	-0.924509
194294151	chr3:194294151:T:TTTTTCATTGACTGATCAGCATC	3.52849e-06	-1.33471e-10	-1.04379
194294241	chr3:194294241:C:T	2.98129e-06	-1.33471e-10	-1.2123
194294275	chr3:194294275:T:C	7.32513e-07	-1.41435	-1.20158
194294470	chr3:194294470:T:C	2.97327e-06	-1.33471e-10	-1.215
194294494	chr3:194294494:C:G	5.63413e-07	-1.65105	-1.22735
194294725	chr3:194294725:C:T	3.10719e-06	-1.26842	0.0974812
194294970	chr3:194294970:C:T	3.63268e-06	-1.33471e-10	-1.01469
194295021	chr3:194295021:T:C	3.57455e-06	-1.33471e-10	-1.03082
194295052	chr3:194295052:G:A	3.73957e-06	-1.33471e-10	-0.985689
194295127	chr3:194295127:G:A	3.05037e-06	-1.27818	0.0887793
194295304	chr3:194295304:C:T	1.16966e-05	-1.33471e-10	0.154635
194295577	chr3:194295577:T:G	2.93608e-06	-1.33471e-10	-1.22758
194295710	chr3:194295710:C:T	3.06673e-06	-1.27105	0.0870034
194295791	chr3:194295791:T:C	6.9945e-06	0.0941859	-0.453721
194295898	chr3:194295898:C:T	8.95827e-07	-1.21593	-1.19874
194296078	chr3:194296078:G:A	4.55519e-06	-0.190942	-0.59745
194296086	chr3:194296086:C:A	9.21134e-07	-1.25178	-1.13503
194296536	chr3:194296536:C:T	1.99891e-06	-1.61205	-2.69129e-10
194296929	chr3:194296929:G:T	3.82321e-06	-0.963567	-2.69129e-10
194296930	chr3:194296930:C:T	3.45198e-06	-1.06571	-2.69129e-10
194297017	chr3:194297017:T:C	5.54979e-06	-1.33471e-10	-0.590898
194297083	chr3:194297083:A:G	6.83698e-07	-1.46444	-1.22046
194297833	chr3:194297833:A:G	3.88325e-06	-1.33471e-10	-0.947987
194297851	chr3:194297851:G:A	1.12559e-06	-1.27838	-0.90797
194298004	chr3:194298004:C:G	1.14884e-06	-1.25994	-0.905964
194298037	chr3:194298037:A:T	1.14205e-06	-1.14231	-1.02952
194298410	chr3:194298410:G:T	2.9243e-06	-1.33471e-10	-1.2316
194298610	chr3:194298610:C:T	4.11277e-06	-1.33471e-10	-0.890563
194298612	chr3:194298612:C:T	1.18626e-06	-1.57323	-0.560624
194298820	chr3:194298820:C:T	7.66732e-07	-1.45406	-1.11622
194298832	chr3:194298832:G:A	3.21354e-06	-1.33471e-10	-1.13729
194299066	chr3:194299066:T:C	4.07872e-06	-1.33471e-10	-0.898876
194299497	chr3:194299497:A:C	3.06349e-06	-1.33471e-10	-1.1851
194300553	chr3:194300553:A:C	6.35688e-07	-1.63534	-1.12237
194300640	chr3:194300640:T:C	6.64323e-07	-1.65343	-1.06022
194300882	chr3:194300882:C:T	6.71375e-07	-1.48359	-1.21949
194300942	chr3:194300942:C:T	3.73904e-06	-1.2424	0.256565
194301701	chr3:194301701:C:T	6.1944e-07	-1.56699	-1.2166
194301735	chr3:194301735:G:A	2.31424e-06	-1.46558	-2.69129e-10
194301748	chr3:194301748:A:G	3.58059e-06	-1.33471e-10	-1.02913
194302032	chr3:194302032:A:G	3.78181e-06	-1.33471e-10	-0.974455
194302264	chr3:194302264:A:T	6.91685e-07	-1.65411	-1.01918
194302551	chr3:194302551:C:T	5.44663e-06	-1.33471e-10	-0.609661
194302642	chr3:194302642:A:G	7.47927e-07	-1.37242	-1.22269
194302736	chr3:194302736:G:A	2.93645e-06	-1.33471e-10	-1.22746
194302810	chr3:194302810:G:A	3.2787e-06	-1.33471e-10	-1.11721
194302814	chr3:194302814:A:T	3.33183e-06	-1.33471e-10	-1.10114
194302839	chr3:194302839:G:A	3.09007e-06	-1.33471e-10	-1.17647
194302919	chr3:194302919:A:G	3.68132e-06	-1.33471e-10	-1.00139
194302930	chr3:194302930:T:C	3.73051e-06	-1.33471e-10	-0.988113
194302982	chr3:194302982:T:C	3.9606e-06	-1.33471e-10	-0.928264
194303180	chr3:194303180:T:C	8.19019e-07	-1.31259	-1.19171
194303184	chr3:194303184:C:T	1.91702e-06	-1.65388	-2.69129e-10
194303361	chr3:194303361:G:T	1.16395e-06	-1.61032	-0.542514
194303365	chr3:194303365:C:G	3.63602e-06	-1.33471e-10	-1.01377
194303572	chr3:194303572:A:G	2.19001e-06	-0.832844	-0.687908
194303945	chr3:194303945:G:A	2.67246e-05	-1.33471e-10	0.980925
194304316	chr3:194304316:C:T	6.9816e-07	-1.65414	-1.00983
194304379	chr3:194304379:G:T	2.751e-06	-1.29269	-2.69129e-10
194304405	chr3:194304405:A:G	6.3156e-06	-1.33471e-10	-0.461637
194304429	chr3:194304429:G:A	5.88959e-06	-1.33471e-10	-0.531473
194304738	chr3:194304738:T:C	1.27673e-06	-1.03468	-1.02568
194304972	chr3:194304972:T:C	6.02848e-07	-1.6316	-1.17914
194304999	chr3:194304999:T:G	1.20294e-06	-1.17755	-0.942335
194305327	chr3:194305327:G:T	2.43391e-06	-1.41516	-2.69129e-10
194305594	chr3:194305594:C:T	1.91643e-06	-1.65419	-2.69129e-10
194305595	chr3:194305595:G:A	5.81376e-06	-1.33471e-10	-0.544431
194305900	chr3:194305900:T:C	2.10882e-06	-0.968342	-0.590189
194306322	chr3:194306322:CAG:C	4.73171e-06	-1.33471e-10	-0.750373
194306461	chr3:194306461:G:A	3.07532e-06	-1.33471e-10	-1.18125
194306633	chr3:194306633:A:C	2.52291e-06	-1.37924	-2.69129e-10
194306635	chr3:194306635:G:A	6.12444e-06	-1.33471e-10	-0.492371
194306686	chr3:194306686:T:G	3.75814e-06	-1.33471e-10	-0.980736
194306703	chr3:194306703:C:T	3.04054e-06	-1.33471e-10	-1.19262
194306764	chr3:194306764:A:C	5.18322e-06	-1.33471e-10	-0.659232
194306937	chr3:194306937:G:A	4.69409e-06	-1.33471e-10	-0.758354
194306953	chr3:194306953:G:A	7.2928e-07	-1.64645	-0.973907
194306966	chr3:194306966:C:T	1.95554e-06	-1.63399	-2.69129e-10
194307259	chr3:194307259:G:A	6.71941e-07	-1.64279	-1.05945
194307546	chr3:194307546:A:AC	3.4727e-06	-1.33471e-10	-1.05973
194307726	chr3:194307726:A:G	3.10669e-06	-1.33471e-10	-1.1711
194308575	chr3:194308575:A:C	3.42059e-06	-1.33471e-10	-1.07484
194308630	chr3:194308630:G:A	4.21025e-06	-1.33471e-10	-0.867137
194308708	chr3:194308708:C:T	4.98529e-06	-1.33471e-10	-0.698168
194309006	chr3:194309006:T:A	6.09334e-06	-1.33471e-10	-0.497463
194309008	chr3:194309008:C:T	6.14965e-06	-1.33471e-10	-0.488263
194309441	chr3:194309441:C:T	2.93847e-06	-1.33471e-10	-1.22677
194309524	chr3:194309524:T:C	1.99536e-06	-1.61384	-2.69129e-10
194309610	chr3:194309610:G:C	5.75278e-07	-1.64457	-1.21299
194309695	chr3:194309695:G:A	3.08215e-06	-1.33471e-10	-1.17903
194309779	chr3:194309779:A:G	5.63813e-07	-1.65341	-1.22428
194310091	chr3:194310091:G:A	2.99911e-06	-1.33471e-10	-1.20634
194310102	chr3:194310102:C:T	1.28325e-05	-1.33471e-10	0.247321
194310135	chr3:194310135:A:G	5.79746e-07	-1.63146	-1.21836
194310356	chr3:194310356:G:A	2.92484e-06	-1.33471e-10	-1.23142
194310432	chr3:194310432:G:A	3.49817e-06	-1.33471e-10	-1.05242
194310584	chr3:194310584:A:G	4.8804e-06	-1.33471e-10	-0.719432
194310858	chr3:194310858:A:G	7.81659e-07	-1.56431	-0.986685
194310921	chr3:194310921:GAATT:G	4.41367e-06	-1.33471e-10	-0.819953
194311339	chr3:194311339:T:C	1.93786e-06	-1.64307	-2.69129e-10
194311703	chr3:194311703:G:A	3.08555e-06	-1.33471e-10	-1.17793
194311728	chr3:194311728:G:A	2.92702e-06	-1.33471e-10	-1.23067
194311765	chr3:194311765:G:A	3.40358e-06	-1.33471e-10	-1.07983
194312096	chr3:194312096:G:A	7.15952e-06	-1.33471e-10	-0.336216
194312559	chr3:194312559:T:C	7.51739e-07	-1.50338	-1.08664
194312652	chr3:194312652:A:G	6.78687e-07	-1.61368	-1.07858
194312721	chr3:194312721:C:G	3.04147e-06	-1.33471e-10	-1.19232
194312745	chr3:194312745:T:TG	8.07318e-07	-1.4453	-1.0734
194312755	chr3:194312755:A:G	8.05411e-07	-1.45937	-1.06169
194312817	chr3:194312817:A:G	3.88941e-06	-1.33471e-10	-0.946402
194313092	chr3:194313092:G:A	4.26803e-06	-1.33471e-10	-0.853507
194313263	chr3:194313263:C:T	1.43423e-06	-0.741322	-1.20271
194313291	chr3:194313291:A:G	4.42377e-05	1.48492	-2.69129e-10
194313296	chr3:194313296:G:A	4.27947e-06	-1.33471e-10	-0.85083
194313374	chr3:194313374:CAAAAT:C	3.28134e-06	-1.33471e-10	-1.11641
194313412	chr3:194313412:C:T	3.14885e-06	-1.33471e-10	-1.15762
194313503	chr3:194313503:G:A	3.04023e-06	-1.33471e-10	-1.19273
194313645	chr3:194313645:C:G	4.85506e-05	1.57795	-2.69129e-10
194314126	chr3:194314126:A:G	3.11464e-06	-1.33471e-10	-1.16855
194314230	chr3:194314230:A:G	2.84417e-06	-0.663229	-0.596159
194314296	chr3:194314296:T:C	2.6003e-06	-0.983981	-0.365051
194314758	chr3:194314758:A:T	1.37931e-05	-1.33471e-10	0.319507
194314937	chr3:194314937:T:C	1.28095e-05	-1.33471e-10	0.245532
194315012	chr3:194315012:G:A	1.25319e-06	-1.22119	-0.857774
194315032	chr3:194315032:TCTC:T	3.15501e-06	-1.33471e-10	-1.15567
194315214	chr3:194315214:T:C	2.99822e-06	-1.33471e-10	-1.20664
194315278	chr3:194315278:G:A	4.84892e-06	-1.33471e-10	-0.725904
194315523	chr3:194315523:G:A	8.20612e-06	-0.199779	-2.69129e-10
194315665	chr3:194315665:G:C	2.0109e-06	-1.60608	-2.69129e-10
194316065	chr3:194316065:C:G	4.18163e-06	-1.33471e-10	-0.873957
194316709	chr3:194316709:C:T	3.66185e-06	-1.64528	0.63859
194316744	chr3:194316744:C:T	3.12347e-06	-1.33471e-10	-1.16572
194316972	chr3:194316972:A:T	3.18907e-06	-1.33471e-10	-1.14493
194317073	chr3:194317073:T:G	2.9322e-06	-1.33471e-10	-1.22891
194317146	chr3:194317146:G:A	7.24896e-07	-1.46278	-1.16361
194317163	chr3:194317163:C:A	2.95042e-06	-1.33471e-10	-1.22271
194317187	chr3:194317187:G:A	3.09598e-06	-1.33471e-10	-1.17456
194317192	chr3:194317192:C:T	3.09591e-06	-1.33471e-10	-1.17458
194317248	chr3:194317248:AGGTGTCAGCCACTGGGCCTCCATGCTGAGATTC:A	7.14173e-06	-1.33471e-10	-0.338703
194317257	chr3:194317257:C:T	3.37574e-06	-1.33471e-10	-1.08804
194317271	chr3:194317271:T:C	4.28682e-06	-1.33471e-10	-0.849115
194317286	chr3:194317286:TCC:T	7.88353e-06	-1.33471e-10	-0.239883
194317448	chr3:194317448:C:T	1.47092e-06	-1.5736	-0.345169
194317476	chr3:194317476:G:T	3.10013e-06	-1.33471e-10	-1.17321
194317612	chr3:194317612:G:A	6.76233e-07	-1.54934	-1.14653
194317627	chr3:194317627:G:A	6.66741e-07	-1.54986	-1.16015
194317710	chr3:194317710:G:A	2.26798e-06	-1.48577	-2.69129e-10
194317726	chr3:194317726:G:C	6.36622e-07	-1.54905	-1.20718
194318001	chr3:194318001:C:T	7.19378e-07	-1.40725	-1.22678
194318266	chr3:194318266:A:G	3.02281e-06	-1.33471e-10	-1.19847
194318327	chr3:194318327:A:G	3.02463e-06	-1.33471e-10	-1.19787
194318678	chr3:194318678:T:A	2.95528e-06	-1.33471e-10	-1.22106
194318784	chr3:194318784:T:G	2.14104e-06	-1.54337	-2.69129e-10
194318943	chr3:194318943:G:A	1.34408e-06	-1.62143	-0.387522
194319048	chr3:194319048:ATGATTGCTACAC:A	3.20265e-06	-1.33471e-10	-1.14068
194319051	chr3:194319051:A:G	6.48076e-07	-1.54606	-1.19234
194319064	chr3:194319064:C:T	3.2045e-06	-1.33471e-10	-1.1401
194319111	chr3:194319111:G:A	1.43229e-06	-1.62067	-0.324713
194319393	chr3:194319393:T:C	6.66943e-07	-1.48589	-1.22382
194319443	chr3:194319443:T:C	3.10874e-06	-1.33471e-10	-1.17044
194319545	chr3:194319545:G:A	1.59075e-06	-1.60398	-0.236469
194319582	chr3:194319582:C:T	2.95528e-06	-1.33471e-10	-1.22106
194319597	chr3:194319597:A:G	4.6178e-06	-1.33471e-10	-0.77474
194319642	chr3:194319642:A:C	3.35917e-06	-1.33471e-10	-1.09296
194319753	chr3:194319753:C:T	7.05633e-07	-1.46342	-1.1899
194319966	chr3:194319966:G:A	3.0131e-06	-1.33471e-10	-1.20169
194320060	chr3:194320060:G:C	7.40835e-07	-1.39035	-1.21429
194320624	chr3:194320624:T:TGCAA	1.3416e-06	-1.61926	-0.391535
194320630	chr3:194320630:C:CAAGT	5.71443e-06	-1.33471e-10	-0.561665
194320994	chr3:194320994:C:T	3.60908e-06	-1.33471e-10	-1.02121
194321216	chr3:194321216:C:T	1.34197e-06	-1.63931	-0.371207
194321252	chr3:194321252:A:G	1.30004e-06	-1.59186	-0.450396
194321352	chr3:194321352:T:C	2.86184e-06	-1.42316	0.169964
194321750	chr3:194321750:G:C	3.41268e-06	-1.33471e-10	-1.07716
194321842	chr3:194321842:G:C	5.2151e-06	-1.33471e-10	-0.653101
194322059	chr3:194322059:G:A	4.17331e-06	-1.33555	0.459597
194322074	chr3:194322074:C:G	6.58111e-06	-1.33471e-10	-0.420455
194322091	chr3:194322091:G:A	2.92739e-06	-1.33471e-10	-1.23055
194322407	chr3:194322407:C:T	3.34489e-06	-1.33471e-10	-1.09723
194322432	chr3:194322432:C:A	5.8438e-07	-1.61283	-1.22903
194322471	chr3:194322471:G:A	5.58094e-06	-1.33471e-10	-0.585301
194322478	chr3:194322478:C:T	3.49023e-06	-1.38073	0.32604
194322671	chr3:194322671:A:G	1.1549e-06	-1.48976	-0.67088
194322722	chr3:194322722:C:T	8.67767e-06	-1.33471e-10	-0.143905
194322776	chr3:194322776:A:T	3.1721e-06	-1.4799	0.329632
194322802	chr3:194322802:G:A	3.38551e-06	-1.44128	0.356128
194322811	chr3:194322811:T:C	3.86024e-06	-1.33471e-10	-0.953931
194322860	chr3:194322860:G:C	6.71546e-07	-1.54033	-1.1625
194322954	chr3:194322954:A:AG	1.61707e-06	-1.52593	-0.298116
194323562	chr3:194323562:C:A	3.80958e-06	-1.33471e-10	-0.96714
194323567	chr3:194323567:C:CA	3.16701e-06	-1.33471e-10	-1.15187
194324341	chr3:194324341:A:G	5.90307e-06	-1.33471e-10	-0.529187
194324474	chr3:194324474:G:C	3.52688e-06	-1.33471e-10	-1.04424
194324488	chr3:194324488:C:T	6.2273e-07	-1.61946	-1.15884
194324500	chr3:194324500:C:T	2.50919e-05	-1.33471e-10	0.917888
194325526	chr3:194325526:T:G	2.92443e-06	-1.33471e-10	-1.23156
194325546	chr3:194325546:C:G	5.93985e-06	-1.33471e-10	-0.522975
194325598	chr3:194325598:T:C	6.42882e-07	-1.54553	-1.20092
194326189	chr3:194326189:T:C	3.13443e-06	-1.33471e-10	-1.16221
194326307	chr3:194326307:C:T	1.54448e-06	-1.57288	-0.297093
194326413	chr3:194326413:G:C	1.15335e-05	1.32668	-1.18608
194326468	chr3:194326468:A:C	6.47886e-07	-1.64149	-1.09721
194328130	chr3:194328130:TCA:T	8.84126e-07	-1.5432	-0.884619
194328171	chr3:194328171:A:G	3.81141e-06	-1.33471e-10	-0.966661
194328543	chr3:194328543:C:T	1.52371e-06	-1.42495	-0.458562
194328711	chr3:194328711:C:T	3.27711e-06	-1.33471e-10	-1.1177
194328950	chr3:194328950:C:A	3.05185e-06	-1.33471e-10	-1.18891
194328991	chr3:194328991:T:C	9.08364e-07	-1.40924	-0.991526
194329003	chr3:194329003:T:G	1.74603e-06	-0.525181	-1.22213
194329020	chr3:194329020:A:G	1.95216e-06	-0.409598	-1.22612
194329143	chr3:194329143:G:C	3.15058e-06	-1.33471e-10	-1.15707
194329209	chr3:194329209:G:A	3.17238e-06	-1.33471e-10	-1.15018
194329265	chr3:194329265:G:A	4.19134e-06	-1.33471e-10	-0.871638
194329288	chr3:194329288:C:T	3.08046e-06	-1.17958	-2.69129e-10
194329326	chr3:194329326:A:G	2.92659e-06	-1.33471e-10	-1.23082
194329395	chr3:194329395:T:A	7.75884e-07	-1.34958	-1.20883
194329455	chr3:194329455:A:C	3.61012e-06	-1.33471e-10	-1.02092
194329501	chr3:194329501:C:G	3.30737e-06	-1.33471e-10	-1.10851
194329550	chr3:194329550:T:A	1.38168e-06	-1.65398	-0.327375
194329939	chr3:194329939:G:A	4.17809e-06	-1.33471e-10	-0.874805
194329984	chr3:194329984:G:A	2.99801e-06	-1.33471e-10	-1.20671
194330027	chr3:194330027:G:A	1.4597e-06	-1.63245	-0.293984
194330073	chr3:194330073:G:A	1.42627e-06	-1.63515	-0.314446
194330088	chr3:194330088:C:T	4.09809e-06	-1.33471e-10	-0.894137
194330096	chr3:194330096:C:T	1.47034e-06	-1.63413	-0.285037
194330157	chr3:194330157:C:T	8.9496e-07	-1.65069	-0.764946
194330162	chr3:194330162:T:C	1.45321e-06	-1.63623	-0.294648
194330220	chr3:194330220:C:T	5.71288e-07	-1.65407	-1.21045
194330261	chr3:194330261:T:A	1.15265e-06	-1.64933	-0.513266
194330303	chr3:194330303:G:A	5.35568e-06	-1.33471e-10	-0.626502
194330388	chr3:194330388:G:A	1.40508e-06	-1.6419	-0.322661
194330437	chr3:194330437:C:T	3.0081e-06	-1.33471e-10	-1.20335
194330529	chr3:194330529:A:G	3.00327e-06	-1.33471e-10	-1.20496
194330691	chr3:194330691:C:T	1.0655e-06	-1.63885	-0.602366
194330696	chr3:194330696:T:C	3.83394e-06	-0.960767	-2.69129e-10
194331042	chr3:194331042:G:A	3.00293e-06	-1.33471e-10	-1.20507
194331083	chr3:194331083:T:C	3.01197e-06	-1.33471e-10	-1.20206
194331380	chr3:194331380:G:A	8.62471e-07	-1.63451	-0.818103
194331472	chr3:194331472:A:G	3.34096e-06	-1.33471e-10	-1.0984
194331474	chr3:194331474:A:G	4.76718e-06	-1.33471e-10	-0.742904
194331621	chr3:194331621:A:T	1.4697e-06	-1.64923	-0.270369
194331825	chr3:194331825:A:G	1.32043e-06	-1.64708	-0.37962
194331843	chr3:194331843:G:A	3.35938e-06	-1.33471e-10	-1.0929
194331948	chr3:194331948:A:T	3.37465e-06	-1.33471e-10	-1.08837
194331975	chr3:194331975:C:G	2.92556e-06	-1.33471e-10	-1.23117
194331976	chr3:194331976:A:T	4.70499e-06	-1.33471e-10	-0.756034
194331988	chr3:194331988:T:C	2.92645e-06	-1.33471e-10	-1.23087
194332077	chr3:194332077:C:T	3.07514e-06	-1.33471e-10	-1.18131
194332149	chr3:194332149:C:A	3.17344e-06	-1.33471e-10	-1.14984
194332151	chr3:194332151:C:T	3.08055e-06	-1.33471e-10	-1.17955
194332319	chr3:194332319:A:G	7.72753e-07	-1.6274	-0.935058
194332375	chr3:194332375:T:C	1.88332e-06	-1.57365	-0.0979734
194332483	chr3:194332483:A:T	3.13167e-06	-1.33471e-10	-1.16309
194332513	chr3:194332513:C:T	3.5333e-06	-1.33471e-10	-1.04243
194333017	chr3:194333017:T:C	4.02231e-06	-1.33471e-10	-0.912802
194333550	chr3:194333550:C:T	7.73669e-07	-1.58171	-0.979559
194333858	chr3:194333858:C:T	1.07774e-05	-1.33471e-10	0.0727964
194333862	chr3:194333862:C:T	3.07858e-06	-1.33471e-10	-1.18019
194333976	chr3:194333976:A:T	7.7584e-06	-1.33471e-10	-0.255883
194334059	chr3:194334059:A:G	3.36865e-06	-1.33471e-10	-1.09015
194334294	chr3:194334294:A:G	2.21509e-06	-1.50937	-2.69129e-10
194334549	chr3:194334549:A:T	3.13445e-05	-1.33471e-10	1.14038
194334759	chr3:194334759:C:T	3.70433e-06	-1.33471e-10	-0.995155
194335095	chr3:194335095:A:C	4.97781e-06	-1.33471e-10	-0.69967
194335305	chr3:194335305:A:G	3.08894e-06	-1.33471e-10	-1.17683
194335342	chr3:194335342:A:G	2.41905e-06	-1.41498	-0.00630449
194335408	chr3:194335408:G:A	5.81051e-07	-1.62705	-1.22052
194335654	chr3:194335654:G:T	5.864e-07	-1.61556	-1.22285
194336072	chr3:194336072:G:A	5.79841e-07	-1.63627	-1.21339
194336079	chr3:194336079:G:A	6.4583e-06	-1.33471e-10	-0.439292
194336207	chr3:194336207:T:C	2.11041e-06	-1.55778	-2.69129e-10
194336439	chr3:194336439:C:T	1.10334e-06	-1.01736	-1.18895
194336478	chr3:194336478:G:C	8.4273e-06	-1.33471e-10	-0.173183
194336907	chr3:194336907:G:A	2.54479e-06	-1.40107	0.0304575
194336943	chr3:194336943:G:A	3.01975e-06	-1.33471e-10	-1.19949
194337597	chr3:194337597:C:T	1.94771e-06	-0.621899	-1.01611
194337620	chr3:194337620:A:G	1.68664e-06	-0.924377	-0.857541
194337666	chr3:194337666:G:GC	1.87877e-06	-0.654081	-1.01996
194337741	chr3:194337741:T:C	1.86994e-06	-0.657809	-1.02094
194337881	chr3:194337881:G:A	1.7079e-06	-0.702425	-1.06697
194337888	chr3:194337888:G:C	1.70072e-06	-0.696915	-1.07669
194337927	chr3:194337927:C:A	7.43665e-07	-1.36949	-1.23133
194338084	chr3:194338084:T:A	7.26448e-07	-1.43515	-1.1891
194338085	chr3:194338085:T:C	1.59855e-06	-0.8656	-0.96996
194338147	chr3:194338147:C:G	2.06492e-06	-1.57957	-2.69129e-10
194338199	chr3:194338199:C:G	2.11529e-06	-0.452733	-1.10273
194338280	chr3:194338280:C:A	6.45217e-07	-1.5197	-1.22312
194338285	chr3:194338285:T:C	6.41696e-07	-1.52493	-1.22337
194338324	chr3:194338324:C:A	3.52924e-06	-1.33471e-10	-1.04358
194338332	chr3:194338332:C:T	6.58403e-07	-1.5015	-1.2211
194338458	chr3:194338458:A:G	6.47948e-07	-1.50715	-1.23145
194338484	chr3:194338484:C:T	3.90665e-05	-1.33471e-10	1.36061
194338523	chr3:194338523:G:A	3.60166e-06	-1.33471e-10	-1.02326
194338633	chr3:194338633:A:T	6.52764e-07	-1.50156	-1.22964
194338696	chr3:194338696:A:G	1.49215e-06	-1.49448	-0.409965
194338720	chr3:194338720:C:T	8.68747e-06	-1.33471e-10	-0.142777
194338739	chr3:194338739:C:T	1.47391e-05	0.385847	-2.69129e-10
194338744	chr3:194338744:C:T	3.37461e-06	-1.33471e-10	-1.08838
194338790	chr3:194338790:T:C	6.46425e-07	-1.54886	-1.1921
194338813	chr3:194338813:G:A	5.94346e-07	-1.61572	-1.20923
194338877	chr3:194338877:C:T	6.26913e-07	-1.58835	-1.18326
194338914	chr3:194338914:A:C	2.88516e-06	-1.64967	0.404587
194338942	chr3:194338942:G:T	2.93512e-06	-1.33471e-10	-1.22791
194338971	chr3:194338971:A:G	9.84238e-06	-1.33471e-10	-0.017961
194339205	chr3:194339205:C:T	7.4897e-07	-1.36831	-1.2254
194339231	chr3:194339231:G:A	7.36394e-07	-1.42461	-1.18603
194339279	chr3:194339279:T:C	8.00941e-07	-1.29588	-1.23075
194339321	chr3:194339321:G:A	3.29774e-06	-1.33471e-10	-1.11142
194339351	chr3:194339351:C:T	1.47268e-06	-0.692178	-1.2254
194339565	chr3:194339565:G:A	5.86063e-07	-1.63927	-1.19972
194339977	chr3:194339977:G:A	1.67967e-06	-1.46864	-0.317426
194340024	chr3:194340024:T:C	4.42348e-06	-1.33471e-10	-0.817733
194340087	chr3:194340087:C:T	2.64231e-06	-1.24633	-0.086673
194340314	chr3:194340314:G:A	1.27214e-06	-1.42523	-0.63873
194340701	chr3:194340701:A:C	1.40518e-06	-1.63145	-0.333038
194340745	chr3:194340745:G:A	2.92855e-06	-1.33471e-10	-1.23015
194340832	chr3:194340832:G:A	1.08961e-06	-1.44825	-0.770588
194341090	chr3:194341090:A:G	5.03394e-06	-1.33471e-10	-0.688456
194341178	chr3:194341178:G:A	6.34046e-07	-1.543	-1.2173
194341790	chr3:194341790:C:T	8.82392e-07	-1.20146	-1.22832
194341836	chr3:194341836:C:T	1.51711e-06	-0.704441	-1.18341
194342437	chr3:194342437:C:T	3.27883e-05	-1.33471e-10	1.18541
194342571	chr3:194342571:T:C	7.55509e-07	-1.41864	-1.16639
194342882	chr3:194342882:G:A	8.75949e-07	-1.21837	-1.21873
194343069	chr3:194343069:T:A	3.90692e-06	-1.08549	0.143578
194343346	chr3:194343346:G:T	3.64612e-06	-1.189	0.178002
194343569	chr3:194343569:C:A	1.62326e-06	-1.52449	-0.295727
194343614	chr3:194343614:C:G	9.49091e-07	-1.23477	-1.12214
194343649	chr3:194343649:G:T	3.30736e-06	-1.33471e-10	-1.10851
194343673	chr3:194343673:T:A	3.95516e-06	-1.33471e-10	-0.929637
194343879	chr3:194343879:A:G	3.06444e-06	-1.33471e-10	-1.18479
194343888	chr3:194343888:T:C	4.17875e-06	-1.04564	0.170994
194343894	chr3:194343894:A:G	2.9315e-06	-1.33471e-10	-1.22915
194344074	chr3:194344074:T:C	3.26924e-06	-1.33471e-10	-1.1201
194344288	chr3:194344288:C:T	2.75145e-06	-0.372328	-0.920202
194344805	chr3:194344805:A:G	4.45154e-06	-1.33471e-10	-0.811409
194344911	chr3:194344911:A:G	6.49687e-07	-1.52857	-1.20736
194344985	chr3:194344985:G:T	2.9431e-06	-1.33471e-10	-1.22519
194345023	chr3:194345023:A:G	8.09581e-07	-1.34897	-1.16693
194345041	chr3:194345041:A:G	7.97683e-07	-1.61966	-0.911041
194345128	chr3:194345128:A:G	7.74641e-07	-1.36622	-1.19379
194345390	chr3:194345390:G:A	8.88712e-07	-1.37705	-1.04559
194345490	chr3:194345490:C:T	6.25022e-07	-1.54473	-1.2299
194345630	chr3:194345630:G:A	6.20123e-07	-1.55402	-1.22848
194345744	chr3:194345744:C:T	8.39051e-07	-1.2569	-1.22324
194345768	chr3:194345768:G:A	6.16503e-06	-1.33471e-10	-0.485766
194345809	chr3:194345809:T:C	6.55995e-07	-1.49703	-1.22923
194345819	chr3:194345819:C:T	3.6205e-06	-1.33471e-10	-1.01805
194345918	chr3:194345918:G:T	1.29434e-06	-1.06488	-0.981778
194345983	chr3:194345983:A:G	7.057e-07	-1.48771	-1.16551
194346011	chr3:194346011:T:C	6.91688e-07	-1.44388	-1.2294
194346168	chr3:194346168:G:T	5.46568e-06	-1.33471e-10	-0.606169
194346293	chr3:194346293:A:G	1.32072e-06	-1.55917	-0.467314
194346335	chr3:194346335:C:T	3.47917e-06	-1.33471e-10	-1.05786
194346497	chr3:194346497:G:A	3.42654e-06	-1.33471e-10	-1.07311
194346506	chr3:194346506:T:C	5.68941e-07	-1.63945	-1.22918
194346648	chr3:194346648:C:A	8.37482e-07	-1.31192	-1.1701
194346675	chr3:194346675:T:C	6.0095e-06	-1.33471e-10	-0.511317
194346677	chr3:194346677:A:G	8.51984e-07	-1.2412	-1.22365
194347037	chr3:194347037:T:C	1.18286e-06	-1.27671	-0.86002
194347150	chr3:194347150:T:A	9.74543e-07	-1.24333	-1.08712
194347186	chr3:194347186:CT:C	2.93794e-06	-1.33471e-10	-1.22695
194347195	chr3:194347195:TG:T	1.40533e-06	-0.819667	-1.14472
194347263	chr3:194347263:C:A	9.37812e-07	-1.20365	-1.16522
194347409	chr3:194347409:G:A	5.88412e-07	-1.61713	-1.21785
194347506	chr3:194347506:T:C	9.30645e-07	-1.23112	-1.14542
194347565	chr3:194347565:T:G	2.49521e-06	-0.588682	-0.801605
194348392	chr3:194348392:A:T	6.87894e-07	-1.47884	-1.19993
194348413	chr3:194348413:T:C	7.31381e-07	-1.44282	-1.17465
194348441	chr3:194348441:G:A	2.92636e-06	-1.33471e-10	-1.2309
194348866	chr3:194348866:G:A	2.80897e-06	-0.16974	-1.1021
194349131	chr3:194349131:C:T	1.6881e-06	-1.64639	-0.134667
194349229	chr3:194349229:T:C	1.05552e-06	-1.26929	-0.98133
194349244	chr3:194349244:C:T	8.45679e-07	-1.27137	-1.2009
194349292	chr3:194349292:C:T	9.99119e-05	-1.33471e-10	2.29963
194349379	chr3:194349379:A:G	8.30127e-07	-1.29083	-1.20001
194349729	chr3:194349729:T:G	3.34129e-06	-1.33471e-10	-1.0983
194349932	chr3:194349932:G:A	3.19571e-06	-1.33471e-10	-1.14285
194350092	chr3:194350092:G:A	2.67164e-06	-0.47521	-0.846757
194350263	chr3:194350263:A:G	3.6968e-06	-0.0346431	-0.962548
194350303	chr3:194350303:A:AG	2.93843e-06	-0.341669	-0.885115
194350307	chr3:194350307:ATG:A	1.39676e-06	-1.31404	-0.656459
194350428	chr3:194350428:C:T	3.08212e-06	-1.33471e-10	-1.17904
194350503	chr3:194350503:C:T	1.75642e-06	-1.44532	-0.296062
194350609	chr3:194350609:T:A	1.14935e-05	0.610575	-0.473452
194350675	chr3:194350675:G:C	3.00603e-06	-1.33471e-10	-1.20404
194350727	chr3:194350727:G:T	2.92793e-06	-1.33471e-10	-1.23036
194350849	chr3:194350849:ATAAT:A	8.84517e-06	-1.33471e-10	-0.124788
194350870	chr3:194350870:TA:T	5.90362e-06	-1.33471e-10	-0.529094
194350871	chr3:194350871:A:G	3.83708e-06	-1.33471e-10	-0.959946
194351222	chr3:194351222:C:G	1.94759e-06	-0.756416	-0.881648
194351756	chr3:194351756:T:C	9.1116e-07	-1.484	-0.913692
194352158	chr3:194352158:T:C	3.13016e-06	-0.799982	-0.363592
194352266	chr3:194352266:G:A	1.85127e-06	-1.52428	-0.164507
194352497	chr3:194352497:G:T	3.45486e-06	-1.33471e-10	-1.06488
194352610	chr3:194352610:GAGTGGGTGTGTGTA:G	3.22998e-06	-1.33471e-10	-1.13218
194352649	chr3:194352649:A:G	7.58876e-06	-1.33471e-10	-0.27799
194352719	chr3:194352719:TAA:T	4.17636e-06	-1.33471e-10	-0.87522
194352933	chr3:194352933:A:G	1.01747e-06	-1.27493	-1.01241
194353023	chr3:194353023:A:G	6.49065e-06	-1.33471e-10	-0.434296
194353234	chr3:194353234:G:A	2.93995e-06	-1.33471e-10	-1.22627
194353318	chr3:194353318:G:A	3.50524e-06	-1.33471e-10	-1.0504
194353378	chr3:194353378:T:C	2.16972e-06	-0.578003	-0.952058
194353469	chr3:194353469:T:C	8.83158e-07	-1.49377	-0.93514
194353750	chr3:194353750:G:A	1.71228e-06	-0.543912	-1.22292
194353758	chr3:194353758:G:A	1.39854e-05	-1.33471e-10	0.333358
194353909	chr3:194353909:A:G	2.02805e-06	-0.813652	-0.783929
194354252	chr3:194354252:T:C	8.07109e-06	-1.33471e-10	-0.216371
194354262	chr3:194354262:TG:T	7.93986e-06	-1.33471e-10	-0.232763
194354522	chr3:194354522:C:T	7.97553e-06	-1.33471e-10	-0.228281
194354684	chr3:194354684:T:A	6.65862e-06	-1.33471e-10	-0.408747
194354908	chr3:194354908:T:C	1.9354e-06	-0.822651	-0.821692
194354960	chr3:194354960:A:C	2.97539e-06	-1.33471e-10	-1.21428
194355208	chr3:194355208:C:A	5.16814e-06	-1.33471e-10	-0.662146
194355277	chr3:194355277:G:A	8.73897e-07	-1.52128	-0.918169
194355398	chr3:194355398:T:A	3.08429e-06	-1.33471e-10	-1.17834
194355482	chr3:194355482:C:T	8.2726e-07	-1.54009	-0.954204
194355515	chr3:194355515:C:T	1.58587e-05	-1.33471e-10	0.459061
194355532	chr3:194355532:G:A	3.14187e-06	-1.33471e-10	-1.15984
194355573	chr3:194355573:G:T	6.54799e-06	-1.33471e-10	-0.425501
194355598	chr3:194355598:G:C	5.99657e-06	-1.33471e-10	-0.513471
194355712	chr3:194355712:C:T	5.9607e-06	-1.33471e-10	-0.519471
194356028	chr3:194356028:C:T	5.34287e-06	-1.33471e-10	-0.628896
194356368	chr3:194356368:C:T	3.68848e-06	-1.33471e-10	-0.999443
194356424	chr3:194356424:T:A	3.69545e-06	-1.33471e-10	-0.997555
194356527	chr3:194356527:G:A	2.92983e-06	-1.33471e-10	-1.22971
194356640	chr3:194356640:T:C	9.22013e-07	-1.50897	-0.876884
194356645	chr3:194356645:T:C	6.97294e-07	-1.54635	-1.11886
194356676	chr3:194356676:GGCTGGAGAGGAAGGT:G	2.97235e-06	-1.33471e-10	-1.21531
194356729	chr3:194356729:G:A	7.05651e-07	-1.53443	-1.11886
194356764	chr3:194356764:T:G	7.10878e-07	-1.5382	-1.10772
194356888	chr3:194356888:C:T	6.92879e-07	-1.56127	-1.11029
194357026	chr3:194357026:G:A	3.63272e-06	-1.33471e-10	-1.01468
194357066	chr3:194357066:C:T	2.97235e-06	-1.33471e-10	-1.21531
194357144	chr3:194357144:G:T	7.05517e-07	-1.53052	-1.12297
194357183	chr3:194357183:A:C	7.10603e-07	-1.52623	-1.12007
194357225	chr3:194357225:G:T	3.02128e-06	-1.33471e-10	-1.19898
194357646	chr3:194357646:A:G	5.9548e-06	-1.33471e-10	-0.520462
194357721	chr3:194357721:TGTAA:T	3.03781e-06	-1.33471e-10	-1.19352
194358007	chr3:194358007:C:G	2.98588e-06	-1.33471e-10	-1.21076
194358175	chr3:194358175:C:T	4.43066e-06	-1.33471e-10	-0.816111
194358221	chr3:194358221:T:C	3.6125e-06	-1.33471e-10	-1.02026
194358258	chr3:194358258:T:C	6.30618e-07	-1.54747	-1.21825
194358389	chr3:194358389:C:A	4.4311e-06	-1.33471e-10	-0.816011
194358667	chr3:194358667:TC:T	2.0128e-06	-1.60513	-2.69129e-10
194358675	chr3:194358675:T:C	3.54874e-06	-1.33471e-10	-1.03807
194358709	chr3:194358709:C:T	6.85419e-07	-1.58779	-1.0946
194358874	chr3:194358874:A:G	9.28817e-07	-1.51733	-0.861177
194359117	chr3:194359117:C:T	4.46949e-06	-1.33471e-10	-0.807384
194359164	chr3:194359164:G:A	3.26617e-06	-1.33471e-10	-1.12104
194359182	chr3:194359182:G:A	1.00696e-06	-1.49411	-0.803609
194359607	chr3:194359607:G:A	7.04028e-07	-1.42792	-1.22768
194359883	chr3:194359883:G:A	2.98095e-06	-1.33471e-10	-1.21242
194359919	chr3:194359919:G:A	7.59732e-07	-1.36711	-1.21234
194359930	chr3:194359930:G:A	1.59797e-05	-1.33471e-10	0.466663
194360030	chr3:194360030:G:A	3.00745e-06	-1.33471e-10	-1.20357
194360187	chr3:194360187:G:A	6.57311e-07	-1.49774	-1.22652
194360254	chr3:194360254:C:T	1.16026e-06	-1.39316	-0.762854
194360360	chr3:194360360:C:T	7.75364e-07	-1.35447	-1.20461
194360450	chr3:194360450:G:A	6.46815e-07	-1.51107	-1.22928
194360522	chr3:194360522:T:G	2.94576e-06	-1.33471e-10	-1.22429
194360663	chr3:194360663:G:A	6.51976e-07	-1.50189	-1.23051
194360906	chr3:194360906:T:C	7.655e-07	-1.36497	-1.20691
194361171	chr3:194361171:A:G	7.7048e-07	-1.35408	-1.21132
194361226	chr3:194361226:C:T	6.33716e-07	-1.53121	-1.22961
194361369	chr3:194361369:C:T	2.3797e-06	-1.43768	-2.69129e-10
194361384	chr3:194361384:C:T	7.8556e-07	-1.33467	-1.21135
194361405	chr3:194361405:C:T	8.34103e-07	-1.27123	-1.21482
194361432	chr3:194361432:TC:T	6.33077e-07	-1.53034	-1.23148
194361444	chr3:194361444:C:G	1.59797e-05	-1.33471e-10	0.466663
194361558	chr3:194361558:A:G	8.03745e-07	-1.32633	-1.1968
194361570	chr3:194361570:A:C	4.4311e-06	-1.33471e-10	-0.816011
194361571	chr3:194361571:G:A	7.63089e-07	-1.36231	-1.21273
194361825	chr3:194361825:T:C	1.70195e-06	-1.65038	-0.122512
194362109	chr3:194362109:G:A	3.88386e-06	-1.33471e-10	-0.947831
194362191	chr3:194362191:C:T	3.71296e-06	-1.33471e-10	-0.99283
194362287	chr3:194362287:A:G	7.81378e-07	-1.33337	-1.21799
194362293	chr3:194362293:G:A	4.90866e-06	-1.33471e-10	-0.713657
194362299	chr3:194362299:T:C	9.07351e-07	-1.21643	-1.18546
194362391	chr3:194362391:C:T	1.23813e-05	-1.33471e-10	0.211525
194362424	chr3:194362424:G:A	8.13144e-07	-1.32295	-1.18856
194362426	chr3:194362426:G:A	9.25893e-07	-1.1821	-1.19956
194362452	chr3:194362452:C:T	8.81688e-07	-1.38096	-1.04961
194362533	chr3:194362533:T:G	3.61306e-06	-1.0201	-2.69129e-10
194362559	chr3:194362559:G:A	3.10706e-06	-1.33471e-10	-1.17098
194362585	chr3:194362585:G:A	7.33526e-07	-1.57514	-1.03941
194362708	chr3:194362708:G:A	1.00001e-06	-1.50901	-0.795634
194362855	chr3:194362855:G:A	7.67816e-07	-1.3392	-1.22966
194363013	chr3:194363013:C:G	3.07141e-06	-1.33471e-10	-1.18252
194363020	chr3:194363020:C:T	7.25859e-07	-1.42625	-1.19881
194363199	chr3:194363199:A:G	3.03012e-06	-1.33471e-10	-1.19606
194363272	chr3:194363272:T:C	9.17308e-07	-1.37494	-1.01603
194363333	chr3:194363333:A:T	2.92596e-06	-1.33471e-10	-1.23104
194363424	chr3:194363424:T:A	1.05617e-06	-1.32163	-0.928381
194363494	chr3:194363494:AC:A	3.73013e-06	-1.33471e-10	-0.988215
194363520	chr3:194363520:C:A	7.75058e-06	-0.256891	-2.69129e-10
194364135	chr3:194364135:T:C	9.48057e-07	-1.33998	-1.01802
194364189	chr3:194364189:C:A	3.27578e-06	-1.33471e-10	-1.1181
194364423	chr3:194364423:A:G	1.00942e-06	-1.24568	-1.04961
194364447	chr3:194364447:C:T	2.9623e-06	-1.33471e-10	-1.21869
194364494	chr3:194364494:G:A	1.96915e-06	-1.58581	-0.0412452
194364495	chr3:194364495:C:T	2.93399e-06	-1.33471e-10	-1.2283
194364574	chr3:194364574:G:C	1.77168e-06	-1.3301	-0.402633
194364615	chr3:194364615:C:T	3.26829e-06	-1.33471e-10	-1.12039
194364872	chr3:194364872:T:G	1.29738e-06	-0.885274	-1.15904
194364909	chr3:194364909:G:A	3.10604e-06	-1.33471e-10	-1.17131
194365186	chr3:194365186:T:C	1.24317e-06	-0.913157	-1.17384
194365354	chr3:194365354:G:A	1.80145e-06	-0.684336	-1.03173
194365439	chr3:194365439:C:T	2.05255e-06	-1.61137	0.0257928
194365559	chr3:194365559:A:T	1.6159e-05	-1.33471e-10	0.477819
194365597	chr3:194365597:T:G	1.53677e-05	-1.33471e-10	0.427607
194365764	chr3:194365764:C:T	2.20696e-06	-1.59148	0.0784357
194365833	chr3:194365833:C:T	2.12897e-06	-1.60165	0.0526318
194365850	chr3:194365850:C:T	2.92477e-06	-1.33471e-10	-1.23144
194365964	chr3:194365964:C:G	1.00242e-06	-1.15968	-1.14256
194366087	chr3:194366087:C:T	1.76231e-05	-1.33471e-10	0.564553
194366129	chr3:194366129:G:A	2.96013e-06	-1.33471e-10	-1.21943
194366160	chr3:194366160:G:A	2.93008e-06	-1.33471e-10	-1.22963
194366358	chr3:194366358:C:T	1.97257e-06	-1.64212	0.0168036
194366403	chr3:194366403:C:T	1.23791e-05	-1.33471e-10	0.211347
194366431	chr3:194366431:G:A	2.43686e-06	-1.58122	0.167275
194366577	chr3:194366577:G:A	3.40772e-06	-1.33471e-10	-1.07861
194366667	chr3:194366667:C:T	1.12764e-06	-1.62542	-0.559107
194366750	chr3:194366750:A:C	2.92757e-06	-1.33471e-10	-1.23049
194366841	chr3:194366841:A:AG	6.70283e-07	-1.58899	-1.11572
194366868	chr3:194366868:G:A	4.98865e-06	-1.33471e-10	-0.697494
194367034	chr3:194367034:C:T	1.01632e-06	-1.63302	-0.655455
194367198	chr3:194367198:T:G	1.15566e-06	-1.63735	-0.52264
194367225	chr3:194367225:T:G	9.96621e-07	-1.2971	-1.01095
194367280	chr3:194367280:G:T	1.15145e-06	-1.63462	-0.529016
194367456	chr3:194367456:G:A	9.75544e-07	-1.64237	-0.687047
194367468	chr3:194367468:G:A	4.93596e-06	-1.33471e-10	-0.708113
194367504	chr3:194367504:C:T	2.26809e-06	-1.44518	-0.0405416
194367575	chr3:194367575:A:G	8.4855e-07	-1.28776	-1.18112
194367697	chr3:194367697:C:T	2.92998e-06	-1.33471e-10	-1.22966
194367729	chr3:194367729:C:G	8.63153e-07	-1.28226	-1.16957
194367770	chr3:194367770:G:C	9.07867e-07	-1.30382	-1.0975
194367804	chr3:194367804:A:G	1.07272e-06	-1.64454	-0.589928
194367810	chr3:194367810:C:T	3.96806e-06	-1.33471e-10	-0.926382
194368144	chr3:194368144:A:C	8.51528e-07	-1.29459	-1.1708
194368155	chr3:194368155:C:G	7.93017e-07	-1.30644	-1.23013
194368182	chr3:194368182:C:T	2.1305e-06	-1.28718	-0.261121
194368411	chr3:194368411:A:T	1.014e-06	-1.05913	-1.23163
194368447	chr3:194368447:C:T	3.17624e-06	-1.33471e-10	-1.14896
194368529	chr3:194368529:C:A	1.03863e-06	-1.03651	-1.23024
194368588	chr3:194368588:G:C	5.67135e-07	-1.64156	-1.23026
194368613	chr3:194368613:G:A	1.26509e-06	-1.28868	-0.780839
194368673	chr3:194368673:T:C	9.46043e-07	-1.14105	-1.21907
194368820	chr3:194368820:T:C	5.6176e-07	-1.65377	-1.22757
194368880	chr3:194368880:A:G	8.71468e-06	-1.33471e-10	-0.13965
194369149	chr3:194369149:C:T	4.75844e-06	-1.33471e-10	-0.744739
194369221	chr3:194369221:C:T	1.70428e-06	-1.48154	-0.289972
194369234	chr3:194369234:A:G	2.99296e-06	-1.2084	-2.69129e-10
194369287	chr3:194369287:G:A	1.0434e-06	-1.59114	-0.671041
194369650	chr3:194369650:T:C	5.88867e-07	-1.60266	-1.23155
194370029	chr3:194370029:T:C	9.67356e-06	-1.33471e-10	-0.0352625
194370052	chr3:194370052:G:A	3.09938e-06	-1.33471e-10	-1.17346
194370446	chr3:194370446:C:CA	2.99412e-06	-1.33471e-10	-1.20801
194370618	chr3:194370618:G:A	1.58256e-06	-1.1495	-0.696115
194370709	chr3:194370709:G:C	3.01437e-06	-1.33471e-10	-1.20127
194371060	chr3:194371060:C:T	5.72805e-06	0.281513	-0.840796
194371221	chr3:194371221:T:C	3.37149e-06	-1.33471e-10	-1.0893
194371355	chr3:194371355:C:T	3.25841e-06	-1.33471e-10	-1.12342
194371358	chr3:194371358:GTCTCATGAT:G	3.32732e-06	-1.33471e-10	-1.10249
194371365	chr3:194371365:G:A	7.60903e-06	-1.33471e-10	-0.275323
194371379	chr3:194371379:A:G	3.32891e-06	-1.33471e-10	-1.10201
194371521	chr3:194371521:C:T	3.38857e-06	-1.33471e-10	-1.08425
194371687	chr3:194371687:C:T	6.26803e-06	0.642592	-1.11179
194371688	chr3:194371688:G:A	7.54186e-07	-1.37258	-1.21419
194372037	chr3:194372037:T:C	4.80092e-06	0.359273	-1.09512
194372057	chr3:194372057:A:G	1.92419e-05	1.17364	-0.521207
194372134	chr3:194372134:G:A	7.92519e-07	-1.30558	-1.23161
194372145	chr3:194372145:G:A	1.91648e-06	-1.65417	-2.69129e-10
194372400	chr3:194372400:G:A	7.03747e-07	-1.42549	-1.2305
194372415	chr3:194372415:C:T	1.40909e-05	1.0136	-0.672728
194372538	chr3:194372538:G:C	3.44812e-06	-1.33471e-10	-1.06683
194372726	chr3:194372726:T:C	3.40165e-06	-1.33471e-10	-1.0804
194372735	chr3:194372735:A:C	4.51364e-06	-1.33471e-10	-0.797554
194372746	chr3:194372746:G:A	2.92747e-06	-1.33471e-10	-1.23052
194372783	chr3:194372783:T:C	3.26269e-06	-1.33471e-10	-1.12211
194373243	chr3:194373243:A:G	9.69748e-06	-1.33471e-10	-0.0327933
194373285	chr3:194373285:C:T	3.70759e-06	-1.33471e-10	-0.994277
194373313	chr3:194373313:A:T	1.91726e-06	-1.65376	-2.69129e-10
194373435	chr3:194373435:C:T	1.21761e-05	-1.33471e-10	0.194815
194373460	chr3:194373460:C:T	1.43364e-05	-1.33471e-10	0.358142
194373466	chr3:194373466:T:C	5.2975e-06	-1.33471e-10	-0.637424
194373600	chr3:194373600:C:T	1.03033e-05	-1.33471e-10	0.0278067
194373603	chr3:194373603:A:G	3.10406e-06	-1.33471e-10	-1.17195
194373746	chr3:194373746:C:T	3.01459e-06	-1.33471e-10	-1.2012
194373820	chr3:194373820:A:G	3.07049e-06	-1.33471e-10	-1.18282
194373853	chr3:194373853:T:C	6.02459e-06	-1.15108	0.642267
194373971	chr3:194373971:G:A	1.69447e-06	-1.33759	-0.439699
194373991	chr3:194373991:T:A	1.85804e-06	-1.33808	-0.347061
194374001	chr3:194374001:C:T	1.93397e-06	-1.31465	-0.330433
194374068	chr3:194374068:C:T	3.37907e-06	-1.33471e-10	-1.08706
194374072	chr3:194374072:T:C	4.39682e-06	-1.33471e-10	-0.823777
194374095	chr3:194374095:G:T	2.22063e-06	-0.871182	-0.635688
194374200	chr3:194374200:T:C	2.12629e-06	-1.3303	-0.219983
194374433	chr3:194374433:G:A	2.29002e-06	-0.415842	-1.06026
194374530	chr3:194374530:G:A	3.04756e-06	-1.21849	0.0281676
194374553	chr3:194374553:G:A	3.01324e-06	-1.33471e-10	-1.20164
194374560	chr3:194374560:A:C	3.03273e-06	-1.21325	0.018055
194374585	chr3:194374585:C:G	4.10065e-06	-1.19284	0.299329
194374608	chr3:194374608:A:C	2.83618e-06	-1.14806	-0.114141
194374653	chr3:194374653:G:A	3.21106e-06	-1.33471e-10	-1.13806
194375218	chr3:194375218:T:C	2.91056e-06	-1.48173	0.245421
194375260	chr3:194375260:G:T	2.93274e-06	-1.33471e-10	-1.22872
194375386	chr3:194375386:G:A	4.81762e-06	-1.33471e-10	-0.732379
194375726	chr3:194375726:C:A	3.10405e-06	-1.33471e-10	-1.17195
194376058	chr3:194376058:C:T	1.40014e-05	1.32373	-0.989232
194376127	chr3:194376127:C:T	9.80592e-06	0.791776	-0.813449
194376194	chr3:194376194:A:G	8.19826e-07	-1.50814	-0.995177
194376297	chr3:194376297:A:G	4.64291e-06	-1.33471e-10	-0.769318
194376364	chr3:194376364:A:G	3.0016e-06	-1.33471e-10	-1.20551
194376567	chr3:194376567:T:C	1.41539e-05	1.0369	-0.691569
194376656	chr3:194376656:T:C	2.9882e-06	-1.33471e-10	-1.20999
194376717	chr3:194376717:G:A	3.06482e-06	-1.33471e-10	-1.18467
194376856	chr3:194376856:C:T	1.34816e-05	1.23909	-0.942427
194377062	chr3:194377062:A:G	3.22003e-06	-1.25366	0.11839
194377312	chr3:194377312:C:T	3.16003e-06	-1.29721	0.143134
194377459	chr3:194377459:G:A	2.94057e-06	-1.33471e-10	-1.22606
194377579	chr3:194377579:C:CT	5.64381e-07	-1.6451	-1.23158
194377722	chr3:194377722:G:A	2.63226e-06	-1.33682	-2.69129e-10
194378110	chr3:194378110:G:A	2.77171e-06	-1.2852	-2.69129e-10
194378152	chr3:194378152:G:A	2.96465e-06	-1.33471e-10	-1.2179
194378184	chr3:194378184:A:G	5.67068e-07	-1.64035	-1.23158
194378215	chr3:194378215:C:T	5.6544e-07	-1.64445	-1.23036
194378257	chr3:194378257:AT:A	3.42642e-06	-1.22351	0.150371
194378311	chr3:194378311:G:A	1.01254e-06	-1.43712	-0.855069
194378579	chr3:194378579:G:A	5.71783e-07	-1.63985	-1.2238
194378587	chr3:194378587:C:T	5.72315e-07	-1.6403	-1.22242
194378609	chr3:194378609:G:A	5.6984e-07	-1.64117	-1.22589
194378612	chr3:194378612:C:T	5.69712e-07	-1.64089	-1.22639
194378640	chr3:194378640:C:A	1.80273e-05	1.19975	-0.612524
194378643	chr3:194378643:C:T	2.95445e-06	-1.33471e-10	-1.22135
194378715	chr3:194378715:T:C	2.13791e-05	1.71662	-0.958867
194378772	chr3:194378772:G:C	2.97928e-06	-1.33471e-10	-1.21298
194379217	chr3:194379217:G:A	2.12087e-06	-1.55283	-2.69129e-10
194379239	chr3:194379239:C:A	3.10518e-06	-1.33471e-10	-1.17159
194379350	chr3:194379350:G:A	3.06002e-06	-1.33471e-10	-1.18624
194379447	chr3:194379447:G:A	2.92803e-06	-1.33471e-10	-1.23033
194379475	chr3:194379475:A:C	2.96799e-06	-1.33471e-10	-1.21677
194379492	chr3:194379492:C:T	7.02169e-07	-1.6529	-1.00534
194379991	chr3:194379991:C:T	3.09754e-06	-1.33471e-10	-1.17405
194380017	chr3:194380017:T:A	3.31409e-06	-1.10648	-2.69129e-10
194380191	chr3:194380191:G:A	3.01004e-05	2.02479	-0.924907
194380288	chr3:194380288:C:G	4.66483e-05	2.41766	-0.879686
194380321	chr3:194380321:C:T	2.94403e-06	-1.33471e-10	-1.22488
194380422	chr3:194380422:T:C	9.61474e-07	-1.3279	-1.01604
194380787	chr3:194380787:G:T	6.72742e-07	-1.65414	-1.04692
194380833	chr3:194380833:G:A	3.02784e-06	-1.33471e-10	-1.19681
194380868	chr3:194380868:A:G	3.78864e-05	2.52139	-1.19146
194380890	chr3:194380890:ACTCGTTCAT:A	4.59213e-06	-0.780315	-2.69129e-10
194380894	chr3:194380894:G:A	2.51134e-06	-1.38384	-2.69129e-10
194380933	chr3:194380933:G:A	3.38524e-06	-1.33471e-10	-1.08524
194380936	chr3:194380936:G:C	5.83063e-07	-1.65283	-1.19129
194381047	chr3:194381047:T:C	3.5588e-05	2.235	-0.967648
194381071	chr3:194381071:C:G	4.98599e-06	-1.33471e-10	-0.698026
194381190	chr3:194381190:G:C	3.83681e-05	2.32162	-0.979054
194381209	chr3:194381209:C:T	3.32365e-06	-1.33471e-10	-1.1036
194381242	chr3:194381242:T:C	5.12028e-05	2.72013	-1.089
194381379	chr3:194381379:C:T	3.1341e-06	-1.33471e-10	-1.16232
194381621	chr3:194381621:G:A	9.78204e-06	1.18155	-1.20566
194381654	chr3:194381654:C:T	1.70081e-05	0.926314	-0.397285
194381759	chr3:194381759:G:A	3.16154e-06	-1.33471e-10	-1.1536
194381794	chr3:194381794:TC:T	3.16241e-06	-1.33471e-10	-1.15332
194381869	chr3:194381869:C:T	3.17248e-06	-1.33471e-10	-1.15015
194381885	chr3:194381885:G:A	3.12089e-06	-1.33471e-10	-1.16654
194381900	chr3:194381900:A:G	8.4989e-05	1.98788	0.149986
194381906	chr3:194381906:T:C	3.27019e-05	0.999769	0.183007
194381929	chr3:194381929:G:A	5.54893e-06	-1.33471e-10	-0.591054
194382408	chr3:194382408:C:T	5.14186e-06	-1.33471e-10	-0.667244
194382576	chr3:194382576:G:A	1.10513e-05	1.31369	-1.2158
194382635	chr3:194382635:G:A	3.04806e-06	-1.33471e-10	-1.19015
194383144	chr3:194383144:G:A	4.17144e-06	-1.33471e-10	-0.876397
194383408	chr3:194383408:G:A	6.22745e-05	-1.33471e-10	1.82689
194383409	chr3:194383409:T:C	2.94154e-06	-1.33471e-10	-1.22573
194383442	chr3:194383442:G:A	3.06954e-06	-1.33471e-10	-1.18313
194383493	chr3:194383493:A:C	2.71669e-05	1.07501	-0.0776734
194383515	chr3:194383515:C:T	3.1159e-06	-1.33471e-10	-1.16814
194383641	chr3:194383641:G:T	7.11671e-06	-1.33471e-10	-0.342213
194383890	chr3:194383890:A:G	7.96712e-06	0.446808	-0.676144
194384176	chr3:194384176:G:A	8.26165e-05	-1.33471e-10	2.10955
194384336	chr3:194384336:G:C	9.16527e-05	-1.33471e-10	2.21335
194384621	chr3:194384621:G:A	3.01358e-05	1.40615	-0.305096
194384708	chr3:194384708:G:A	1.10429e-05	1.24982	-1.15269
194384847	chr3:194384847:C:T	1.16996e-05	0.865247	-0.710348
194384928	chr3:194384928:G:A	2.7589e-05	1.65235	-0.639595
194384977	chr3:194384977:A:G	4.46796e-05	1.92708	-0.432225
194385078	chr3:194385078:A:G	3.16779e-06	-1.33471e-10	-1.15162
194385242	chr3:194385242:T:C	6.52277e-05	2.1898	-0.316578
194385273	chr3:194385273:C:T	2.93025e-06	-1.33471e-10	-1.22957
194385378	chr3:194385378:T:C	1.22855e-05	1.42642	-1.22267
194385470	chr3:194385470:C:T	3.8275e-06	-1.33471e-10	-0.962447
194385862	chr3:194385862:C:T	3.23255e-06	-1.33471e-10	-1.13139
194385929	chr3:194385929:T:C	1.6662e-05	1.63176	-1.12329
194385946	chr3:194385946:G:T	1.32587e-06	-1.02009	-1.0025
194385990	chr3:194385990:G:A	1.35088e-06	-1.28008	-0.72383
194386132	chr3:194386132:G:A	1.22899e-06	-0.996375	-1.10209
194386286	chr3:194386286:C:T	3.05013e-06	-1.33471e-10	-1.18947
194386388	chr3:194386388:G:A	1.37316e-05	-1.33471e-10	0.315042
194386428	chr3:194386428:C:T	3.53959e-06	-1.33471e-10	-1.04065
194386558	chr3:194386558:G:A	2.74375e-06	-1.13468	-0.16066
194386679	chr3:194386679:A:G	4.32224e-06	-1.33471e-10	-0.840884
194386843	chr3:194386843:G:A	8.00882e-06	-1.33471e-10	-0.224116
194386858	chr3:194386858:C:G	3.0568e-06	-1.33471e-10	-1.18729
194386894	chr3:194386894:C:T	1.88405e-06	-1.51127	-0.15996
194387122	chr3:194387122:T:TA	9.05447e-06	1.13004	-1.23145
194387171	chr3:194387171:C:T	3.23378e-06	-1.33471e-10	-1.13101
194387404	chr3:194387404:G:A	2.09326e-06	-1.51614	-0.0497968
194387463	chr3:194387463:C:T	3.19581e-06	-1.33471e-10	-1.14282
194387543	chr3:194387543:G:C	3.04743e-06	-1.33471e-10	-1.19036
194387916	chr3:194387916:C:T	2.07367e-05	1.91807	-1.19083
194388029	chr3:194388029:T:G	1.71083e-06	-1.42648	-0.341204
194388054	chr3:194388054:G:A	1.52977e-06	-1.41522	-0.464324
194388223	chr3:194388223:G:C	1.18928e-06	-1.55192	-0.57939
194388533	chr3:194388533:G:A	2.00028e-06	-1.38419	-0.22718
194388695	chr3:194388695:A:G	1.90553e-06	-1.43771	-0.22219
194388941	chr3:194388941:G:A	2.9616e-06	-1.33471e-10	-1.21893
194389009	chr3:194389009:C:T	3.71109e-06	-1.33471e-10	-0.993333
194389096	chr3:194389096:G:A	4.98411e-06	0.487465	-1.18587
194389111	chr3:194389111:A:G	1.5863e-05	1.61787	-1.15854
194389116	chr3:194389116:C:G	3.84484e-06	-1.33471e-10	-0.957927
194389276	chr3:194389276:C:T	1.71851e-06	-1.44138	-0.321823
194389459	chr3:194389459:C:T	1.13688e-05	0.633424	-0.507206
194389681	chr3:194389681:A:G	1.17304e-05	0.673579	-0.516053
194389705	chr3:194389705:C:T	1.1602e-05	0.639101	-0.49258
194389793	chr3:194389793:A:C	1.20801e-05	0.626289	-0.439387
194390155	chr3:194390155:T:G	1.13171e-05	0.629138	-0.507485
194390194	chr3:194390194:T:C	1.16741e-05	0.60135	-0.44864
194390221	chr3:194390221:T:C	1.10358e-05	0.565739	-0.469257
194390319	chr3:194390319:A:G	2.92936e-06	-1.33471e-10	-1.22988
194390600	chr3:194390600:C:A	3.09168e-06	-1.33471e-10	-1.17594
194390731	chr3:194390731:G:C	5.94796e-07	-1.62663	-1.19757
194390802	chr3:194390802:G:A	7.36504e-06	-1.33471e-10	-0.307915
194390893	chr3:194390893:T:C	6.68431e-07	-1.61822	-1.08927
194391500	chr3:194391500:G:A	1.01513e-05	1.06024	-1.04729
194391520	chr3:194391520:T:C	2.11327e-05	1.83329	-1.08713
194391622	chr3:194391622:A:G	3.78115e-06	-1.33471e-10	-0.974631
194391706	chr3:194391706:G:A	1.55236e-05	1.47909	-1.04139
194391850	chr3:194391850:A:G	5.12594e-06	-1.33471e-10	-0.670345
194392070	chr3:194392070:TTTA:T	5.91173e-06	-1.33471e-10	-0.52772
194392113	chr3:194392113:G:A	4.23717e-06	-1.33471e-10	-0.860763
194392142	chr3:194392142:C:A	2.07124e-05	1.10065	-0.374577
194392291	chr3:194392291:T:C	1.28782e-05	1.3005	-1.04962
194392347	chr3:194392347:A:G	6.19295e-07	-1.63942	-1.14441
194392771	chr3:194392771:C:G	4.82898e-06	-1.53817	0.808142
194392796	chr3:194392796:G:A	4.16581e-06	-1.33471e-10	-0.877748
194392900	chr3:194392900:A:G	3.2508e-06	-1.33471e-10	-1.12576
194392963	chr3:194392963:A:G	3.55685e-06	-1.33471e-10	-1.03578
194392986	chr3:194392986:T:C	3.52921e-06	-1.33471e-10	-1.04359
194393345	chr3:194393345:A:T	1.00696e-05	-1.33471e-10	0.00486347
194393363	chr3:194393363:T:C	7.76032e-07	-1.43616	-1.12206
194393600	chr3:194393600:G:A	3.9118e-06	-1.33471e-10	-0.94066
194393620	chr3:194393620:AG:A	3.9197e-06	-1.33471e-10	-0.938643
194393657	chr3:194393657:T:C	3.94624e-06	-1.33471e-10	-0.931897
194393841	chr3:194393841:T:C	3.94354e-06	-1.33471e-10	-0.932579
194393938	chr3:194393938:G:A	4.7523e-06	-1.33471e-10	-0.74603
194394203	chr3:194394203:T:C	3.8836e-06	-1.33471e-10	-0.947898
194394345	chr3:194394345:G:A	2.92962e-06	-1.33471e-10	-1.22979
194394369	chr3:194394369:A:G	4.88041e-06	-1.59382	0.874392
194394389	chr3:194394389:T:C	6.16182e-07	-1.6361	-1.15277
194394402	chr3:194394402:C:T	6.30999e-05	-1.33471e-10	1.84006
194394448	chr3:194394448:T:C	6.91984e-06	-1.52535	1.15509
194394519	chr3:194394519:A:G	7.16966e-06	-1.5523	1.2175
194394733	chr3:194394733:C:T	2.9442e-06	-1.33471e-10	-1.22482
194394783	chr3:194394783:C:T	0.000129031	-1.33471e-10	2.55539
194394825	chr3:194394825:C:A	3.33756e-06	-1.33471e-10	-1.09942
194394838	chr3:194394838:T:C	7.90075e-06	-1.5416	1.30389
194394852	chr3:194394852:T:C	7.10871e-06	-1.52132	1.17798
194394917	chr3:194394917:C:A	7.51132e-06	-1.50277	1.21452
194395048	chr3:194395048:C:T	7.38196e-06	-1.53994	1.23432
194395058	chr3:194395058:G:A	7.88866e-05	-1.33471e-10	2.06335
194395111	chr3:194395111:C:T	6.10458e-07	-1.63077	-1.16744
194395790	chr3:194395790:C:T	6.68828e-07	-1.56563	-1.14126
194395928	chr3:194395928:G:A	5.60201e-06	-1.33471e-10	-0.581533
194396225	chr3:194396225:C:T	6.1931e-07	-1.65118	-1.13263
194396262	chr3:194396262:A:G	6.18861e-07	-1.62603	-1.1585
194396266	chr3:194396266:C:A	6.17239e-07	-1.62594	-1.16122
194396391	chr3:194396391:C:G	6.57927e-07	-1.63383	-1.08949
194396413	chr3:194396413:T:C	5.82672e-07	-1.62637	-1.21842
194396726	chr3:194396726:A:G	3.2033e-05	-1.33471e-10	1.16211
194396994	chr3:194396994:C:T	2.9344e-06	-1.33471e-10	-1.22816
194397182	chr3:194397182:C:G	5.36122e-05	-1.33471e-10	1.67712
194397214	chr3:194397214:C:G	3.76481e-06	-1.33471e-10	-0.978961
194397434	chr3:194397434:C:T	2.92765e-06	-1.33471e-10	-1.23046
194397836	chr3:194397836:C:T	5.98348e-06	-0.515657	-2.69129e-10
194398012	chr3:194398012:G:C	2.92467e-06	-1.33471e-10	-1.23148
194398145	chr3:194398145:T:C	4.39855e-06	-0.823383	-2.69129e-10
194398317	chr3:194398317:CA:C	5.92862e-07	-1.63452	-1.19293
194398379	chr3:194398379:C:T	7.26804e-07	-1.61472	-1.00903
194398439	chr3:194398439:A:G	5.89676e-07	-1.65407	-1.17877
194398518	chr3:194398518:CAG:C	1.22291e-05	-1.33471e-10	0.199163
194398854	chr3:194398854:G:A	8.41771e-06	0.977077	-1.1514
194399450	chr3:194399450:T:C	7.92522e-05	-1.33471e-10	2.06798
194400079	chr3:194400079:T:C	5.03764e-06	-1.33471e-10	-0.687721
194400103	chr3:194400103:G:A	3.14365e-06	-1.33471e-10	-1.15928
194400269	chr3:194400269:A:G	5.6321e-06	0.512453	-1.08863
194400283	chr3:194400283:T:C	1.93121e-06	-0.418304	-1.22821
194401264	chr3:194401264:C:T	2.63298e-05	-1.33471e-10	0.966043
194401440	chr3:194401440:G:C	2.56016e-05	-1.33471e-10	0.937997
194401478	chr3:194401478:G:A	6.57163e-07	-1.65381	-1.07067
194401811	chr3:194401811:G:T	2.41432e-06	-0.305136	-1.1181
194401822	chr3:194401822:A:G	2.91446e-05	-1.33471e-10	1.06761
194402059	chr3:194402059:T:A	6.48753e-07	-1.52106	-1.2163
194402123	chr3:194402123:G:A	7.45154e-07	-1.57665	-1.02217
194402273	chr3:194402273:C:T	7.34391e-06	-0.310787	-2.69129e-10
194402555	chr3:194402555:T:A	4.07347e-06	-1.33471e-10	-0.900164
194402558	chr3:194402558:A:T	2.29075e-06	-1.1471	-0.328686
194403692	chr3:194403692:A:G	9.97672e-06	0.567819	-0.572223
194404741	chr3:194404741:T:G	3.60213e-06	-1.33471e-10	-1.02313
194404795	chr3:194404795:C:T	2.43836e-06	-0.568672	-0.844661
194405100	chr3:194405100:G:C	3.74817e-05	-1.33471e-10	1.31919
194405493	chr3:194405493:A:G	8.39367e-05	-1.33471e-10	2.1254
194406556	chr3:194406556:T:C	2.97794e-06	-1.33471e-10	-1.21343
194406888	chr3:194406888:C:T	7.02095e-07	-1.50958	-1.14877
194407386	chr3:194407386:T:C	1.94298e-06	-1.64044	-2.69129e-10
194407421	chr3:194407421:A:G	2.93467e-06	-1.33471e-10	-1.22806
194407737	chr3:194407737:C:T	4.82803e-05	-1.33471e-10	1.57237
194407756	chr3:194407756:A:G	2.73247e-05	-1.33471e-10	1.00313
194407767	chr3:194407767:T:C	6.93479e-07	-1.56274	-1.10795
194407829	chr3:194407829:A:T	3.70517e-06	-0.99493	-2.69129e-10
194407900	chr3:194407900:G:A	8.19235e-05	-1.33471e-10	2.10113
194408106	chr3:194408106:G:A	2.83191e-05	-1.33471e-10	1.03888
194408157	chr3:194408157:C:T	1.0056e-05	1.18159	-1.17808
194408165	chr3:194408165:A:G	3.66356e-06	-1.33471e-10	-1.00622
194408262	chr3:194408262:T:C	1.09452e-05	0.509666	-0.421422
194408653	chr3:194408653:A:T	2.99749e-06	-1.33471e-10	-1.20688
194408777	chr3:194408777:GGTTT:G	2.98864e-06	-1.33471e-10	-1.20984
194408996	chr3:194408996:C:T	8.89638e-05	-1.33471e-10	2.18357
194409124	chr3:194409124:A:G	2.92839e-06	-1.33471e-10	-1.23021
194409548	chr3:194409548:G:A	8.14187e-07	-1.41443	-1.09579
194409655	chr3:194409655:T:G	3.31633e-05	-1.33471e-10	1.19678
194409996	chr3:194409996:A:G	2.40103e-06	-0.917668	-0.511093
194410060	chr3:194410060:A:G	2.43011e-06	-0.867753	-0.548967
194410697	chr3:194410697:C:A	2.50807e-05	-1.33471e-10	0.917442
194410961	chr3:194410961:TG:T	3.11641e-06	-1.33471e-10	-1.16798
194411222	chr3:194411222:G:T	3.03483e-06	-1.33471e-10	-1.1945
194411627	chr3:194411627:C:G	4.84566e-05	-1.33471e-10	1.57601
194412668	chr3:194412668:C:A	1.1959e-05	0.176823	-2.69129e-10
194412739	chr3:194412739:G:T	4.53191e-06	-1.33471e-10	-0.793515
194413379	chr3:194413379:C:T	1.30136e-05	0.533734	-0.272397
194413404	chr3:194413404:T:A	4.62302e-06	-1.33471e-10	-0.773611
194414266	chr3:194414266:T:C	1.2345e-05	0.58977	-0.381174
194414741	chr3:194414741:T:C	1.94895e-06	-0.420602	-1.21677
194414921	chr3:194414921:T:C	7.45453e-07	-1.5401	-1.05833
194415326	chr3:194415326:G:A	3.01001e-06	-1.33471e-10	-1.20272
194415640	chr3:194415640:A:G	0.000486161	3.88188	-2.69129e-10
194416047	chr3:194416047:A:G	3.20506e-05	-1.33471e-10	1.16266
194416866	chr3:194416866:C:T	5.00755e-06	-1.33471e-10	-0.693713
194417316	chr3:194417316:G:A	3.81928e-06	-0.964598	-2.69129e-10
194417542	chr3:194417542:G:A	7.35908e-06	0.915908	-1.22463
194417705	chr3:194417705:G:A	5.55547e-06	-1.33471e-10	-0.589877
194417778	chr3:194417778:C:A	2.19267e-06	-0.88635	-0.63319
194418039	chr3:194418039:G:C	7.39545e-07	-1.45813	-1.14825
194418176	chr3:194418176:C:T	1.90112e-06	-0.45252	-1.2097
194418333	chr3:194418333:G:GT	4.97686e-06	-1.33471e-10	-0.69986
194418384	chr3:194418384:G:A	1.72953e-06	-0.531955	-1.22485
194418473	chr3:194418473:T:C	2.25431e-06	-0.892923	-0.598891
194418708	chr3:194418708:A:G	1.58159e-06	-0.644978	-1.20125
194419139	chr3:194419139:G:A	5.17631e-06	-1.33471e-10	-0.660566
194419568	chr3:194419568:A:G	6.84988e-05	-1.33471e-10	1.92216
194420131	chr3:194420131:A:G	4.2276e-06	-1.33471e-10	-0.863024
194420149	chr3:194420149:A:G	4.96778e-06	-1.33471e-10	-0.701686
194421809	chr3:194421809:G:A	3.0003e-06	-1.33471e-10	-1.20595
194422766	chr3:194422766:C:A	1.34725e-05	0.295989	-2.69129e-10
194422831	chr3:194422831:C:T	6.95266e-06	-1.33471e-10	-0.365534
194423674	chr3:194423674:A:T	4.08587e-06	-1.33471e-10	-0.897124
194424106	chr3:194424106:G:A	2.38021e-06	-0.362097	-1.07537
194424143	chr3:194424143:C:T	3.4092e-06	-0.254938	-0.823242
194424649	chr3:194424649:A:G	3.3626e-06	0.0327114	-1.12466
194424828	chr3:194424828:A:G	3.05331e-06	-1.33471e-10	-1.18843
194425081	chr3:194425081:A:G	8.18384e-07	-1.46534	-1.03974
194425117	chr3:194425117:C:T	2.92444e-06	-1.33471e-10	-1.23156
194425945	chr3:194425945:T:C	4.09031e-06	-1.33471e-10	-0.896037
194426218	chr3:194426218:G:A	3.26191e-06	-1.33471e-10	-1.12235
194426259	chr3:194426259:TA:T	4.13804e-06	-1.33471e-10	-0.884436
194426382	chr3:194426382:A:G	1.98827e-06	-1.61739	-2.69129e-10
194426821	chr3:194426821:C:T	2.09458e-06	-0.394401	-1.1709
194427274	chr3:194427274:G:A	2.90113e-06	-0.803566	-0.435994
194427442	chr3:194427442:C:T	3.09869e-06	-1.33471e-10	-1.17368
194427809	chr3:194427809:C:T	7.65385e-07	-1.53639	-1.03564
194427950	chr3:194427950:C:G	3.88628e-06	0.136493	-1.0837
194428652	chr3:194428652:G:A	6.80056e-07	-1.64229	-1.04795
194428952	chr3:194428952:T:G	2.66939e-05	-1.33471e-10	0.979778
194428971	chr3:194428971:G:A	5.15194e-06	-0.164119	-0.501166
194429461	chr3:194429461:C:T	5.78574e-06	-1.33471e-10	-0.549263
194429651	chr3:194429651:AT:A	3.44588e-06	-1.33471e-10	-1.06748
194430472	chr3:194430472:G:A	2.12981e-05	-1.33471e-10	0.75396
194430606	chr3:194430606:T:C	3.04181e-06	-1.33471e-10	-1.19221
194430698	chr3:194430698:A:G	1.96398e-06	-0.755711	-0.873973
194430738	chr3:194430738:C:A	3.2561e-06	-0.192414	-0.931715
194431593	chr3:194431593:T:C	1.34321e-06	-1.43078	-0.578816
194431944	chr3:194431944:G:A	4.00754e-06	-1.33471e-10	-0.916482
194432013	chr3:194432013:T:C	7.79952e-06	-1.33471e-10	-0.250596
194432044	chr3:194432044:C:G	1.2894e-06	-1.42073	-0.629744
194432364	chr3:194432364:C:T	3.11641e-06	-0.129748	-1.03823
194432630	chr3:194432630:A:C	4.1171e-06	-1.33471e-10	-0.889509
194432658	chr3:194432658:G:T	1.42345e-05	-1.33471e-10	0.351007
194432691	chr3:194432691:C:T	3.64806e-06	-1.33471e-10	-1.01046
194433203	chr3:194433203:T:TA	2.48104e-06	-0.290098	-1.10588
194433345	chr3:194433345:G:A	6.54728e-07	-1.63729	-1.09091
194433424	chr3:194433424:T:C	6.86655e-07	-1.63237	-1.04821
194433997	chr3:194433997:G:C	1.20087e-05	-1.33471e-10	0.180972
194434624	chr3:194434624:A:G	1.66601e-06	-0.570021	-1.22421
194434742	chr3:194434742:C:A	3.00215e-06	-1.33471e-10	-1.20533
194434746	chr3:194434746:G:A	8.08344e-07	-1.4439	-1.07353
194434914	chr3:194434914:C:T	2.93018e-06	-1.33471e-10	-1.22959
194435049	chr3:194435049:AAT:A	3.73757e-06	-1.33471e-10	-0.986223
194435185	chr3:194435185:T:C	3.22361e-06	-1.33471e-10	-1.13416
194435201	chr3:194435201:G:A	1.85969e-06	-1.64733	-0.0369184
194435209	chr3:194435209:C:T	7.24616e-07	-1.39521	-1.23156
194435339	chr3:194435339:A:T	8.31273e-07	-1.25938	-1.23007
194435685	chr3:194435685:G:A	2.62599e-06	-1.3392	-2.69129e-10
194435902	chr3:194435902:G:A	9.01494e-07	-1.48612	-0.922238
194436339	chr3:194436339:A:G	2.09549e-05	-1.33471e-10	0.737714
194436652	chr3:194436652:G:T	2.50179e-06	-1.38765	-2.69129e-10
194436734	chr3:194436734:G:A	1.08469e-05	-1.33471e-10	0.0792179
194437062	chr3:194437062:G:A	2.51627e-06	-1.38188	-2.69129e-10
194437281	chr3:194437281:A:T	6.59574e-07	-1.63886	-1.08196
194437837	chr3:194437837:A:G	6.54602e-07	-1.49681	-1.23158
194438390	chr3:194438390:C:T	3.94016e-06	-1.33471e-10	-0.933438
194439197	chr3:194439197:A:G	6.40621e-07	-1.63653	-1.11345
194440122	chr3:194440122:A:G	5.84221e-06	-1.33471e-10	-0.53955
194440595	chr3:194440595:T:C	2.31029e-05	-1.33471e-10	0.835299
194440765	chr3:194440765:G:A	3.22611e-06	-1.33471e-10	-1.13338
194440935	chr3:194440935:A:G	7.44208e-07	-1.64958	-0.95051
194441021	chr3:194441021:C:T	6.53751e-07	-1.50136	-1.22833
194441682	chr3:194441682:G:A	1.35711e-06	-1.37208	-0.62722
194443126	chr3:194443126:C:T	2.08232e-06	-0.54877	-1.0224
194443153	chr3:194443153:A:G	2.34749e-06	-0.219702	-1.23161
194443263	chr3:194443263:G:C	1.68642e-05	-1.33471e-10	0.520534
194443658	chr3:194443658:T:C	4.42215e-06	-1.33471e-10	-0.818034
194443963	chr3:194443963:T:C	2.36463e-05	-1.33471e-10	0.858548
194443980	chr3:194443980:T:C	1.10913e-06	-1.13188	-1.06921
194443995	chr3:194443995:GA:G	2.11514e-06	-0.508202	-1.04734
194444001	chr3:194444001:T:C	7.07108e-07	-1.62474	-1.0265
194444257	chr3:194444257:A:C	0.000367973	1.77974	1.82361
194444375	chr3:194444375:T:A	2.93447e-06	-1.33471e-10	-1.22813
194444436	chr3:194444436:C:A	3.84406e-06	-1.49361	0.535477
194445553	chr3:194445553:A:T	2.24174e-05	-1.33471e-10	0.805177
194445806	chr3:194445806:T:G	2.4544e-06	-1.40678	-2.69129e-10
194446096	chr3:194446096:T:C	2.25071e-06	-0.627016	-0.866397
194446133	chr3:194446133:C:A	3.01027e-06	-1.33471e-10	-1.20263
194446227	chr3:194446227:C:T	4.93976e-06	-0.707342	-2.69129e-10
194446457	chr3:194446457:C:T	4.96576e-06	-1.33471e-10	-0.702093
194446499	chr3:194446499:C:T	7.31417e-07	-1.6342	-0.983235
194446726	chr3:194446726:T:C	6.18542e-06	-0.175775	-0.306689
194447771	chr3:194447771:G:C	2.70884e-06	-0.22301	-1.08513
194448947	chr3:194448947:T:C	5.21086e-06	-1.33471e-10	-0.653914
194449197	chr3:194449197:C:T	1.94902e-06	-0.521547	-1.11578
194449269	chr3:194449269:G:A	7.02006e-07	-1.42878	-1.2297
194449454	chr3:194449454:T:C	2.42571e-06	-0.39997	-1.01857
194449507	chr3:194449507:G:A	1.9596e-06	-0.674808	-0.957109
194450060	chr3:194450060:T:C	2.97511e-06	-1.33471e-10	-1.21438
194450558	chr3:194450558:G:A	2.26152e-06	-1.48862	-2.69129e-10
194450873	chr3:194450873:T:A	7.27476e-06	-1.33471e-10	-0.320248
194451424	chr3:194451424:C:T	5.1804e-06	0.553059	-1.21284
194451496	chr3:194451496:A:C	2.7796e-06	-0.086907	-1.19544
194451541	chr3:194451541:C:T	2.96965e-06	-1.33471e-10	-1.21622
194452224	chr3:194452224:T:C	2.32563e-06	-0.338188	-1.12248
194452594	chr3:194452594:T:C	2.04728e-06	-0.486068	-1.10208
194452754	chr3:194452754:A:G	1.36705e-06	-0.951515	-1.04049
194453005	chr3:194453005:T:C	3.9512e-06	-1.33471e-10	-0.930639
194453356	chr3:194453356:G:A	3.09045e-06	-1.33471e-10	-1.17634
194453379	chr3:194453379:G:A	2.98417e-06	-1.33471e-10	-1.21134
194453491	chr3:194453491:C:T	2.50365e-05	0.915678	-2.69129e-10
194453576	chr3:194453576:G:A	1.81059e-05	-1.33471e-10	0.591579
194454065	chr3:194454065:A:G	1.53646e-06	-1.07308	-0.802098
194454296	chr3:194454296:T:C	2.99115e-06	-1.33471e-10	-1.209
194454550	chr3:194454550:T:C	1.79441e-06	-0.493596	-1.22639
194454685	chr3:194454685:T:C	5.32512e-06	-1.33471e-10	-0.632224
194454698	chr3:194454698:A:G	4.83413e-06	-1.33471e-10	-0.728958
194454785	chr3:194454785:C:T	5.22056e-06	-1.33471e-10	-0.652054
194454849	chr3:194454849:A:C	4.46014e-06	-1.33471e-10	-0.809479
194454869	chr3:194454869:T:C	3.82165e-06	-1.33471e-10	-0.963976
194455263	chr3:194455263:C:T	4.76772e-06	-0.1315	-0.611291
194455454	chr3:194455454:G:T	5.66395e-06	-1.33471e-10	-0.570538
194455983	chr3:194455983:C:A	5.31877e-06	0.0876515	-0.721069
194456019	chr3:194456019:G:A	3.95497e-06	-1.33471e-10	-0.929685
194456593	chr3:194456593:C:T	1.31904e-05	0.869264	-0.594437
194456800	chr3:194456800:T:C	2.7324e-06	-1.29948	-2.69129e-10
194457295	chr3:194457295:C:T	4.86271e-06	-1.33471e-10	-0.723063
194457564	chr3:194457564:T:C	1.08136e-05	-1.33471e-10	0.0761441
194458253	chr3:194458253:G:C	6.58163e-06	-1.33471e-10	-0.420376
194458284	chr3:194458284:T:C	4.80977e-06	-0.73401	-2.69129e-10
194458404	chr3:194458404:T:A	2.39485e-06	-1.37161	-0.0597301
194458478	chr3:194458478:C:T	1.1718e-06	-1.54188	-0.604237
194458952	chr3:194458952:A:C	4.1007e-06	-1.33471e-10	-0.893501
194459284	chr3:194459284:G:A	3.0081e-06	-1.33471e-10	-1.20335
194459561	chr3:194459561:G:A	7.66544e-07	-1.34208	-1.22844
194459918	chr3:194459918:A:G	2.6144e-06	-1.34362	-2.69129e-10
194459982	chr3:194459982:G:A	2.64932e-06	-1.33036	-2.69129e-10
194460489	chr3:194460489:T:C	1.35999e-06	-1.39718	-0.600005
194460596	chr3:194460596:T:C	5.84414e-06	-1.33471e-10	-0.53922
194461044	chr3:194461044:T:C	2.48692e-06	-1.39361	-2.69129e-10
194461100	chr3:194461100:T:C	5.77037e-06	-1.33471e-10	-0.551923
194461366	chr3:194461366:C:T	1.72954e-06	-0.529979	-1.22683
194461454	chr3:194461454:T:C	2.95236e-06	-1.33471e-10	-1.22205
194461569	chr3:194461569:G:C	2.51999e-06	-1.3804	-2.69129e-10
194462108	chr3:194462108:C:T	1.12035e-06	-1.52593	-0.665086
194462480	chr3:194462480:C:A	3.30423e-06	-1.33471e-10	-1.10945
194462577	chr3:194462577:A:T	1.84648e-06	-0.933616	-0.75776
194462581	chr3:194462581:G:A	3.3677e-06	-1.33471e-10	-1.09043
194463207	chr3:194463207:C:G	2.05642e-06	-0.789396	-0.794294
194463254	chr3:194463254:G:C	3.713e-06	-1.33471e-10	-0.992818
194463415	chr3:194463415:A:G	2.96152e-06	-1.33471e-10	-1.21896
194463516	chr3:194463516:G:C	3.75852e-06	-1.33471e-10	-0.980633
194463663	chr3:194463663:A:G	7.76966e-07	-1.60579	-0.951231
194463826	chr3:194463826:G:A	2.97125e-06	-1.33471e-10	-1.21568
194464455	chr3:194464455:A:G	4.83802e-06	-1.33471e-10	-0.728153
194464559	chr3:194464559:T:G	1.14307e-06	-1.53689	-0.634048
194464910	chr3:194464910:T:C	2.50376e-06	-0.189038	-1.19783
194464984	chr3:194464984:GGGAAGGA:G	6.4227e-07	-1.52803	-1.21938
194465001	chr3:194465001:A:T	4.47152e-06	-1.33471e-10	-0.80693
194465175	chr3:194465175:C:T	1.13395e-05	-1.33471e-10	0.123634
194465297	chr3:194465297:C:T	6.43147e-07	-1.51966	-1.22638
194465889	chr3:194465889:G:A	6.28033e-07	-1.64188	-1.12794
194465905	chr3:194465905:C:G	6.40428e-07	-1.52505	-1.22523
194466143	chr3:194466143:C:G	2.92745e-06	-1.33471e-10	-1.23053
194466312	chr3:194466312:T:C	3.00222e-06	-1.33471e-10	-1.20531
194467159	chr3:194467159:T:C	1.61711e-06	-0.97222	-0.851796
194467463	chr3:194467463:C:T	1.25083e-06	-1.44494	-0.635916
194467528	chr3:194467528:T:G	2.53285e-06	-1.37531	-2.69129e-10
194467556	chr3:194467556:CAATT:C	4.25604e-06	-1.33471e-10	-0.85632
194467656	chr3:194467656:C:G	6.7e-06	-1.33471e-10	-0.402552
194467754	chr3:194467754:T:TA	5.49445e-06	-1.33471e-10	-0.600921
194467958	chr3:194467958:T:C	2.69751e-06	-1.31233	-2.69129e-10
194468003	chr3:194468003:C:T	1.68572e-06	-0.953776	-0.828689
194468065	chr3:194468065:AT:A	8.51771e-07	-1.60368	-0.861411
194468102	chr3:194468102:C:T	5.95233e-07	-1.62032	-1.20314
194468949	chr3:194468949:C:T	2.86639e-06	-1.2516	-2.69129e-10
194469324	chr3:194469324:G:T	7.05758e-07	-1.59584	-1.0573
194469404	chr3:194469404:T:A	1.79718e-06	-0.935304	-0.783138
194469697	chr3:194469697:T:G	2.45925e-06	-0.244618	-1.16018
194469740	chr3:194469740:C:T	2.97128e-06	-1.33471e-10	-1.21567
194469916	chr3:194469916:T:C	6.33619e-06	-1.33471e-10	-0.458381
194469999	chr3:194469999:A:C	2.726e-06	-1.30182	-2.69129e-10
194470492	chr3:194470492:G:A	7.31527e-05	1.98789	-2.69129e-10
194470739	chr3:194470739:G:T	6.85359e-07	-1.4511	-1.23138
194470926	chr3:194470926:C:A	3.42435e-06	-1.33471e-10	-1.07375
194471015	chr3:194471015:C:T	1.58972e-06	-1.56714	-0.273964
194471153	chr3:194471153:T:A	8.69765e-06	-1.33471e-10	-0.141606
194471216	chr3:194471216:C:T	9.4426e-06	-1.33471e-10	-0.0594275
194471508	chr3:194471508:C:G	1.71814e-06	-0.932829	-0.830587
194471519	chr3:194471519:A:T	9.31832e-06	-1.33471e-10	-0.072677
194471581	chr3:194471581:T:C	1.53079e-06	-1.3984	-0.480472
194471633	chr3:194471633:C:T	4.16512e-06	-1.33471e-10	-0.877913
194471785	chr3:194471785:AAG:A	1.8494e-06	-0.847705	-0.842093
194471809	chr3:194471809:TG:T	2.64066e-06	-1.33363	-2.69129e-10
194471813	chr3:194471813:T:C	2.6442e-06	-1.33229	-2.69129e-10
194471895	chr3:194471895:CA:C	1.84162e-06	-0.83965	-0.854361
194472637	chr3:194472637:C:T	2.97318e-06	-1.33471e-10	-1.21503
194472752	chr3:194472752:A:G	2.31024e-06	-0.255801	-1.21151
194472764	chr3:194472764:T:C	7.00863e-07	-1.45377	-1.20633
194472900	chr3:194472900:A:T	6.21125e-07	-1.65034	-1.13054
194472917	chr3:194472917:A:G	2.99795e-06	-1.33471e-10	-1.20673
194472921	chr3:194472921:G:A	2.92669e-06	-1.33471e-10	-1.23079
194473367	chr3:194473367:A:G	2.09972e-06	-0.348034	-1.21482
194473384	chr3:194473384:A:G	2.55141e-06	-0.152222	-1.21579
194473466	chr3:194473466:T:C	3.39538e-06	-0.309092	-0.77315
194473604	chr3:194473604:C:T	5.94872e-07	-1.62519	-1.19888
194473832	chr3:194473832:T:C	1.47868e-06	-0.688303	-1.22521
194473913	chr3:194473913:A:G	4.69556e-06	-1.33471e-10	-0.758041
194474354	chr3:194474354:C:T	1.7364e-06	-0.939105	-0.81374
194474813	chr3:194474813:C:T	1.99024e-05	-1.33471e-10	0.686181
194474979	chr3:194474979:T:A	6.25941e-07	-1.62779	-1.14537
194475011	chr3:194475011:AG:A	2.25511e-05	0.811124	-2.69129e-10
194475396	chr3:194475396:G:C	6.30398e-07	-1.63725	-1.12882
194475538	chr3:194475538:G:A	1.9262e-06	-0.839149	-0.809961
194475549	chr3:194475549:G:A	9.91894e-07	-1.64913	-0.663664
194475609	chr3:194475609:A:G	6.70371e-06	-1.33471e-10	-0.401997
194476074	chr3:194476074:G:C	2.47904e-06	-1.39679	-2.69129e-10
194476419	chr3:194476419:A:C	2.57812e-06	-0.637514	-0.720085
194476910	chr3:194476910:A:G	1.54851e-05	-1.33471e-10	0.43522
194477847	chr3:194477847:G:T	3.07583e-06	-1.18109	-2.69129e-10
194477940	chr3:194477940:A:C	3.47965e-06	-1.33471e-10	-1.05773
194478054	chr3:194478054:G:C	4.08513e-06	-1.33471e-10	-0.897306
194478497	chr3:194478497:C:A	2.95891e-06	-1.33471e-10	-1.21984
194478746	chr3:194478746:T:C	1.45964e-06	-1.42643	-0.50004
194478988	chr3:194478988:T:C	5.62694e-06	-1.33471e-10	-0.577094
194479046	chr3:194479046:C:T	1.98885e-05	-1.33471e-10	0.685485
194479085	chr3:194479085:T:G	2.05595e-06	-0.434828	-1.14909
194480095	chr3:194480095:A:G	2.02397e-06	-1.65419	0.0545961
194480142	chr3:194480142:C:T	1.25667e-06	-1.39387	-0.682327
194480181	chr3:194480181:C:T	2.16687e-06	-1.6541	0.122727
194480184	chr3:194480184:C:T	7.51563e-07	-1.52206	-1.0682
194480239	chr3:194480239:C:A	2.95415e-06	-1.33471e-10	-1.22145
194480329	chr3:194480329:G:A	6.95e-06	-1.33471e-10	-0.365918
194480435	chr3:194480435:CA:C	6.69951e-07	-1.64065	-1.06456
194480439	chr3:194480439:G:A	3.40163e-06	-1.33471e-10	-1.0804
194480506	chr3:194480506:T:G	6.95324e-06	-1.33471e-10	-0.365451
194480670	chr3:194480670:T:C	3.70771e-06	-0.994244	-2.69129e-10
194480982	chr3:194480982:G:C	7.32353e-07	-1.3866	-1.22955
194481284	chr3:194481284:G:A	7.2551e-06	-1.33471e-10	-0.322954
194481425	chr3:194481425:A:G	7.9094e-07	-1.37905	-1.16015
194481643	chr3:194481643:C:T	6.15613e-06	-1.33471e-10	-0.48721
194482043	chr3:194482043:A:G	1.1371e-06	-1.11376	-1.06242
194482131	chr3:194482131:G:A	5.59386e-06	-1.33471e-10	-0.582989
194482172	chr3:194482172:A:AAAAT	3.30751e-06	-1.33471e-10	-1.10846
194483054	chr3:194483054:C:T	1.70023e-06	-0.546692	-1.22721
194483500	chr3:194483500:G:A	5.01624e-06	-1.33471e-10	-0.691978
194483515	chr3:194483515:A:C	2.42466e-06	-0.727291	-0.691676
194483521	chr3:194483521:T:G	1.37346e-06	-1.43604	-0.551291
194483547	chr3:194483547:G:A	6.57655e-07	-1.55743	-1.1663
194483635	chr3:194483635:A:G	8.2209e-05	-1.33471e-10	2.10461
194483640	chr3:194483640:C:T	2.93603e-06	-1.33471e-10	-1.2276
194483808	chr3:194483808:T:A	2.50735e-06	-1.64223	0.256795
194483875	chr3:194483875:G:A	9.29093e-07	-1.64855	-0.729659
194484372	chr3:194484372:A:C	1.52463e-05	-1.33471e-10	0.419678
194484500	chr3:194484500:G:A	2.7607e-06	-1.55348	0.264302
194484627	chr3:194484627:T:C	5.20657e-06	-1.33471e-10	-0.654738
194485132	chr3:194485132:T:C	6.6759e-07	-1.62194	-1.0868
194485381	chr3:194485381:A:C	1.45272e-06	-1.56029	-0.370933
194485665	chr3:194485665:T:C	2.79106e-06	-1.27824	-2.69129e-10
194485876	chr3:194485876:C:T	7.81369e-07	-1.55363	-0.997734
194486026	chr3:194486026:C:T	2.03077e-06	-1.59624	-2.69129e-10
194486258	chr3:194486258:C:G	6.27811e-07	-1.64272	-1.12746
194486305	chr3:194486305:A:C	7.41001e-07	-1.64058	-0.963832
194486308	chr3:194486308:C:G	7.54567e-07	-1.6436	-0.942674
194486323	chr3:194486323:A:T	3.77652e-06	-1.4505	0.474642
194486554	chr3:194486554:C:A	5.78517e-07	-1.65254	-1.19941
194486618	chr3:194486618:G:T	2.33724e-06	-1.45569	-2.69129e-10
194487093	chr3:194487093:G:T	2.95956e-06	-1.33471e-10	-1.21962
194487129	chr3:194487129:T:C	4.99174e-06	-1.33471e-10	-0.696875
194487259	chr3:194487259:A:G	3.62839e-06	-1.27519	0.259322
194488047	chr3:194488047:C:G	3.49851e-06	-1.33471e-10	-1.05232
194488239	chr3:194488239:AT:A	2.10005e-06	-1.43811	-0.124583
194488279	chr3:194488279:A:G	2.86361e-06	-1.47805	0.225474
194488378	chr3:194488378:C:T	2.78058e-06	-1.47337	0.191367
194488433	chr3:194488433:C:T	5.7173e-07	-1.63464	-1.22911
194488579	chr3:194488579:C:G	3.0682e-06	-1.33471e-10	-1.18357
194488710	chr3:194488710:T:A	5.48592e-06	-1.33471e-10	-0.602474
194488723	chr3:194488723:G:A	5.31766e-06	-1.33471e-10	-0.633625
194488936	chr3:194488936:G:C	2.09275e-06	-1.56618	-2.69129e-10
194489247	chr3:194489247:C:A	3.16176e-06	-1.33471e-10	-1.15353
194489593	chr3:194489593:A:C	1.96921e-06	-1.62703	-2.69129e-10
194489677	chr3:194489677:A:G	5.22687e-06	-1.33471e-10	-0.650846
194489740	chr3:194489740:A:G	5.07004e-06	-1.33471e-10	-0.681311
194490033	chr3:194490033:T:C	3.01201e-06	0.0239399	-1.22599
194490190	chr3:194490190:A:G	2.99879e-06	-1.40757	0.201118
194490515	chr3:194490515:G:A	2.02327e-05	-1.33471e-10	0.702642
194490872	chr3:194490872:A:G	8.91253e-06	-1.18869	1.07149
194490991	chr3:194490991:T:A	1.68426e-06	-1.51902	-0.264312
194491017	chr3:194491017:G:A	9.29581e-06	-1.33471e-10	-0.0750946
194492244	chr3:194492244:C:T	5.01342e-06	-1.33471e-10	-0.692541
194492489	chr3:194492489:C:T	5.59152e-06	-0.583408	-2.69129e-10
194492593	chr3:194492593:T:C	1.72751e-05	-1.33471e-10	0.544609
194492648	chr3:194492648:G:T	1.91644e-06	-1.65419	-2.69129e-10
194492731	chr3:194492731:C:T	1.18232e-05	-1.33471e-10	0.165404
194492803	chr3:194492803:T:G	7.00232e-07	-1.46325	-1.19775
194492977	chr3:194492977:C:T	1.68615e-05	-1.33471e-10	0.520371
194492989	chr3:194492989:G:A	5.20936e-06	-1.33471e-10	-0.654201
194493571	chr3:194493571:C:T	1.91888e-06	-1.65292	-2.69129e-10
194493637	chr3:194493637:C:CA	8.33582e-06	-1.33471e-10	-0.184097
194493807	chr3:194493807:C:T	3.90495e-06	-1.33471e-10	-0.942414
194494215	chr3:194494215:G:A	7.0421e-07	-1.43524	-1.2201
194494752	chr3:194494752:G:A	8.0103e-06	-1.33471e-10	-0.223931
194495394	chr3:194495394:T:C	5.29328e-06	-1.33471e-10	-0.63822
194495497	chr3:194495497:A:G	3.03134e-06	-0.249516	-0.946138
194495510	chr3:194495510:G:A	4.4161e-06	-1.33471e-10	-0.819402
194495692	chr3:194495692:G:A	2.97522e-06	-1.33471e-10	-1.21434
194495952	chr3:194495952:C:T	2.3715e-06	-0.367138	-1.074
194496091	chr3:194496091:T:C	9.73994e-07	-1.1526	-1.17841
194497280	chr3:194497280:C:T	3.37415e-06	-0.0785205	-1.01
194497532	chr3:194497532:C:T	5.24076e-06	-1.33471e-10	-0.648193
194497714	chr3:194497714:C:T	2.88728e-06	-0.160614	-1.08373
194497918	chr3:194497918:A:T	2.92476e-06	-1.33471e-10	-1.23145
194498003	chr3:194498003:T:C	5.65499e-06	-1.25949	0.687368
194498203	chr3:194498203:ATCT:A	4.21257e-06	-1.33471e-10	-0.866587
194498264	chr3:194498264:G:A	3.33213e-06	-1.33471e-10	-1.10105
194498412	chr3:194498412:T:A	2.72375e-06	-0.185486	-1.11716
194498630	chr3:194498630:A:G	2.99718e-06	-1.33471e-10	-1.20699
194498684	chr3:194498684:A:G	6.4605e-06	-1.33471e-10	-0.438952
194498813	chr3:194498813:G:A	3.73874e-06	-1.33471e-10	-0.985911
194498827	chr3:194498827:A:T	3.70738e-06	0.207099	-1.20143
194498837	chr3:194498837:G:A	9.98817e-07	-1.07453	-1.23131
194498971	chr3:194498971:A:G	3.90953e-06	-1.33471e-10	-0.941243
194499003	chr3:194499003:G:A	2.79218e-06	-0.238579	-1.03926
194499184	chr3:194499184:A:G	1.23243e-06	-1.12337	-0.972297
194499337	chr3:194499337:T:C	1.3374e-05	-1.33471e-10	0.288651
194499506	chr3:194499506:GA:G	2.96427e-06	-0.125074	-1.09295
194499729	chr3:194499729:T:C	1.24507e-06	-1.22188	-0.863579
194499732	chr3:194499732:C:T	2.89135e-06	-0.219328	-1.02361
194499734	chr3:194499734:A:C	3.14223e-06	-0.0818276	-1.0779
194500131	chr3:194500131:G:A	2.70729e-06	-0.183903	-1.12481
194500316	chr3:194500316:C:T	1.51348e-06	-0.719643	-1.1706
194500893	chr3:194500893:G:A	1.34131e-05	1.1925	-0.900928
194501280	chr3:194501280:T:C	1.85613e-06	-0.579563	-1.1066
194501449	chr3:194501449:A:G	2.1897e-06	-0.294128	-1.22676
194501492	chr3:194501492:A:G	2.57344e-06	-1.35942	-2.69129e-10
194501581	chr3:194501581:A:C	5.77264e-07	-1.62611	-1.228
194501891	chr3:194501891:C:T	3.20408e-06	-1.33471e-10	-1.14024
194502853	chr3:194502853:C:T	2.37284e-06	-0.217272	-1.2233
194503236	chr3:194503236:T:G	4.01535e-06	-1.33471e-10	-0.914533
194503364	chr3:194503364:C:G	3.80192e-06	-1.33471e-10	-0.969152
194503589	chr3:194503589:A:C	3.14376e-06	-1.33471e-10	-1.15924
194503668	chr3:194503668:C:T	1.31394e-05	-1.33471e-10	0.270953
194503800	chr3:194503800:A:G	2.02407e-06	-1.59955	-2.69129e-10
194503939	chr3:194503939:A:G	3.3778e-06	-1.33471e-10	-1.08743
194503977	chr3:194503977:G:T	4.28026e-06	0.0485557	-0.8992
194504034	chr3:194504034:C:T	3.44505e-05	1.68636	-0.451494
194504318	chr3:194504318:G:A	2.88624e-06	-0.135434	-1.10927
194504352	chr3:194504352:A:G	1.65913e-06	-1.117	-0.681361
194504525	chr3:194504525:G:A	6.48452e-07	-1.55475	-1.18307
194504955	chr3:194504955:G:A	4.77636e-06	-1.33471e-10	-0.740981
194504977	chr3:194504977:C:T	2.9264e-06	-1.33471e-10	-1.23089
194505047	chr3:194505047:T:C	2.93294e-06	-1.33471e-10	-1.22865
194505142	chr3:194505142:G:A	9.44426e-07	-1.54383	-0.818003
194505179	chr3:194505179:G:A	1.01031e-06	-1.06576	-1.22865
194505253	chr3:194505253:CAA:C	1.07423e-06	-1.0031	-1.22996
194505336	chr3:194505336:G:A	1.04228e-06	-1.03342	-1.22983
194505602	chr3:194505602:T:C	1.2093e-05	-1.33471e-10	0.187972
194505757	chr3:194505757:C:A	1.02267e-06	-1.05178	-1.23046
194505796	chr3:194505796:T:C	1.15234e-06	-0.932492	-1.23037
194505904	chr3:194505904:A:T	1.27382e-06	-0.937548	-1.12509
194505923	chr3:194505923:C:A	2.94187e-06	-1.33471e-10	-1.22561
194505925	chr3:194505925:C:A	1.08878e-06	-0.988061	-1.23154
194506080	chr3:194506080:C:T	3.14746e-06	-1.15806	-2.69129e-10
194506148	chr3:194506148:G:A	2.92546e-06	-1.33471e-10	-1.23121
194506164	chr3:194506164:A:G	8.73067e-07	-1.22072	-1.21969
194506799	chr3:194506799:A:G	2.52364e-06	-0.660806	-0.718149
194506804	chr3:194506804:A:G	2.52505e-06	-0.657947	-0.720449
194506805	chr3:194506805:A:G	2.40949e-06	-0.704849	-0.720394
194506926	chr3:194506926:C:T	9.86454e-06	-1.33471e-10	-0.0157122
194507140	chr3:194507140:A:G	1.03029e-06	-1.28126	-0.993561
194507143	chr3:194507143:G:A	1.91685e-06	-1.65397	-2.69129e-10
194507146	chr3:194507146:C:A	7.35851e-07	-1.61965	-0.991731
194507151	chr3:194507151:T:C	9.27404e-07	-1.17639	-1.20364
194507272	chr3:194507272:A:T	1.08025e-06	-1.16525	-1.06221
194507580	chr3:194507580:C:T	1.08053e-05	1.07018	-0.994798
194507835	chr3:194507835:A:G	7.04078e-07	-1.46323	-1.1923
194507895	chr3:194507895:C:T	5.0015e-06	0.523422	-1.21834
194507936	chr3:194507936:G:A	2.072e-06	-1.57615	-2.69129e-10
194507970	chr3:194507970:G:T	2.51277e-06	-0.305962	-1.07731
194508217	chr3:194508217:C:A	2.9565e-06	-1.33471e-10	-1.22065
194508285	chr3:194508285:G:A	2.32618e-05	-1.45502	2.29717
194508376	chr3:194508376:C:T	6.70029e-06	-0.800824	0.398316
194508430	chr3:194508430:A:G	1.64393e-06	-0.99918	-0.808392
194508456	chr3:194508456:A:G	1.63061e-06	-0.997595	-0.818107
194508575	chr3:194508575:T:G	9.79262e-07	-1.36596	-0.959651
194508863	chr3:194508863:AC:A	4.16014e-06	-1.33471e-10	-0.87911
194509018	chr3:194509018:T:C	3.01168e-06	-1.33471e-10	-1.20216
194509073	chr3:194509073:G:GT	9.9236e-07	-1.09495	-1.21737
194509081	chr3:194509081:C:A	2.95811e-06	-1.33471e-10	-1.22011
194509290	chr3:194509290:G:GT	1.39677e-05	-1.33471e-10	0.332091
194509683	chr3:194509683:C:T	2.92436e-06	-1.33471e-10	-1.23158
194509726	chr3:194509726:A:G	1.42517e-06	-1.14657	-0.803798
194509727	chr3:194509727:G:T	3.49231e-06	-1.33471e-10	-1.0541
194509905	chr3:194509905:C:G	3.97726e-06	-1.33471e-10	-0.924065
194509947	chr3:194509947:G:A	4.51965e-06	-1.33471e-10	-0.796224
194510166	chr3:194510166:A:G	3.26598e-06	-1.1211	-2.69129e-10
194510196	chr3:194510196:A:G	1.93012e-06	-1.64708	-2.69129e-10
194510263	chr3:194510263:A:T	7.92046e-06	-1.33471e-10	-0.23521
194510401	chr3:194510401:G:A	3.38063e-06	-1.33471e-10	-1.0866
194510573	chr3:194510573:C:T	4.27429e-06	-1.33471e-10	-0.85204
194510728	chr3:194510728:A:G	5.69368e-07	-1.64321	-1.22468
194510969	chr3:194510969:G:A	6.71999e-07	-1.56744	-1.13472
194510971	chr3:194510971:G:C	3.84561e-06	-1.33471e-10	-0.957727
194511455	chr3:194511455:C:T	4.75874e-06	-0.744676	-2.69129e-10
194511497	chr3:194511497:C:T	8.80737e-06	-1.33471e-10	-0.12907
194511686	chr3:194511686:C:A	8.51064e-06	-1.33471e-10	-0.163342
194511892	chr3:194511892:G:A	5.62527e-07	-1.65278	-1.2272
194512512	chr3:194512512:C:A	3.44163e-06	-1.33471e-10	-1.06871
194512546	chr3:194512546:A:G	6.1296e-07	-1.57715	-1.21696
194512573	chr3:194512573:G:A	3.43117e-06	-1.33471e-10	-1.07176
194512591	chr3:194512591:A:C	1.94442e-06	-1.63969	-2.69129e-10
194512709	chr3:194512709:G:A	6.21933e-06	-0.476996	-2.69129e-10
194512771	chr3:194512771:A:G	8.06756e-07	-1.56762	-0.95177
194512809	chr3:194512809:G:A	1.56196e-06	-1.53497	-0.323744
194512832	chr3:194512832:A:T	2.99999e-06	-1.33471e-10	-1.20605
194513121	chr3:194513121:G:GA	8.51064e-06	-1.33471e-10	-0.163342
194513233	chr3:194513233:G:A	1.97786e-06	-1.62264	-2.69129e-10
194513273	chr3:194513273:A:C	5.04673e-05	2.17848	-0.561816
194513361	chr3:194513361:T:C	2.98447e-06	-1.33471e-10	-1.21124
194513431	chr3:194513431:T:C	6.07541e-07	-1.62023	-1.18277
194513770	chr3:194513770:A:G	9.18e-07	-1.32026	-1.06995
194513884	chr3:194513884:TTTC:T	2.92436e-06	-1.33471e-10	-1.23158
194514089	chr3:194514089:G:A	6.56813e-07	-1.50711	-1.2179
194514709	chr3:194514709:G:A	1.69157e-06	-0.553972	-1.22503
194514801	chr3:194514801:T:C	8.41738e-07	-1.48745	-0.989497
194514897	chr3:194514897:C:T	2.65751e-06	-0.157562	-1.16971
194514918	chr3:194514918:T:C	5.36941e-06	-1.33471e-10	-0.623941
194514949	chr3:194514949:C:T	5.84241e-06	-1.33471e-10	-0.539515
194515101	chr3:194515101:TA:T	7.4203e-07	-1.40349	-1.19953
194515103	chr3:194515103:TTA:T	7.66848e-07	-1.37974	-1.19039
194515151	chr3:194515151:G:A	3.05916e-06	-1.33471e-10	-1.18652
194515213	chr3:194515213:C:T	1.90374e-06	-0.49038	-1.17046
194515332	chr3:194515332:T:C	1.2476e-06	-1.24697	-0.836468
194515377	chr3:194515377:A:C	9.6128e-07	-1.1198	-1.22435
194515422	chr3:194515422:G:A	3.89708e-05	-1.33471e-10	1.35815
194515606	chr3:194515606:T:A	1.14594e-06	-1.08466	-1.08378
194515999	chr3:194515999:G:A	9.86155e-06	-1.33471e-10	-0.016016
194516105	chr3:194516105:T:C	3.22647e-06	-1.33471e-10	-1.13327
194516296	chr3:194516296:T:C	1.18889e-06	-1.14527	-0.98637
194516454	chr3:194516454:A:G	1.2382e-05	-1.64519	1.85677
194516624	chr3:194516624:G:A	8.04985e-07	-1.30568	-1.21591
194517169	chr3:194517169:T:C	5.00328e-06	-1.33471e-10	-0.694565
194517340	chr3:194517340:C:T	3.06882e-06	-0.255194	-0.928171
194517595	chr3:194517595:C:T	9.04721e-06	-1.33471e-10	-0.102202
194517606	chr3:194517606:G:A	2.56784e-06	-0.778799	-0.582793
194517661	chr3:194517661:C:T	9.25078e-07	-1.22253	-1.16
194518160	chr3:194518160:T:C	6.55269e-06	0.306788	-0.731571
194518423	chr3:194518423:A:G	8.74739e-07	-1.2119	-1.22659
194518755	chr3:194518755:G:A	3.09693e-06	-1.33471e-10	-1.17425
194518858	chr3:194518858:T:C	5.58182e-06	-0.381183	-0.20396
194519061	chr3:194519061:C:T	6.93539e-06	-1.33471e-10	-0.368022
194519130	chr3:194519130:C:T	2.19005e-06	-1.06719	-0.453538
194519185	chr3:194519185:G:A	9.71455e-06	0.394367	-0.425401
194519194	chr3:194519194:G:A	2.02334e-06	-1.63803	0.0381171
194519230	chr3:194519230:T:C	3.61414e-06	-1.33471e-10	-1.01981
194519412	chr3:194519412:A:G	3.24135e-06	-1.33471e-10	-1.12867
194519519	chr3:194519519:G:A	2.26711e-06	-1.13309	-0.353065
194519705	chr3:194519705:T:C	5.95462e-06	-0.471855	-0.048636
194519744	chr3:194519744:A:T	2.25771e-06	-1.1305	-0.359809
194519838	chr3:194519838:A:T	6.45551e-06	-0.411553	-0.0281727
194519926	chr3:194519926:C:T	3.77647e-06	-1.33471e-10	-0.975869
194519978	chr3:194519978:T:C	2.13732e-05	-1.33471e-10	0.75748
194520072	chr3:194520072:C:T	2.95805e-06	-1.33471e-10	-1.22013
194520164	chr3:194520164:C:A	2.97619e-06	-1.33471e-10	-1.21401
194520294	chr3:194520294:G:A	7.91449e-06	-0.235963	-2.69129e-10
194520531	chr3:194520531:T:C	2.29859e-05	-1.33471e-10	0.830221
194520599	chr3:194520599:G:A	3.63777e-06	-1.33471e-10	-1.01329
194521029	chr3:194521029:G:T	2.04247e-06	-1.16661	-0.423888
194521261	chr3:194521261:A:C	6.45636e-07	-1.58623	-1.15595
194521263	chr3:194521263:A:G	2.92829e-06	-1.33471e-10	-1.23024
194521403	chr3:194521403:A:G	7.18125e-07	-1.46311	-1.17266
194521428	chr3:194521428:T:C	4.01857e-06	-1.33471e-10	-0.913732
194521513	chr3:194521513:G:A	7.18408e-06	-1.33471e-10	-0.332792
194521612	chr3:194521612:T:C	3.09391e-06	-1.33471e-10	-1.17522
194521763	chr3:194521763:G:C	1.66977e-06	-1.06787	-0.72411
194521920	chr3:194521920:C:A	3.03484e-06	-1.33471e-10	-1.1945
194521925	chr3:194521925:C:T	1.69889e-06	-1.04018	-0.734504
194522284	chr3:194522284:C:A	2.96562e-06	-1.33471e-10	-1.21757
194522395	chr3:194522395:A:C	8.32062e-06	-1.33471e-10	-0.185923
194522438	chr3:194522438:A:G	3.16889e-06	-1.33471e-10	-1.15128
194522489	chr3:194522489:G:A	9.42725e-06	-0.0610546	-2.69129e-10
194522542	chr3:194522542:G:T	1.03027e-05	0.0277466	-2.69129e-10
194522584	chr3:194522584:C:T	9.48053e-06	-0.0554183	-2.69129e-10
194522589	chr3:194522589:T:C	9.89809e-06	-0.0123171	-2.69129e-10
194522621	chr3:194522621:G:A	2.97639e-06	-1.33471e-10	-1.21395
194522650	chr3:194522650:A:G	9.07803e-06	-0.0988014	-2.69129e-10
194523262	chr3:194523262:A:G	2.68341e-06	-1.31757	-2.69129e-10
194523274	chr3:194523274:C:T	7.28233e-06	-1.33471e-10	-0.319208
194523325	chr3:194523325:T:C	3.10387e-06	-1.33471e-10	-1.17201
194523368	chr3:194523368:T:C	1.06224e-05	-1.33471e-10	0.0583095
194523467	chr3:194523467:C:T	4.83732e-06	-1.33471e-10	-0.728299
194523547	chr3:194523547:G:A	8.36849e-07	-1.64909	-0.833677
194523595	chr3:194523595:G:C	4.07369e-06	-0.781405	-0.118704
194523930	chr3:194523930:G:A	2.97663e-06	-1.33471e-10	-1.21387
194524280	chr3:194524280:C:G	9.8033e-06	-1.33471e-10	-0.0219396
194524436	chr3:194524436:T:TC	1.13881e-06	-1.17958	-0.995097
194524510	chr3:194524510:A:C	3.26914e-06	-1.33471e-10	-1.12013
194524587	chr3:194524587:T:C	7.17024e-05	2.14253	-0.174662
194524914	chr3:194524914:G:A	9.78267e-07	-1.41407	-0.912561
194524945	chr3:194524945:TG:T	3.47925e-06	-1.33471e-10	-1.05784
194525065	chr3:194525065:A:G	0.000544741	4.67501	-0.679363
194525082	chr3:194525082:T:G	8.26436e-07	-1.32308	-1.17221
194525114	chr3:194525114:T:C	9.09245e-07	-1.21987	-1.17993
194525178	chr3:194525178:A:T	4.26841e-06	-1.33471e-10	-0.853418
194525202	chr3:194525202:G:T	9.64451e-07	-1.1163	-1.22455
194525538	chr3:194525538:G:A	3.06861e-06	-1.33471e-10	-1.18344
194525712	chr3:194525712:G:A	7.67319e-06	-1.33471e-10	-0.266927
194525730	chr3:194525730:A:G	0.000499186	4.57903	-0.670713
194525864	chr3:194525864:C:T	5.7203e-06	-0.560637	-2.69129e-10
194525880	chr3:194525880:C:T	6.85237e-05	1.92252	-2.69129e-10
194526021	chr3:194526021:G:C	1.12642e-06	-1.62863	-0.556987
194526081	chr3:194526081:C:T	1.13791e-06	-1.64883	-0.526639
194526122	chr3:194526122:G:A	7.22171e-06	-1.33471e-10	-0.327568
194526161	chr3:194526161:T:C	1.93888e-06	-1.64255	-2.69129e-10
194526187	chr3:194526187:C:G	4.41894e-06	-1.33471e-10	-0.818758
194526224	chr3:194526224:T:C	7.18338e-06	-1.33471e-10	-0.332889
194526390	chr3:194526390:CTCTGGAAGGCTAGGATCATATTGCGCATCATTGTATCTTCTTTG:C	1.3174e-06	-1.64269	-0.386308
194526452	chr3:194526452:G:A	1.92952e-06	-1.64739	-2.69129e-10
194526634	chr3:194526634:A:G	1.1019e-06	-1.64644	-0.56118
194526751	chr3:194526751:A:G	4.02841e-06	-1.33471e-10	-0.911288
194526899	chr3:194526899:T:C	1.05342e-06	-1.62206	-0.630561
194527307	chr3:194527307:C:A	1.02436e-06	-1.63914	-0.641453
194527336	chr3:194527336:G:A	3.54115e-06	-1.33471e-10	-1.04021
194527452	chr3:194527452:CAAAG:C	1.42189e-06	-0.827669	-1.125
194527539	chr3:194527539:C:T	4.67604e-06	-1.33471e-10	-0.762207
194527706	chr3:194527706:G:A	7.83437e-06	-1.33471e-10	-0.246139
194527721	chr3:194527721:C:T	1.03279e-06	-1.63698	-0.635416
194527752	chr3:194527752:G:A	3.14011e-06	-1.33471e-10	-1.1604
194527773	chr3:194527773:A:C	8.40851e-06	0.350294	-0.525709
194528734	chr3:194528734:G:A	5.62753e-07	-1.65031	-1.22926
194528825	chr3:194528825:C:T	1.94391e-06	-1.63996	-2.69129e-10
194528834	chr3:194528834:T:G	4.99877e-06	-1.33471e-10	-0.695468
194528909	chr3:194528909:G:A	9.80835e-07	-1.6424	-0.68161
194528951	chr3:194528951:T:C	3.02678e-06	-1.33471e-10	-1.19716
194529235	chr3:194529235:T:A	7.86864e-07	-1.65364	-0.890715
194529335	chr3:194529335:G:A	2.3051e-06	-1.43087	-0.0386673
194529547	chr3:194529547:A:T	9.65912e-07	-1.63929	-0.700052
194529715	chr3:194529715:G:C	7.76523e-06	-0.255003	-2.69129e-10
194529879	chr3:194529879:T:C	1.02627e-06	-1.63608	-0.642651
194529972	chr3:194529972:A:T	2.94251e-06	-1.33471e-10	-1.2254
194530206	chr3:194530206:A:G	9.87612e-07	-1.64134	-0.675781
194530293	chr3:194530293:T:C	0.000435354	3.45324	0.318264
194530617	chr3:194530617:T:C	1.98038e-06	-1.62137	-2.69129e-10
194530809	chr3:194530809:T:TATAGTAAAGTATATAGTAA	3.32848e-06	-1.33471e-10	-1.10214
194530810	chr3:194530810:C:CATA	3.328e-06	-1.33471e-10	-1.10229
194530899	chr3:194530899:G:A	3.46595e-06	0.0876679	-1.14934
194531023	chr3:194531023:A:G	3.52444e-06	-1.33471e-10	-1.04494
194531084	chr3:194531084:A:T	3.41425e-06	-1.33471e-10	-1.0767
194531092	chr3:194531092:G:T	1.94379e-06	-1.64002	-2.69129e-10
194531155	chr3:194531155:A:G	3.37774e-06	-1.33471e-10	-1.08745
194531235	chr3:194531235:G:T	6.818e-07	-1.60613	-1.08154
194531395	chr3:194531395:G:A	4.27588e-06	-1.38032	0.528655
194531434	chr3:194531434:G:A	1.00482e-06	-1.16333	-1.13652
194531467	chr3:194531467:G:A	6.51661e-07	-1.55518	-1.17771
194531482	chr3:194531482:C:T	1.09252e-06	-1.12845	-1.08772
194531575	chr3:194531575:C:T	1.01311e-06	-1.16348	-1.12815
194531639	chr3:194531639:G:A	6.87157e-06	-1.33471e-10	-0.377267
194531845	chr3:194531845:G:A	0.00104749	5.36598	-0.716489
194531891	chr3:194531891:G:A	0.000699183	4.96088	-0.715626
194531946	chr3:194531946:G:A	0.000745643	4.88027	-0.570681
194531961	chr3:194531961:T:TA	2.50107e-05	-1.33471e-10	0.914646
194532008	chr3:194532008:T:C	1.07052e-06	-1.01699	-1.21953
194532041	chr3:194532041:T:A	7.97152e-07	-1.50121	-1.03016
194532337	chr3:194532337:G:A	2.92439e-06	-1.33471e-10	-1.23157
194532539	chr3:194532539:C:T	0.000751114	4.98076	-0.663865
194532712	chr3:194532712:G:A	0.00083199	4.94877	-0.529605
194532764	chr3:194532764:G:A	8.99703e-07	-1.63946	-0.770894
194533102	chr3:194533102:CCCCCTGTTCCCTAGAGGTTGAG:C	5.87283e-07	-1.60711	-1.22979
194533236	chr3:194533236:C:T	8.01768e-07	-1.48271	-1.04289
194533360	chr3:194533360:T:G	1.11122e-05	-1.33471e-10	0.103382
194533918	chr3:194533918:G:A	0.00079954	5.04855	-0.669177
194533980	chr3:194533980:G:A	1.05205e-05	-1.33471e-10	0.0486673
194534059	chr3:194534059:C:G	1.02193e-06	-1.63522	-0.647744
194534327	chr3:194534327:G:A	2.94156e-06	-1.33471e-10	-1.22572
194534393	chr3:194534393:G:A	0.000730437	4.9986	-0.709612
194534449	chr3:194534449:C:G	2.9288e-06	-1.33471e-10	-1.23007
194534574	chr3:194534574:C:T	3.04361e-06	-1.33471e-10	-1.19161
194534583	chr3:194534583:C:A	0.000761081	4.99235	-0.662272
194534791	chr3:194534791:C:T	0.000783693	5.03708	-0.677717
194534853	chr3:194534853:C:T	0.000851831	5.10849	-0.665758
194534875	chr3:194534875:G:A	1.49309e-06	-1.44718	-0.456632
194534879	chr3:194534879:G:A	0.000685447	4.93315	-0.707737
194534912	chr3:194534912:T:C	3.1228e-06	-1.33471e-10	-1.16593
194534922	chr3:194534922:TA:T	0.000788182	5.0298	-0.664727
194535198	chr3:194535198:C:T	0.000831801	5.10727	-0.688336
194535307	chr3:194535307:A:G	1.2315e-06	-0.960816	-1.13561
194535324	chr3:194535324:G:C	1.57911e-06	-1.3538	-0.493994
194535352	chr3:194535352:C:T	0.00070648	4.92449	-0.668855
194535361	chr3:194535361:G:A	0.000667567	4.87022	-0.671235
194535574	chr3:194535574:A:G	0.000827643	5.0817	-0.667781
194535603	chr3:194535603:G:A	2.9384e-06	-1.33471e-10	-1.22679
194535605	chr3:194535605:G:A	3.68172e-06	-1.33471e-10	-1.00128
194535679	chr3:194535679:C:T	0.000796745	5.03647	-0.660598
194535784	chr3:194535784:C:G	7.78426e-07	-1.50849	-1.04665
194535866	chr3:194535866:A:G	2.93989e-06	-1.33471e-10	-1.22629
194536230	chr3:194536230:C:A	0.000754658	4.98694	-0.665332
194536307	chr3:194536307:G:A	0.000214049	3.85198	-0.790434
194536422	chr3:194536422:A:G	3.33692e-06	-1.33471e-10	-1.09961
194536454	chr3:194536454:T:A	8.44715e-06	-1.33471e-10	-0.170829
194536813	chr3:194536813:C:T	0.000799754	5.14877	-0.769121
194537260	chr3:194537260:G:C	3.6319e-06	-1.33471e-10	-1.0149
194537969	chr3:194537969:GT:G	3.60969e-06	-1.33471e-10	-1.02104
194538058	chr3:194538058:G:T	6.83262e-06	-1.33471e-10	-0.382951
194538060	chr3:194538060:G:A	0.000374176	3.49777	0.122298
194538266	chr3:194538266:G:A	8.78149e-07	-1.38804	-1.04656
194538371	chr3:194538371:T:C	6.70308e-06	0.805115	-1.20721
194538499	chr3:194538499:T:C	2.28315e-05	1.34559	-0.522107
194538510	chr3:194538510:T:C	7.26167e-06	0.280604	-0.602653
194538918	chr3:194538918:C:G	0.000171702	4.00679	-1.16569
194538961	chr3:194538961:G:A	7.46161e-07	-1.5255	-1.07197
194539164	chr3:194539164:G:C	8.89582e-06	0.71338	-0.832457
194539240	chr3:194539240:G:C	5.382e-06	-1.33471e-10	-0.621599
194539253	chr3:194539253:G:A	3.6122e-06	-1.33471e-10	-1.02034
194539414	chr3:194539414:C:T	3.03684e-06	-1.33471e-10	-1.19384
194539481	chr3:194539481:T:C	5.54695e-06	-1.33471e-10	-0.591411
194539531	chr3:194539531:A:C	2.93099e-06	-1.33471e-10	-1.22932
194539603	chr3:194539603:T:C	3.91241e-06	0.240992	-1.1815
194539756	chr3:194539756:G:A	3.72552e-06	-1.33471e-10	-0.989451
194539834	chr3:194539834:A:G	3.63816e-06	-1.33471e-10	-1.01318
194539863	chr3:194539863:G:A	3.01365e-06	-1.33471e-10	-1.20151
194539892	chr3:194539892:A:G	0.00101275	5.36846	-0.752692
194539944	chr3:194539944:T:C	4.38464e-06	0.345161	-1.17171
194540275	chr3:194540275:C:G	3.58482e-06	-1.33471e-10	-1.02795
194540535	chr3:194540535:C:G	8.60775e-06	-1.33471e-10	-0.151996
194540677	chr3:194540677:T:G	3.01006e-06	-1.33471e-10	-1.2027
194541069	chr3:194541069:T:C	3.40379e-06	-1.33471e-10	-1.07977
194541438	chr3:194541438:G:A	7.72439e-07	-1.47679	-1.08607
194541469	chr3:194541469:C:T	0.000901592	5.06332	-0.563815
194541678	chr3:194541678:G:A	2.97434e-06	-1.33471e-10	-1.21464
194541856	chr3:194541856:A:G	5.41884e-06	-1.33471e-10	-0.614777
194542108	chr3:194542108:A:G	2.36756e-06	-1.60506	0.162257
194542237	chr3:194542237:T:C	4.49578e-06	-1.33471e-10	-0.80152
194542253	chr3:194542253:A:C	3.0074e-06	-1.33471e-10	-1.20358
194542584	chr3:194542584:T:A	0.000803382	4.94829	-0.564123
194542608	chr3:194542608:G:A	3.15988e-06	-1.33471e-10	-1.15413
194542660	chr3:194542660:G:A	7.78038e-07	-1.65035	-0.905287
194542842	chr3:194542842:G:A	5.98544e-06	-1.33471e-10	-0.51533
194543008	chr3:194543008:C:T	2.624e-06	-0.25534	-1.08462
194543640	chr3:194543640:G:A	4.32637e-06	-1.33471e-10	-0.839931
194543687	chr3:194543687:C:T	5.69907e-07	-1.65237	-1.21457
194543786	chr3:194543786:G:A	1.95623e-06	-1.63364	-2.69129e-10
194543853	chr3:194543853:C:T	4.60003e-06	-1.6384	0.8598
194544189	chr3:194544189:C:T	2.97166e-06	-1.33471e-10	-1.21554
194544190	chr3:194544190:G:A	2.95861e-06	-1.33471e-10	-1.21994
194544205	chr3:194544205:G:C	2.94245e-06	-1.33471e-10	-1.22541
194544399	chr3:194544399:C:T	3.14187e-06	-1.33471e-10	-1.15984
194544688	chr3:194544688:C:T	3.40687e-06	-1.33471e-10	-1.07887
194544757	chr3:194544757:G:A	6.09602e-06	-0.649844	0.152821
194544758	chr3:194544758:G:T	6.38321e-07	-1.55026	-1.20331
194544867	chr3:194544867:G:A	2.08489e-06	-1.26361	-0.306332
194544921	chr3:194544921:C:A	3.45528e-06	-1.33471e-10	-1.06476
194544930	chr3:194544930:C:T	1.38502e-06	-1.37607	-0.602876
194545119	chr3:194545119:A:C	3.29976e-06	-1.33471e-10	-1.11081
194545242	chr3:194545242:T:C	1.48772e-06	-1.39103	-0.516389
194545448	chr3:194545448:G:A	2.65117e-05	-1.26532	2.23824
194545529	chr3:194545529:C:T	1.72859e-05	1.29154	-0.746301
194546046	chr3:194546046:G:T	7.25707e-07	-1.60475	-1.02052
194546086	chr3:194546086:T:C	3.46491e-06	-1.33471e-10	-1.06197
194546095	chr3:194546095:A:G	9.26101e-07	-1.5726	-0.808836
194546115	chr3:194546115:G:A	1.61333e-06	-1.61913	-0.207233
194546152	chr3:194546152:C:T	3.50825e-06	-1.33471e-10	-1.04954
194546246	chr3:194546246:G:A	1.19898e-05	-1.5891	1.7685
194546330	chr3:194546330:G:C	2.86658e-06	-1.23309	-0.0184514
194546454	chr3:194546454:C:T	4.13399e-06	-0.552596	-0.332821
194546470	chr3:194546470:C:G	6.34631e-07	-1.5283	-1.23107
194546622	chr3:194546622:A:G	4.16664e-06	-0.558387	-0.319162
194546729	chr3:194546729:G:C	6.37222e-07	-1.53445	-1.22085
194546922	chr3:194546922:G:T	6.23531e-06	-0.709798	0.235368
194546939	chr3:194546939:T:C	6.35173e-07	-1.55376	-1.20476
194546996	chr3:194546996:A:G	3.30668e-06	-1.33471e-10	-1.10871
194547014	chr3:194547014:T:C	2.52314e-06	-0.655729	-0.723424
194547061	chr3:194547061:C:T	3.09404e-06	-1.1692	-0.0059773
194547187	chr3:194547187:G:A	4.16753e-06	-1.33471e-10	-0.877335
194547203	chr3:194547203:T:C	4.02247e-06	-1.33471e-10	-0.912763
194547306	chr3:194547306:T:C	3.52465e-06	-1.33471e-10	-1.04488
194547505	chr3:194547505:C:T	2.0818e-05	-1.23865	1.96981
194547567	chr3:194547567:T:G	1.78656e-06	-1.61007	-0.1143
194547577	chr3:194547577:T:C	4.01228e-06	-1.37801	0.462714
194548178	chr3:194548178:C:T	1.44352e-06	-0.709181	-1.22839
194548186	chr3:194548186:G:C	1.46706e-06	-0.693385	-1.22801
194548272	chr3:194548272:T:C	1.04966e-05	1.07961	-1.03321
194548273	chr3:194548273:A:G	3.34876e-06	-1.33471e-10	-1.09607
194548462	chr3:194548462:A:G	1.18014e-06	-1.52618	-0.612846
194548548	chr3:194548548:T:G	3.06851e-06	-1.33471e-10	-1.18347
194548585	chr3:194548585:A:G	1.25058e-05	-1.33471e-10	0.221531
194548732	chr3:194548732:G:A	1.45578e-05	0.373468	-2.69129e-10
194548811	chr3:194548811:C:T	7.64385e-06	-1.33471e-10	-0.270758
194548842	chr3:194548842:T:C	2.92453e-06	-1.33471e-10	-1.23152
194549246	chr3:194549246:G:A	2.98728e-06	-1.33471e-10	-1.2103
194549257	chr3:194549257:C:T	3.05996e-06	-1.33471e-10	-1.18626
194549272	chr3:194549272:C:A	3.5075e-06	-1.33471e-10	-1.04975
194549335	chr3:194549335:A:G	2.9375e-06	-1.33471e-10	-1.2271
194549365	chr3:194549365:T:A	1.58407e-06	-0.613763	-1.2309
194549872	chr3:194549872:A:T	2.93168e-06	-1.33471e-10	-1.22908
194550048	chr3:194550048:C:A	3.80551e-06	-0.2365	-0.731709
194550246	chr3:194550246:A:T	2.53522e-06	-1.37438	-2.69129e-10
194550841	chr3:194550841:G:A	3.33781e-06	-1.33471e-10	-1.09934
194550874	chr3:194550874:A:G	6.22774e-07	-1.54734	-1.23089
194551138	chr3:194551138:A:G	4.70391e-06	-1.33471e-10	-0.756265
194551188	chr3:194551188:T:C	3.34291e-06	-1.33471e-10	-1.09782
194551499	chr3:194551499:G:A	4.15171e-06	-1.33471e-10	-0.881139
194551693	chr3:194551693:A:T	5.53904e-06	-1.33471e-10	-0.592837
194551711	chr3:194551711:T:C	5.9106e-06	-1.33471e-10	-0.527911
194551898	chr3:194551898:T:C	4.33723e-06	-0.179265	-0.658158
194552108	chr3:194552108:TA:T	1.72885e-06	-1.33129	-0.425911
194552416	chr3:194552416:G:A	0.00507474	7.43169	-1.20432
194552538	chr3:194552538:G:C	1.99946e-06	-0.381645	-1.23014
194552547	chr3:194552547:C:T	9.78052e-07	-1.1796	-1.14725
194552602	chr3:194552602:C:G	6.23486e-06	-1.33471e-10	-0.474503
194552769	chr3:194552769:A:C	3.33117e-06	-1.33471e-10	-1.10134
194552847	chr3:194552847:AC:A	0.00213429	6.59036	-1.22913
194553127	chr3:194553127:GGAGGCAGAGGTTGCAGT:G	3.94398e-06	-1.33471e-10	-0.932468
194553266	chr3:194553266:T:G	3.28976e-06	-1.33471e-10	-1.11384
194553305	chr3:194553305:G:A	1.48462e-06	-0.724282	-1.18522
194553507	chr3:194553507:G:A	0.00475941	6.02654	0.136683
194553583	chr3:194553583:G:A	1.49504e-06	-0.718262	-1.18424
194553603	chr3:194553603:G:A	3.97231e-06	-1.33471e-10	-0.92531
194554706	chr3:194554706:G:A	8.83979e-06	1.09814	-1.22354
194554746	chr3:194554746:A:G	1.79403e-06	-1.61789	-0.102301
194554763	chr3:194554763:A:C	2.20294e-06	-0.56954	-0.945324
194554780	chr3:194554780:A:T	1.92714e-06	-1.26814	-0.380486
194554822	chr3:194554822:T:C	5.06536e-06	-1.33471e-10	-0.682233
194555120	chr3:194555120:C:T	3.88984e-06	-1.33471e-10	-0.94629
194555239	chr3:194555239:T:C	2.30651e-05	-1.53113	2.36479
194555343	chr3:194555343:T:C	2.94432e-06	-0.514728	-0.710053
194555367	chr3:194555367:T:C	2.9523e-06	-1.33471e-10	-1.22207
194555413	chr3:194555413:G:A	1.96986e-05	-1.40465	2.08053
194556146	chr3:194556146:C:G	4.12259e-06	-1.33471e-10	-0.888178
194556290	chr3:194556290:C:G	2.95294e-06	-1.33471e-10	-1.22186
194556671	chr3:194556671:T:C	1.47483e-05	-1.33471e-10	0.386469
194556710	chr3:194556710:G:A	3.9786e-06	-1.33471e-10	-0.923729
194556850	chr3:194556850:C:G	3.71944e-06	-1.33471e-10	-0.991086
194556865	chr3:194556865:C:G	0.000112646	-1.33471e-10	2.41959
194556868	chr3:194556868:T:G	2.93124e-06	-1.33471e-10	-1.22923
194556979	chr3:194556979:T:G	2.9283e-06	-1.33471e-10	-1.23024
194557075	chr3:194557075:T:C	3.0747e-06	-1.33471e-10	-1.18145
194557141	chr3:194557141:TA:T	7.40625e-06	-1.35125	1.04892
194557145	chr3:194557145:T:A	2.92834e-06	-1.33471e-10	-1.23022
194557473	chr3:194557473:G:A	0.0438093	9.48749	-1.10455
194557486	chr3:194557486:C:T	3.04878e-06	-1.33471e-10	-1.18992
194557651	chr3:194557651:T:C	6.44613e-06	-1.33471e-10	-0.441179
194557812	chr3:194557812:T:C	1.645e-05	-1.33471e-10	0.495666
194557908	chr3:194557908:G:GC	0.00115697	5.69235	-0.943449
194557997	chr3:194557997:C:G	1.37179e-05	-1.33471e-10	0.314039
194558153	chr3:194558153:G:A	3.72997e-06	-1.33471e-10	-0.988259
194558259	chr3:194558259:G:A	1.37676e-05	-1.33471e-10	0.317659
194558552	chr3:194558552:G:A	3.82119e-06	-1.33471e-10	-0.964098
194558874	chr3:194558874:G:A	4.63365e-06	-1.33471e-10	-0.771313
194559805	chr3:194559805:C:T	5.32928e-05	1.67114	-2.69129e-10
194559856	chr3:194559856:G:A	0.000211295	2.77805	0.270545
194560164	chr3:194560164:G:A	4.06323e-06	-1.33471e-10	-0.90268
194560686	chr3:194560686:C:T	3.65179e-06	-1.33471e-10	-1.00944
194560713	chr3:194560713:C:T	3.63731e-06	-1.33471e-10	-1.01342
194561132	chr3:194561132:C:T	3.65669e-06	-1.33471e-10	-1.0081
194561258	chr3:194561258:TATC:T	4.66266e-06	-1.33471e-10	-0.765072
194561317	chr3:194561317:G:A	4.12753e-06	-1.33471e-10	-0.886979
194561874	chr3:194561874:T:C	1.54796e-05	-1.33471e-10	0.434864
194562044	chr3:194562044:C:A	1.5602e-05	-1.33471e-10	0.442738
194562072	chr3:194562072:A:T	7.17554e-07	-1.45457	-1.18199
194562308	chr3:194562308:G:A	2.96787e-06	-1.33471e-10	-1.21681
194562351	chr3:194562351:C:T	2.07574e-06	-1.57434	-2.69129e-10
194562432	chr3:194562432:G:T	1.96058e-06	-0.400725	-1.23069
194562507	chr3:194562507:C:T	4.01896e-06	-1.33471e-10	-0.913635
194562532	chr3:194562532:G:C	3.85073e-06	-1.33471e-10	-0.956396
194562550	chr3:194562550:C:T	0.00289529	6.17597	-0.509786
194562571	chr3:194562571:A:C	0.00731998	5.80767	0.786035
194562871	chr3:194562871:C:T	0.00375236	5.60571	0.319766
194562885	chr3:194562885:A:T	2.93512e-06	-1.33471e-10	-1.22791
194563094	chr3:194563094:C:A	3.13864e-06	-1.33471e-10	-1.16087
194563592	chr3:194563592:C:T	5.9137e-06	-1.33471e-10	-0.527387
194564154	chr3:194564154:G:A	5.55232e-06	-1.33471e-10	-0.590443
194564202	chr3:194564202:A:G	2.07203e-05	1.1498	-0.423349
194564602	chr3:194564602:A:T	0.00347303	5.36003	0.48809
194564784	chr3:194564784:T:A	1.86782e-06	-0.915949	-0.763937
194564858	chr3:194564858:G:A	4.15549e-06	-1.33471e-10	-0.880228
194564918	chr3:194564918:C:T	3.68652e-06	-1.33471e-10	-0.999976
194564944	chr3:194564944:T:C	1.91234e-05	1.1243	-0.478047
194565003	chr3:194565003:T:A	0.00271871	5.1644	0.438854
194565249	chr3:194565249:A:T	3.42905e-06	0.106678	-1.17905
194565449	chr3:194565449:G:A	1.69016e-06	-1.40253	-0.377305
194565709	chr3:194565709:C:T	5.38106e-06	-1.33471e-10	-0.621773
194566061	chr3:194566061:A:G	4.54663e-06	-1.33471e-10	-0.790273
194566091	chr3:194566091:C:A	4.49252e-06	-1.33471e-10	-0.802245
194566153	chr3:194566153:C:A	1.58807e-05	-1.33471e-10	0.460447
194566181	chr3:194566181:C:T	4.19616e-06	-1.33471e-10	-0.870488
194566486	chr3:194566486:T:C	1.15149e-06	-1.45007	-0.71353
194566691	chr3:194566691:G:T	3.158e-06	-1.33471e-10	-1.15472
194567022	chr3:194567022:C:T	7.03267e-06	0.705744	-1.05984
194567034	chr3:194567034:C:T	7.18293e-06	0.732515	-1.06547
194567141	chr3:194567141:G:C	3.79418e-06	-1.33471e-10	-0.97119
194567170	chr3:194567170:T:C	0.00460169	5.25984	0.869679
194567466	chr3:194567466:T:C	7.36976e-06	0.734189	-1.04146
194567539	chr3:194567539:A:G	1.50998e-06	-1.4961	-0.396466
194567761	chr3:194567761:T:C	5.52306e-06	-0.595727	-2.69129e-10
194567796	chr3:194567796:TTTTATTTTCAGAAATCTCAGTCCTGTAACCACAGG:T	6.13414e-06	0.618213	-1.109
194567995	chr3:194567995:T:A	8.22806e-07	-1.33097	-1.16873
194568252	chr3:194568252:C:T	5.65811e-06	-1.33471e-10	-0.571568
194568562	chr3:194568562:A:G	1.82716e-05	1.36831	-0.767618
194568569	chr3:194568569:T:C	4.42612e-06	-1.33471e-10	-0.817135
194568598	chr3:194568598:T:C	0.0025557	5.43099	0.110431
194568647	chr3:194568647:A:T	4.00801e-06	-1.33471e-10	-0.916364
194568850	chr3:194568850:C:T	0.00255457	5.38535	0.155627
194568985	chr3:194568985:C:A	0.000243176	2.7162	0.47293
194569095	chr3:194569095:G:T	4.30849e-05	2.11683	-0.658321
194569148	chr3:194569148:C:T	3.21676e-06	-1.33471e-10	-1.13628
194569239	chr3:194569239:T:C	1.04141e-05	-1.33471e-10	0.0385039
194569401	chr3:194569401:C:G	5.92745e-07	-1.63356	-1.19409
194570050	chr3:194570050:C:T	1.044e-06	-1.59296	-0.668638
194570310	chr3:194570310:C:T	5.41414e-06	-1.33471e-10	-0.615644
194570739	chr3:194570739:A:G	3.28982e-06	-1.33471e-10	-1.11382
194571076	chr3:194571076:T:C	9.24352e-06	0.678167	-0.758903
194571368	chr3:194571368:C:G	3.09376e-06	-1.33471e-10	-1.17527
194571394	chr3:194571394:T:C	3.11979e-06	-1.33471e-10	-1.16689
194571484	chr3:194571484:A:G	3.58703e-05	-1.33471e-10	1.27525
194571978	chr3:194571978:GA:G	3.86515e-06	-1.33471e-10	-0.952657
194572028	chr3:194572028:T:C	5.97082e-06	0.58948	-1.10726
194572354	chr3:194572354:C:T	6.16206e-07	-1.65208	-1.13675
194573148	chr3:194573148:T:C	5.87458e-07	-1.60977	-1.22684
194573540	chr3:194573540:C:T	2.93684e-06	-1.33471e-10	-1.22732
194573696	chr3:194573696:T:A	5.62019e-07	-1.65338	-1.2275
194573780	chr3:194573780:C:G	0.0105483	8.19068	-1.23161
194574022	chr3:194574022:A:G	8.62047e-07	-1.60982	-0.843284
194574366	chr3:194574366:C:T	4.53968e-06	-1.33471e-10	-0.791802
194574490	chr3:194574490:C:T	1.27785e-06	-1.3281	-0.731379
194574700	chr3:194574700:C:T	0.179842	10.8115	-1.01631
194574866	chr3:194574866:A:C	3.32237e-06	-1.33471e-10	-1.10398
194574967	chr3:194574967:T:G	3.08289e-06	-1.33471e-10	-1.17879
194575167	chr3:194575167:C:A	5.93768e-06	-1.33471e-10	-0.52334
194575223	chr3:194575223:T:C	1.14173e-06	-1.31103	-0.861079
194575263	chr3:194575263:A:C	5.39618e-06	-1.33471e-10	-0.618967
194575362	chr3:194575362:C:T	0.267961	11.0048	-0.81085
194575381	chr3:194575381:G:A	3.43082e-06	-1.07186	-2.69129e-10
194575527	chr3:194575527:C:T	3.34246e-06	-1.33471e-10	-1.09795
194575629	chr3:194575629:G:A	2.94799e-06	-1.33471e-10	-1.22354
194575959	chr3:194575959:A:G	1.42053e-06	-0.997953	-0.955674
194576100	chr3:194576100:C:T	3.38332e-06	-1.33471e-10	-1.0858
194576752	chr3:194576752:G:T	0.184099	10.8342	-1.01562
194576872	chr3:194576872:T:C	1.58809e-06	-0.615349	-1.22678
194576912	chr3:194576912:G:A	3.49988e-06	-1.33471e-10	-1.05193
194577322	chr3:194577322:G:A	2.93367e-06	-1.33471e-10	-1.2284
194577530	chr3:194577530:T:G	3.02621e-06	-1.33471e-10	-1.19735
194577759	chr3:194577759:T:C	7.31594e-06	-1.33471e-10	-0.314603
194577896	chr3:194577896:T:C	3.58354e-06	-1.33471e-10	-1.02831
194578016	chr3:194578016:C:T	2.92433e-06	-1.33471e-10	-1.23159
194578037	chr3:194578037:T:C	5.54652e-06	-1.33471e-10	-0.591487
194578289	chr3:194578289:G:A	1.02968e-05	-1.33471e-10	0.0271784
194578529	chr3:194578529:C:G	1.97075e-06	-0.501022	-1.12522
194578595	chr3:194578595:C:G	2.92564e-06	-1.33471e-10	-1.23114
194578850	chr3:194578850:G:C	7.90371e-06	-1.33471e-10	-0.237327
194578914	chr3:194578914:A:T	7.05681e-07	-1.42468	-1.22857
194579116	chr3:194579116:T:A	5.27538e-06	-1.33471e-10	-0.641608
194579349	chr3:194579349:A:G	3.49346e-06	-1.33471e-10	-1.05377
194579967	chr3:194579967:C:T	0.208108	11.1112	-1.17007
194580033	chr3:194580033:T:C	2.83508e-06	-0.550591	-0.711997
194580043	chr3:194580043:CT:C	9.41062e-07	-1.32859	-1.03681
194580401	chr3:194580401:G:A	2.36454e-06	-0.253184	-1.19089
194580430	chr3:194580430:C:T	4.76058e-06	-1.33471e-10	-0.74429
194580566	chr3:194580566:AG:A	3.62745e-06	-1.33471e-10	-1.01613
194580691	chr3:194580691:AG:A	1.21852e-06	-0.906174	-1.20085
194580714	chr3:194580714:G:A	4.99906e-06	-0.695409	-2.69129e-10
194580742	chr3:194580742:TCA:T	3.07497e-06	-1.33471e-10	-1.18137
194580767	chr3:194580767:C:T	1.9296e-06	-1.64734	-2.69129e-10
194580770	chr3:194580770:G:C	3.33116e-06	-1.33471e-10	-1.10134
194580781	chr3:194580781:T:G	5.54954e-06	-1.33471e-10	-0.590944
194581166	chr3:194581166:G:A	3.41376e-06	-1.33471e-10	-1.07684
194581315	chr3:194581315:T:C	1.17382e-06	-0.919214	-1.22518
194581640	chr3:194581640:G:A	1.55055e-05	1.56094	-1.1244
194581823	chr3:194581823:A:G	3.16405e-06	-1.33471e-10	-1.1528
194581847	chr3:194581847:C:T	5.72682e-06	-1.33471e-10	-0.559499
194582165	chr3:194582165:A:G	3.48245e-06	-1.33471e-10	-1.05692
194582530	chr3:194582530:T:C	4.4753e-06	-1.33471e-10	-0.806086
194582625	chr3:194582625:G:C	4.03684e-06	-1.33471e-10	-0.909196
194582791	chr3:194582791:T:TGA	4.86994e-06	-0.721577	-2.69129e-10
194582794	chr3:194582794:C:T	3.16596e-06	-1.33471e-10	-1.1522
194583028	chr3:194583028:C:T	8.17263e-06	-1.33471e-10	-0.203868
194583118	chr3:194583118:C:T	1.15293e-06	-1.48379	-0.678562
194583185	chr3:194583185:C:T	1.49303e-05	-1.33471e-10	0.398736
194583215	chr3:194583215:G:A	1.07629e-06	-1.03506	-1.19608
194583519	chr3:194583519:G:C	1.50839e-05	1.49581	-1.08685
194583569	chr3:194583569:G:A	3.43368e-06	-1.33471e-10	-1.07103
194583893	chr3:194583893:CT:C	9.26185e-05	3.39283	-1.169
194584024	chr3:194584024:G:A	1.27837e-05	1.33607	-1.09256
194584037	chr3:194584037:T:G	3.44334e-06	-1.33471e-10	-1.06822
194584422	chr3:194584422:T:C	3.02778e-06	-1.33471e-10	-1.19683
194584699	chr3:194584699:T:A	3.04471e-06	-1.19125	-2.69129e-10
194585852	chr3:194585852:T:A	1.92052e-06	-1.65206	-2.69129e-10
194585897	chr3:194585897:A:C	3.93139e-06	-1.33471e-10	-0.935667
194586663	chr3:194586663:C:CA	1.06605e-06	-1.0486	-1.1921
194586930	chr3:194586930:C:T	0.00363251	6.97786	-1.08484
194587468	chr3:194587468:C:T	9.79106e-06	-1.33471e-10	-0.023189
194587546	chr3:194587546:C:T	3.5258e-06	-1.33471e-10	-1.04455
194587632	chr3:194587632:G:T	3.04474e-06	-1.33471e-10	-1.19124
194587764	chr3:194587764:G:C	9.73983e-06	-1.33471e-10	-0.028435
194587890	chr3:194587890:G:A	1.85954e-06	-0.494773	-1.18956
194587929	chr3:194587929:A:G	1.39759e-06	-0.975503	-0.994404
194588036	chr3:194588036:T:C	2.6523e-06	-0.179392	-1.14984
194588050	chr3:194588050:C:T	6.42791e-07	-1.51755	-1.22905
194588205	chr3:194588205:C:T	0.00381517	7.15187	-1.20979
194588226	chr3:194588226:T:C	1.14574e-06	-0.950004	-1.21861
194588227	chr3:194588227:G:A	1.15231e-06	-0.945683	-1.21721
194588241	chr3:194588241:G:A	0.00393477	7.18244	-1.20949
194588245	chr3:194588245:G:A	8.00353e-06	-1.33471e-10	-0.224777
194588251	chr3:194588251:G:C	2.70269e-05	2.1704	-1.17822
194588254	chr3:194588254:A:G	2.67709e-05	2.16061	-1.17796
194588283	chr3:194588283:G:A	5.74743e-07	-1.64484	-1.21365
194588285	chr3:194588285:T:TG	1.14119e-06	-0.954393	-1.21819
194588420	chr3:194588420:A:T	7.76374e-07	-1.37622	-1.18156
194588718	chr3:194588718:A:G	6.97487e-07	-1.50306	-1.16187
194588799	chr3:194588799:G:A	7.45985e-07	-1.44709	-1.15062
194588807	chr3:194588807:A:C	7.40814e-07	-1.63208	-0.972581
194589146	chr3:194589146:T:C	3.02904e-06	-1.33471e-10	-1.19641
194589198	chr3:194589198:C:G	1.62205e-06	-0.632037	-1.18893
194589234	chr3:194589234:A:C	2.6319e-06	-0.548296	-0.788657
194589411	chr3:194589411:C:T	2.94772e-06	-1.33471e-10	-1.22363
194589630	chr3:194589630:G:A	1.41989e-06	-0.818825	-1.13525
194589633	chr3:194589633:T:C	6.33572e-07	-1.5433	-1.21774
194589867	chr3:194589867:T:C	4.10099e-06	-0.893432	-2.69129e-10
194590002	chr3:194590002:C:A	1.33792e-06	-1.59681	-0.416737
194590933	chr3:194590933:C:T	9.27326e-07	-1.64776	-0.732351
194591122	chr3:194591122:A:G	1.45064e-06	-1.62229	-0.310362
194591139	chr3:194591139:A:G	1.6053e-06	-0.614556	-1.21679
194591367	chr3:194591367:G:A	6.51935e-07	-1.59363	-1.13884
194591381	chr3:194591381:C:T	3.09474e-06	-1.33471e-10	-1.17495
194591410	chr3:194591410:T:C	4.72225e-06	-0.270192	-0.48218
194591466	chr3:194591466:C:T	2.96235e-06	-1.33471e-10	-1.21868
194591736	chr3:194591736:GC:G	8.67511e-07	-1.41448	-1.0323
194591886	chr3:194591886:T:C	3.05263e-06	-1.33471e-10	-1.18865
194592147	chr3:194592147:G:A	3.28446e-06	-1.33471e-10	-1.11546
194592166	chr3:194592166:C:T	1.44447e-05	-1.33471e-10	0.365669
194592175	chr3:194592175:A:G	3.06263e-06	-1.33471e-10	-1.18538
194592229	chr3:194592229:A:C	5.68083e-07	-1.652	-1.21814
194592331	chr3:194592331:T:C	5.74657e-07	-1.65416	-1.20448
194592455	chr3:194592455:C:T	3.14172e-06	-1.33471e-10	-1.15989
194592903	chr3:194592903:G:A	9.42311e-07	-1.14598	-1.2181
194592931	chr3:194592931:G:A	3.14211e-06	-1.33471e-10	-1.15976
194592980	chr3:194592980:G:A	6.1977e-06	-1.33471e-10	-0.48048
194592993	chr3:194592993:AGC:A	3.13949e-06	-1.33471e-10	-1.1606
194593124	chr3:194593124:A:G	3.09242e-06	-1.33471e-10	-1.17571
194593286	chr3:194593286:T:C	3.64655e-06	-1.33471e-10	-1.01088
194593627	chr3:194593627:T:C	3.18237e-06	-1.33471e-10	-1.14703
194593750	chr3:194593750:G:A	9.4683e-07	-1.35202	-1.00727
194593763	chr3:194593763:T:G	9.61398e-07	-1.57287	-0.771159
194593860	chr3:194593860:T:G	2.25579e-06	-0.280117	-1.21104
194593999	chr3:194593999:G:A	1.04634e-06	-1.08832	-1.17104
194594012	chr3:194594012:A:G	1.24835e-06	-0.855336	-1.2275
194594084	chr3:194594084:T:C	3.93129e-06	-0.657881	-0.277812
194594226	chr3:194594226:C:T	6.66445e-06	-1.33471e-10	-0.407872
194594249	chr3:194594249:T:C	2.18139e-06	-0.340452	-1.18424
194594255	chr3:194594255:C:T	3.14126e-06	-1.33471e-10	-1.16004
194594436	chr3:194594436:T:C	1.20917e-06	-0.90901	-1.20572
194594455	chr3:194594455:T:G	2.96135e-06	-1.33471e-10	-1.21901
194594488	chr3:194594488:T:C	3.90204e-06	-1.33471e-10	-0.94316
194594502	chr3:194594502:T:C	5.93392e-07	-1.63563	-1.19093
194594587	chr3:194594587:T:A	3.00212e-06	-1.33471e-10	-1.20534
194594592	chr3:194594592:C:T	3.00034e-06	-1.33471e-10	-1.20593
194594795	chr3:194594795:C:T	7.99952e-05	2.07731	-2.69129e-10
194594820	chr3:194594820:T:C	7.53966e-06	-0.284482	-2.69129e-10
194594838	chr3:194594838:A:C	2.3797e-06	-0.460817	-0.976869
194594892	chr3:194594892:G:A	3.32962e-06	-1.33471e-10	-1.1018
194595138	chr3:194595138:G:A	5.17454e-05	1.64168	-2.69129e-10
194595560	chr3:194595560:G:A	3.72335e-06	-1.33471e-10	-0.990036
194595565	chr3:194595565:C:G	2.263e-06	-0.258878	-1.22909
194595604	chr3:194595604:C:T	2.30488e-06	-0.243881	-1.22575
194595712	chr3:194595712:G:A	1.25863e-06	-1.5868	-0.487835
194595819	chr3:194595819:A:G	2.43785e-06	-0.187791	-1.22575
194595871	chr3:194595871:C:T	3.46788e-06	-1.33471e-10	-1.06112
194595900	chr3:194595900:C:T	1.19476e-06	-1.61083	-0.515887
194595914	chr3:194595914:C:T	1.39013e-06	-1.42463	-0.550633
194596097	chr3:194596097:C:T	2.54319e-06	-0.144923	-1.22632
194596166	chr3:194596166:C:T	2.71246e-06	-0.0758309	-1.23097
194596264	chr3:194596264:G:A	1.25509e-06	-1.57671	-0.500739
194596281	chr3:194596281:A:G	1.80689e-06	-0.619901	-1.09315
194596341	chr3:194596341:G:A	9.99355e-06	1.21389	-1.21661
194596397	chr3:194596397:C:T	6.40117e-07	-1.62157	-1.1292
194596651	chr3:194596651:C:T	3.4501e-06	-1.33471e-10	-1.06625
194596758	chr3:194596758:G:A	1.40398e-06	-1.44414	-0.521214
194596934	chr3:194596934:T:C	9.3225e-07	-1.41271	-0.962106
194597003	chr3:194597003:G:A	2.58707e-06	-0.127817	-1.22632
194597041	chr3:194597041:A:G	1.23564e-06	-1.58558	-0.507487
194597448	chr3:194597448:C:G	1.41105e-06	-1.6236	-0.336727
194597467	chr3:194597467:T:C	3.75161e-06	-1.33471e-10	-0.982475
194597599	chr3:194597599:G:A	3.43723e-06	-1.33471e-10	-1.06999
194597705	chr3:194597705:T:C	1.26265e-06	-1.58499	-0.486453
194597720	chr3:194597720:C:T	1.36896e-06	-1.58352	-0.40709
194597743	chr3:194597743:G:A	1.33544e-06	-1.57975	-0.435642
194597964	chr3:194597964:T:C	1.17004e-06	-1.60897	-0.538653
194598020	chr3:194598020:G:A	3.57896e-06	-1.33471e-10	-1.02959
194598100	chr3:194598100:T:A	1.5167e-06	-1.40267	-0.485453
194598198	chr3:194598198:C:G	2.16837e-06	-1.53069	-2.69129e-10
194598199	chr3:194598199:A:AAC	2.20506e-06	-1.51391	-2.69129e-10
194598206	chr3:194598206:T:G	3.61562e-06	-1.33471e-10	-1.0194
194598276	chr3:194598276:A:T	3.34121e-06	-1.33471e-10	-1.09833
194598391	chr3:194598391:T:C	1.53825e-06	-1.37461	-0.4994
194598412	chr3:194598412:G:A	2.99828e-06	-1.33471e-10	-1.20662
194598436	chr3:194598436:TA:T	1.48412e-06	-1.36954	-0.540295
194598584	chr3:194598584:G:A	1.49352e-06	-1.41385	-0.489667
194598589	chr3:194598589:G:A	1.49345e-06	-1.4138	-0.489762
194598591	chr3:194598591:G:A	1.48541e-06	-1.41921	-0.489764
194598604	chr3:194598604:A:G	1.47892e-06	-1.41318	-0.500168
194598629	chr3:194598629:G:A	1.51462e-06	-1.40085	-0.488646
194598679	chr3:194598679:G:A	2.09431e-06	-0.583026	-0.98241
194598730	chr3:194598730:C:T	2.93057e-06	-1.33471e-10	-1.22946
194598739	chr3:194598739:C:T	1.43403e-06	-1.44394	-0.500229
194598761	chr3:194598761:C:T	7.22272e-07	-1.39847	-1.23154
194598818	chr3:194598818:G:A	1.52025e-06	-1.41001	-0.475772
194598863	chr3:194598863:A:G	3.54737e-06	-1.33471e-10	-1.03845
194598965	chr3:194598965:C:A	1.68369e-06	-1.39435	-0.389326
194598997	chr3:194598997:G:A	7.69707e-06	0.784634	-1.04845
194599058	chr3:194599058:G:A	1.66986e-06	-1.39497	-0.396946
194599064	chr3:194599064:G:C	1.68349e-06	-1.38064	-0.403144
194599153	chr3:194599153:C:T	7.03109e-07	-1.50803	-1.14887
194599189	chr3:194599189:C:T	3.09089e-06	-1.33471e-10	-1.1762
194599340	chr3:194599340:T:C	7.40639e-07	-1.45381	-1.15109
194599407	chr3:194599407:C:T	8.92298e-06	0.541105	-0.657134
194599809	chr3:194599809:G:C	1.10357e-06	-1.39676	-0.809344
194599866	chr3:194599866:TCTC:T	2.08898e-06	-0.4836	-1.08439
194599920	chr3:194599920:C:T	2.93536e-06	-1.33471e-10	-1.22783
194600199	chr3:194600199:T:C	3.06049e-06	-0.669801	-0.516284
194600324	chr3:194600324:T:C	6.42782e-06	0.652951	-1.09697
194600353	chr3:194600353:G:C	4.55992e-06	0.311887	-1.09924
194600374	chr3:194600374:C:T	1.16631e-06	-1.37423	-0.776584
194600486	chr3:194600486:C:T	3.41063e-06	-1.33471e-10	-1.07776
194600528	chr3:194600528:C:T	3.71158e-06	-1.33471e-10	-0.9932
194600576	chr3:194600576:A:G	1.07137e-06	-1.40632	-0.8294
194600608	chr3:194600608:A:G	3.15784e-06	-0.714136	-0.440636
194600682	chr3:194600682:C:T	1.3471e-06	-1.4479	-0.558812
194600802	chr3:194600802:G:C	3.61152e-06	-1.33471e-10	-1.02053
194600818	chr3:194600818:A:G	9.75309e-07	-1.38365	-0.946013
194600823	chr3:194600823:A:T	3.37747e-06	0.00410033	-1.09163
194600909	chr3:194600909:T:C	1.14868e-06	-1.64259	-0.523457
194601237	chr3:194601237:C:T	1.21245e-06	-1.37352	-0.738496
194601322	chr3:194601322:G:A	6.80332e-07	-1.4602	-1.22963
194601340	chr3:194601340:C:T	9.41958e-07	-1.26274	-1.10171
194601390	chr3:194601390:C:T	2.94817e-06	-1.33471e-10	-1.22348
194601489	chr3:194601489:A:G	3.54509e-06	0.0581352	-1.09723
194601582	chr3:194601582:C:T	3.42748e-06	-1.33471e-10	-1.07283
194601678	chr3:194601678:C:G	3.14581e-06	-1.33471e-10	-1.15859
194601739	chr3:194601739:T:C	2.39108e-06	-0.300663	-1.13225
194601762	chr3:194601762:T:C	3.15678e-06	-1.33471e-10	-1.15511
194601775	chr3:194601775:A:G	2.98411e-06	-1.33471e-10	-1.21136
194601922	chr3:194601922:C:G	3.40108e-06	-1.33471e-10	-1.08057
194602270	chr3:194602270:T:C	2.44884e-06	-0.195875	-1.21317
194602466	chr3:194602466:G:A	3.08253e-06	-1.33471e-10	-1.17891
194602470	chr3:194602470:T:C	2.60291e-06	-0.340549	-1.00748
194602526	chr3:194602526:C:T	3.4886e-06	0.0890691	-1.14423
194602578	chr3:194602578:G:A	1.08216e-05	0.0768865	-2.69129e-10
194602891	chr3:194602891:T:G	2.76616e-06	-0.447029	-0.840171
194602894	chr3:194602894:T:G	1.21852e-06	-1.62509	-0.481935
194602945	chr3:194602945:C:T	3.07724e-06	-1.33471e-10	-1.18063
194603211	chr3:194603211:G:C	2.15264e-06	-0.55983	-0.978134
194603466	chr3:194603466:T:C	2.82085e-06	-0.0674411	-1.20018
194603473	chr3:194603473:CTG:C	7.57196e-06	-1.33471e-10	-0.280207
194603572	chr3:194603572:G:A	2.85726e-06	-0.215065	-1.03973
194603628	chr3:194603628:T:C	9.19221e-07	-1.41897	-0.969918
194603741	chr3:194603741:T:G	2.75049e-06	-0.238736	-1.05415
194603763	chr3:194603763:G:A	2.71985e-06	-0.25485	-1.04923
194603877	chr3:194603877:G:A	2.24613e-06	-0.403984	-1.09147
194604002	chr3:194604002:C:T	2.77408e-06	-0.222682	-1.06166
194604073	chr3:194604073:C:G	3.86139e-06	0.140159	-1.09379
194604108	chr3:194604108:G:C	2.80468e-06	-0.222556	-1.05081
194604210	chr3:194604210:A:G	2.49908e-06	-0.645566	-0.74317
194604253	chr3:194604253:C:A	2.35248e-06	-0.551847	-0.897344
194604277	chr3:194604277:A:G	6.03823e-07	-1.62826	-1.18088
194604281	chr3:194604281:G:A	2.222e-06	-0.576828	-0.929423
194604326	chr3:194604326:G:A	3.65558e-06	-1.33471e-10	-1.0084
194604329	chr3:194604329:G:A	5.75702e-06	0.632222	-1.18646
194604374	chr3:194604374:G:A	3.39641e-06	-1.33471e-10	-1.08194
194604404	chr3:194604404:C:T	3.34738e-06	-1.33471e-10	-1.09648
194604596	chr3:194604596:C:T	2.78229e-06	-0.060786	-1.2206
194604667	chr3:194604667:C:G	2.60644e-06	-0.315807	-1.03087
194604767	chr3:194604767:T:C	2.92095e-06	-0.0171712	-1.21558
194605039	chr3:194605039:C:T	6.30914e-06	-1.33471e-10	-0.46266
194605069	chr3:194605069:A:T	2.22304e-06	-0.351209	-1.15457
194605186	chr3:194605186:A:G	5.87386e-06	-1.33471e-10	-0.534147
194605366	chr3:194605366:A:G	5.64745e-06	-1.33471e-10	-0.573454
194605382	chr3:194605382:T:C	4.86064e-06	0.466712	-1.1902
194605562	chr3:194605562:C:T	2.9571e-06	-1.33471e-10	-1.22045
194605699	chr3:194605699:G:A	3.8889e-06	-0.946533	-2.69129e-10
194605826	chr3:194605826:G:T	3.15772e-06	-0.514583	-0.640225
194605892	chr3:194605892:CAGCCCTTGATGGGTTAGGTGCACA:C	3.40362e-06	-1.33471e-10	-1.07982
194605991	chr3:194605991:A:G	3.21611e-06	-1.33471e-10	-1.13649
194606251	chr3:194606251:G:C	1.91645e-06	-1.65419	-2.69129e-10
194606369	chr3:194606369:T:C	1.97575e-06	-0.392081	-1.23163
194606411	chr3:194606411:G:A	9.19751e-06	0.428385	-0.514111
194606641	chr3:194606641:T:A	2.29998e-06	-0.240189	-1.23157
194606706	chr3:194606706:G:A	2.30063e-06	-0.240172	-1.2313
194606715	chr3:194606715:G:A	2.92515e-06	-1.33471e-10	-1.23131
194606737	chr3:194606737:T:C	2.38517e-06	-0.205432	-1.22996
194607182	chr3:194607182:G:T	9.29947e-05	2.22788	-2.69129e-10
194607569	chr3:194607569:G:A	7.22472e-07	-1.64824	-0.981491
194607622	chr3:194607622:G:A	8.89736e-07	-1.65262	-0.76887
194607762	chr3:194607762:C:G	2.93904e-06	-1.33471e-10	-1.22658
194607795	chr3:194607795:A:G	1.00639e-06	-1.10958	-1.18871
194607920	chr3:194607920:C:T	3.67752e-06	-1.33471e-10	-1.00242
194608753	chr3:194608753:G:A	8.29838e-07	-1.31673	-1.17446
194608762	chr3:194608762:C:T	7.79916e-06	-1.33471e-10	-0.250642
194608834	chr3:194608834:A:G	3.06847e-06	-1.33471e-10	-1.18348
194609076	chr3:194609076:T:C	7.06302e-07	-1.42231	-1.23007
194609521	chr3:194609521:C:T	1.63264e-06	-1.15158	-0.662882
194610058	chr3:194610058:C:T	2.95361e-06	-1.33471e-10	-1.22163
194610115	chr3:194610115:T:G	3.35792e-06	-1.33471e-10	-1.09334
194610313	chr3:194610313:C:T	3.24579e-06	-1.33471e-10	-1.1273
194610594	chr3:194610594:T:C	8.33125e-06	-1.33471e-10	-0.184646
194610627	chr3:194610627:C:T	3.1277e-06	-1.33471e-10	-1.16436
194610673	chr3:194610673:C:T	1.91672e-06	-1.65404	-2.69129e-10
194610695	chr3:194610695:T:A	3.0077e-06	-1.33471e-10	-1.20348
194610864	chr3:194610864:A:G	3.05248e-06	-1.33471e-10	-1.18871
194610902	chr3:194610902:C:T	4.38243e-06	-1.33471e-10	-0.827055
194611146	chr3:194611146:A:T	1.42983e-06	-1.02351	-0.923594
194611306	chr3:194611306:T:C	1.28094e-05	0.958206	-0.712688
194611385	chr3:194611385:G:A	1.0351e-05	0.964685	-0.932258
194612279	chr3:194612279:G:A	2.0255e-06	-1.59884	-2.69129e-10
194612415	chr3:194612415:T:C	4.3939e-06	-1.33471e-10	-0.824443
194612757	chr3:194612757:T:C	6.75889e-07	-1.46546	-1.23092
194612766	chr3:194612766:G:A	2.69752e-06	-0.405152	-0.907174
194612864	chr3:194612864:C:CCG	3.14325e-06	-1.1594	-2.69129e-10
194612865	chr3:194612865:T:C	2.30785e-06	-0.988452	-0.479889
194612904	chr3:194612904:T:G	4.31067e-06	-1.33471e-10	-0.843565
194612943	chr3:194612943:C:T	2.22672e-06	-0.484901	-1.01923
194613094	chr3:194613094:C:T	8.03224e-06	-1.33471e-10	-0.221196
194613128	chr3:194613128:T:C	3.81546e-06	-1.33471e-10	-0.965596
194613143	chr3:194613143:G:A	2.43212e-06	-0.724998	-0.690897
194613322	chr3:194613322:T:C	3.02019e-06	-0.730183	-0.469155
194613380	chr3:194613380:G:A	7.17286e-07	-1.48718	-1.14976
194613468	chr3:194613468:A:G	2.47734e-06	-0.681372	-0.716102
194613835	chr3:194613835:A:G	2.14938e-06	-0.703314	-0.836166
194613983	chr3:194613983:A:G	2.32717e-06	-0.796776	-0.663229
194614284	chr3:194614284:T:C	2.02322e-06	-0.702065	-0.897902
194614306	chr3:194614306:C:T	3.16767e-06	-1.15166	-2.69129e-10
194614319	chr3:194614319:T:C	2.24433e-06	-0.726585	-0.769667
194614968	chr3:194614968:G:A	3.93208e-06	-1.33471e-10	-0.935489
194615091	chr3:194615091:T:A	3.50347e-06	-1.33471e-10	-1.05091
194615566	chr3:194615566:C:T	2.94549e-06	-1.33471e-10	-1.22438
194615918	chr3:194615918:A:C	8.40322e-05	2.79709	-0.670552
194616059	chr3:194616059:T:C	0.00133644	4.8931	-2.69129e-10
194616154	chr3:194616154:C:T	3.78559e-06	-1.33471e-10	-0.973457
194616288	chr3:194616288:A:G	3.26648e-06	-0.78518	-0.335765
194616859	chr3:194616859:C:T	3.26415e-06	-1.33471e-10	-1.12166
194616979	chr3:194616979:T:G	5.70665e-06	-0.600494	0.0374669
194617172	chr3:194617172:T:C	2.19621e-06	-1.14122	-0.376707
194617620	chr3:194617620:G:A	3.82819e-06	-1.33471e-10	-0.962266
194617670	chr3:194617670:G:A	1.81797e-05	0.595645	-2.69129e-10
194617694	chr3:194617694:C:T	1.70496e-06	-0.808217	-0.962902
194617809	chr3:194617809:A:T	1.55751e-06	-0.771265	-1.09031
194617833	chr3:194617833:A:C	1.56467e-06	-0.756202	-1.10078
194617919	chr3:194617919:C:G	3.08539e-06	-1.33471e-10	-1.17798
194618015	chr3:194618015:C:T	2.1497e-06	-1.53933	-2.69129e-10
194618064	chr3:194618064:C:T	5.72657e-06	-0.82581	0.266267
194618130	chr3:194618130:G:A	1.51369e-06	-0.793843	-1.09626
194618370	chr3:194618370:C:T	2.95431e-06	-1.33471e-10	-1.22139
194618451	chr3:194618451:A:G	7.20877e-07	-1.46936	-1.16259
194618584	chr3:194618584:T:C	2.79849e-06	-1.27558	-2.69129e-10
194619232	chr3:194619232:C:G	8.69299e-07	-1.51606	-0.928668
194619422	chr3:194619422:G:A	1.32183e-06	-0.902297	-1.12335
194619474	chr3:194619474:G:A	3.02764e-06	-1.33471e-10	-1.19688
194619862	chr3:194619862:C:G	3.09654e-06	-1.33471e-10	-1.17437
194620186	chr3:194620186:G:C	1.77232e-05	-1.33471e-10	0.570217
194620247	chr3:194620247:T:C	1.55293e-06	-1.43473	-0.429781
194620578	chr3:194620578:G:A	6.42244e-06	-1.33471e-10	-0.444861
194620598	chr3:194620598:G:A	4.09599e-06	-0.855548	-0.0391038
194620748	chr3:194620748:G:A	1.24661e-06	-1.65278	-0.431454
194620750	chr3:194620750:G:A	0.000189167	4.04548	-1.10751
194620882	chr3:194620882:C:T	6.53822e-06	-1.33471e-10	-0.426995
194620896	chr3:194620896:G:A	1.92697e-06	-1.64871	-2.69129e-10
194621144	chr3:194621144:C:T	7.23914e-06	-0.886619	0.561462
194621191	chr3:194621191:C:T	7.37765e-06	-0.848337	0.542134
194621415	chr3:194621415:C:T	1.62691e-05	1.60627	-1.12166
194621502	chr3:194621502:G:A	3.90356e-06	-1.33471e-10	-0.942769
194621557	chr3:194621557:G:A	5.54391e-06	-1.33471e-10	-0.591959
194621579	chr3:194621579:C:T	2.9512e-06	-1.33471e-10	-1.22245
194621589	chr3:194621589:G:T	3.06821e-06	-1.33471e-10	-1.18357
194621861	chr3:194621861:G:A	1.1142e-05	-1.33471e-10	0.106063
194621892	chr3:194621892:A:G	1.89162e-06	-0.529625	-1.1376
194622177	chr3:194622177:A:G	1.80459e-06	-0.592884	-1.12144
194622442	chr3:194622442:G:A	3.09974e-06	-1.33471e-10	-1.17334
194622462	chr3:194622462:G:A	2.04674e-06	-1.58841	-2.69129e-10
194622492	chr3:194622492:G:A	3.40089e-06	-1.33471e-10	-1.08062
194622511	chr3:194622511:C:T	3.02766e-06	-1.33471e-10	-1.19687
194622512	chr3:194622512:G:A	1.45145e-05	-1.33471e-10	0.370491
194622536	chr3:194622536:C:A	2.93252e-06	-1.33471e-10	-1.2288
194622602	chr3:194622602:T:G	3.05998e-06	-1.33471e-10	-1.18625
194622788	chr3:194622788:C:T	3.37399e-06	-1.33471e-10	-1.08856
194622968	chr3:194622968:T:C	1.11308e-05	-1.33471e-10	0.105059
194623001	chr3:194623001:G:A	2.92486e-06	-1.33471e-10	-1.23141
194623165	chr3:194623165:T:C	5.64653e-06	-1.33471e-10	-0.573618
194623369	chr3:194623369:C:T	4.18442e-06	-1.33471e-10	-0.873292
194623420	chr3:194623420:C:T	4.0281e-06	-1.33471e-10	-0.911365
194623699	chr3:194623699:C:T	3.22286e-05	-1.33471e-10	1.16819
194623788	chr3:194623788:CAT:C	2.93003e-06	-1.33471e-10	-1.22965
194623797	chr3:194623797:G:C	7.31775e-07	-1.50523	-1.11171
194623959	chr3:194623959:CT:C	1.16034e-05	1.36158	-1.21494
194624064	chr3:194624064:C:T	6.51927e-06	-1.33471e-10	-0.429896
194624115	chr3:194624115:G:A	5.78603e-06	0.442825	-0.992037
194624446	chr3:194624446:G:A	3.4595e-06	-1.33471e-10	-1.06354
194624561	chr3:194624561:G:T	2.96397e-06	-1.33471e-10	-1.21813
194624709	chr3:194624709:A:G	3.26657e-06	-0.0565532	-1.06437
194624864	chr3:194624864:C:T	1.06038e-05	1.27923	-1.22267
194625273	chr3:194625273:C:T	6.16078e-07	-1.56818	-1.22086
194625396	chr3:194625396:C:G	2.57938e-05	0.534239	0.411236
194625616	chr3:194625616:A:G	2.83526e-05	0.471998	0.568061
194625729	chr3:194625729:C:T	2.94325e-06	-1.33471e-10	-1.22514
194625770	chr3:194625770:G:A	1.31817e-06	-1.36995	-0.658471
194625798	chr3:194625798:C:T	3.24005e-06	-1.33471e-10	-1.12907
194625824	chr3:194625824:T:C	2.80541e-05	0.468147	0.561328
194626003	chr3:194626003:G:A	1.16638e-05	-1.33471e-10	0.151835
194626074	chr3:194626074:A:G	3.12298e-05	0.52349	0.613224
194626487	chr3:194626487:G:A	3.63342e-05	0.52392	0.76418
194626647	chr3:194626647:A:G	2.71811e-06	-1.30472	-2.69129e-10
194626715	chr3:194626715:G:A	2.4709e-05	0.44128	0.461228
194626722	chr3:194626722:C:T	3.09636e-05	0.405106	0.723048
194626723	chr3:194626723:A:G	2.39974e-05	0.354453	0.518833
194626785	chr3:194626785:G:A	3.34833e-05	0.543092	0.663297
194627070	chr3:194627070:C:T	3.45938e-05	0.724588	0.514427
194627232	chr3:194627232:C:T	6.44203e-06	-1.4214	0.979585
194627414	chr3:194627414:A:T	1.2802e-05	1.47253	-1.22759
194627444	chr3:194627444:G:GGTTT	3.23483e-05	0.500483	0.671419
194627593	chr3:194627593:A:T	3.51421e-05	0.601584	0.653156
194627693	chr3:194627693:A:T	3.23959e-05	0.540274	0.6331
194627784	chr3:194627784:G:A	0.000141817	2.64988	-2.69129e-10
194627871	chr3:194627871:C:T	6.95317e-06	-0.680258	0.314796
194627901	chr3:194627901:C:T	2.93154e-06	-1.33471e-10	-1.22913
194628298	chr3:194628298:A:G	7.82257e-07	-1.55801	-0.992223
194628375	chr3:194628375:C:T	3.43166e-05	-1.33471e-10	1.23097
194628449	chr3:194628449:C:T	9.04619e-07	-1.63078	-0.774123
194628606	chr3:194628606:G:T	1.45383e-05	-1.33471e-10	0.372127
194628810	chr3:194628810:C:T	3.30946e-06	-1.33471e-10	-1.10787
194629033	chr3:194629033:G:A	6.42637e-06	-1.38671	0.942465
194629551	chr3:194629551:T:C	3.62112e-06	-1.33471e-10	-1.01788
194629681	chr3:194629681:G:A	2.93952e-06	-1.33471e-10	-1.22641
194631107	chr3:194631107:T:C	3.90938e-05	-1.33471e-10	1.36131
194631296	chr3:194631296:C:T	1.02816e-05	1.2491	-1.2234
194631320	chr3:194631320:A:G	7.88436e-07	-1.36883	-1.17353
194631779	chr3:194631779:C:G	1.17962e-06	-1.6436	-0.495871
194632027	chr3:194632027:C:T	2.94882e-06	-1.33471e-10	-1.22326
194632271	chr3:194632271:A:G	5.38796e-06	-1.33471e-10	-0.620492
194632591	chr3:194632591:G:A	5.19766e-06	0.453594	-1.11005
194632722	chr3:194632722:A:G	3.51275e-06	-1.33471e-10	-1.04826
194632741	chr3:194632741:C:T	1.0166e-06	-1.25028	-1.03791
194633160	chr3:194633160:C:A	3.69726e-06	-1.33471e-10	-0.997068
194633303	chr3:194633303:G:C	4.85736e-06	0.356372	-1.08054
194633761	chr3:194633761:G:A	5.1639e-06	-1.33471e-10	-0.662967
194633785	chr3:194633785:A:G	6.62514e-07	-1.48977	-1.2266
194634114	chr3:194634114:G:A	1.93507e-06	-1.64451	-2.69129e-10
194634198	chr3:194634198:G:A	2.93011e-06	-1.33471e-10	-1.22962
194634326	chr3:194634326:C:T	5.59431e-06	-1.33471e-10	-0.582908
194634637	chr3:194634637:G:C	3.45643e-06	0.0792375	-1.14366
194634788	chr3:194634788:A:G	6.21987e-07	-1.65419	-1.12531
194634825	chr3:194634825:C:T	5.60021e-07	-1.65367	-1.23077
194634866	chr3:194634866:C:T	5.82684e-07	-1.64979	-1.19498
194634928	chr3:194634928:G:A	2.96498e-06	-1.33471e-10	-1.21779
194634939	chr3:194634939:C:T	1.95391e-06	-1.63483	-2.69129e-10
194635297	chr3:194635297:G:A	6.07498e-07	-1.65317	-1.1499
194635605	chr3:194635605:G:A	4.9509e-06	-1.33471e-10	-0.70509
194635686	chr3:194635686:C:T	5.97212e-07	-1.65387	-1.16627
194635690	chr3:194635690:C:CA	5.97053e-07	-1.65224	-1.16817
194636044	chr3:194636044:C:G	5.66837e-07	-1.64848	-1.22386
194636316	chr3:194636316:C:G	8.57298e-07	-1.23148	-1.22715
194636347	chr3:194636347:C:T	1.49219e-06	-0.831634	-1.07278
194636436	chr3:194636436:T:C	3.72827e-06	-1.33471e-10	-0.988715
194636607	chr3:194636607:A:G	2.00046e-06	-1.61128	-2.69129e-10
194636722	chr3:194636722:A:G	1.15992e-05	-1.33471e-10	0.146275
194636748	chr3:194636748:G:A	6.1254e-07	-1.56772	-1.22708
194636770	chr3:194636770:A:G	6.08611e-07	-1.56963	-1.23161
194636779	chr3:194636779:G:A	9.42719e-07	-1.13514	-1.22851
194636859	chr3:194636859:A:C	1.01549e-06	-1.05988	-1.22941
194637093	chr3:194637093:G:C	5.61312e-07	-1.65384	-1.22829
194637232	chr3:194637232:A:G	3.17242e-06	-1.33471e-10	-1.15016
194637325	chr3:194637325:G:A	5.64916e-07	-1.65123	-1.22451
194637558	chr3:194637558:A:T	8.20113e-07	-1.27182	-1.23115
194637894	chr3:194637894:G:A	6.22215e-07	-1.56125	-1.21788
194638165	chr3:194638165:A:G	5.67391e-07	-1.6516	-1.21976
194638481	chr3:194638481:C:A	5.67003e-07	-1.65083	-1.22122
194638673	chr3:194638673:G:A	5.67243e-07	-1.65385	-1.21778
194638737	chr3:194638737:C:T	9.46619e-07	-1.1284	-1.23112
194638793	chr3:194638793:G:A	6.54641e-07	-1.5019	-1.22643
194639019	chr3:194639019:C:G	3.57217e-06	-1.33471e-10	-1.03148
194639347	chr3:194639347:C:G	2.97741e-06	-1.33471e-10	-1.2136
194639403	chr3:194639403:G:A	3.76025e-06	-1.33471e-10	-0.980174
194639699	chr3:194639699:T:C	2.95998e-06	-1.33471e-10	-1.21948
194639835	chr3:194639835:G:C	6.08358e-07	-1.58869	-1.21297
194639844	chr3:194639844:G:A	7.48862e-07	-1.44435	-1.14951
194639932	chr3:194639932:A:G	5.87196e-07	-1.60731	-1.22975
194640029	chr3:194640029:A:G	6.12436e-07	-1.57882	-1.21615
194640198	chr3:194640198:C:T	6.58201e-07	-1.51075	-1.21216
194640214	chr3:194640214:C:T	6.25326e-07	-1.55415	-1.21999
194640827	chr3:194640827:T:A	6.1448e-07	-1.57751	-1.21413
194640947	chr3:194640947:C:T	7.48603e-07	-1.38909	-1.20512
194640985	chr3:194640985:T:G	1.54446e-06	-0.675732	-1.19425
194641134	chr3:194641134:C:T	1.98628e-06	-0.434365	-1.18403
194642411	chr3:194642411:G:C	3.08787e-06	-1.33471e-10	-1.17718
194642511	chr3:194642511:T:C	1.16271e-06	-1.47783	-0.676082
194642542	chr3:194642542:C:T	2.93185e-06	-1.33471e-10	-1.22903
194642737	chr3:194642737:G:A	6.68734e-06	-1.33471e-10	-0.404443
194642756	chr3:194642756:C:A	6.46995e-06	-1.33471e-10	-0.437491
194642844	chr3:194642844:T:C	6.50219e-06	-1.33471e-10	-0.432519
194642946	chr3:194642946:G:A	3.5259e-06	-1.33471e-10	-1.04452
194642971	chr3:194642971:C:T	2.15683e-06	-1.53602	-2.69129e-10
194643023	chr3:194643023:G:A	2.04289e-06	-1.59029	-2.69129e-10
194643719	chr3:194643719:T:A	6.86091e-06	-1.33471e-10	-0.378819
194643909	chr3:194643909:T:C	3.44088e-06	-1.33471e-10	-1.06893
194644224	chr3:194644224:T:C	7.13547e-06	-1.33471e-10	-0.339581
194644234	chr3:194644234:C:T	2.93396e-06	-1.33471e-10	-1.22831
194644319	chr3:194644319:G:A	4.85555e-06	-1.33471e-10	-0.724537
194644347	chr3:194644347:C:T	4.69362e-06	-0.758456	-2.69129e-10
194644411	chr3:194644411:T:A	3.05866e-06	-1.33471e-10	-1.18668
194644631	chr3:194644631:C:T	2.13618e-06	-1.54564	-2.69129e-10
194645278	chr3:194645278:T:C	2.03237e-06	-1.55436	-0.0410993
194645444	chr3:194645444:T:C	1.22445e-06	-1.60504	-0.497124
194645458	chr3:194645458:T:C	4.41781e-06	-1.33471e-10	-0.819015
194645831	chr3:194645831:G:A	3.97005e-06	-1.33471e-10	-0.92588
194646108	chr3:194646108:G:A	5.28068e-06	-1.33471e-10	-0.640605
194646248	chr3:194646248:GGA:G	1.1793e-05	-1.33471e-10	0.162846
194646322	chr3:194646322:A:G	1.18283e-05	-1.33471e-10	0.16584
194646770	chr3:194646770:T:C	4.13532e-06	-1.33471e-10	-0.885095
194647093	chr3:194647093:G:GTTA	8.01041e-07	-1.38265	-1.14385
194647731	chr3:194647731:C:G	4.01446e-06	-1.33471e-10	-0.914756
194647753	chr3:194647753:T:C	1.13369e-06	-1.61213	-0.56705
194647881	chr3:194647881:AAT:A	6.24174e-07	-1.59883	-1.17716
194648157	chr3:194648157:T:G	3.11436e-06	-1.33471e-10	-1.16863
194648623	chr3:194648623:T:G	2.33979e-06	-1.37157	-0.083025
194648850	chr3:194648850:C:A	1.93688e-06	-0.592241	-1.05134
194648851	chr3:194648851:C:A	1.93244e-06	-0.597713	-1.04816
194648906	chr3:194648906:A:G	6.73297e-06	-1.33471e-10	-0.397642
194649298	chr3:194649298:C:A	3.26743e-06	-1.33471e-10	-1.12066
194649578	chr3:194649578:T:C	3.89133e-06	-1.33471e-10	-0.945909
194649644	chr3:194649644:T:C	4.02792e-06	-1.33471e-10	-0.91141
194649828	chr3:194649828:A:G	4.03938e-06	-1.33471e-10	-0.908568
194649935	chr3:194649935:T:TA	2.92422e-06	-1.33471e-10	-1.23163
194650014	chr3:194650014:G:T	4.07769e-06	-1.33471e-10	-0.899128
194650265	chr3:194650265:T:C	1.09838e-06	-1.62245	-0.58837
194650455	chr3:194650455:C:T	4.04149e-06	-1.33471e-10	-0.908047
194650547	chr3:194650547:G:A	2.96113e-06	-1.33471e-10	-1.21909
194650708	chr3:194650708:T:A	5.83275e-07	-1.61648	-1.22727
194651044	chr3:194651044:T:C	2.93952e-06	-1.33471e-10	-1.22641
194651246	chr3:194651246:T:C	3.88568e-06	-1.33471e-10	-0.947362
194651403	chr3:194651403:A:G	3.3741e-06	-1.33471e-10	-1.08853
194651620	chr3:194651620:C:T	5.78531e-07	-1.62524	-1.22668
194651621	chr3:194651621:G:A	4.28088e-06	-1.33471e-10	-0.8505
194651653	chr3:194651653:T:C	6.42854e-07	-1.53022	-1.21627
194651674	chr3:194651674:GTC:G	6.28182e-07	-1.5398	-1.22978
194651719	chr3:194651719:T:C	3.45722e-06	-1.33471e-10	-1.0642
194651914	chr3:194651914:T:C	4.03467e-06	-1.33471e-10	-0.909734
194652019	chr3:194652019:G:C	3.93481e-06	-1.14487	0.210074
194652033	chr3:194652033:T:A	3.40931e-06	-1.33471e-10	-1.07815
194652076	chr3:194652076:C:T	1.09343e-05	-1.33471e-10	0.087242
194652233	chr3:194652233:G:A	1.53103e-06	-0.682281	-1.19644
194652367	chr3:194652367:A:C	2.93787e-06	-1.33471e-10	-1.22698
194652848	chr3:194652848:G:A	3.3212e-06	-1.33471e-10	-1.10433
194653103	chr3:194653103:T:C	7.94967e-07	-1.33347	-1.20065
194653104	chr3:194653104:G:A	7.99797e-07	-1.3297	-1.19836
194653216	chr3:194653216:T:C	2.07109e-06	-1.57658	-2.69129e-10
194653270	chr3:194653270:T:A	3.18197e-06	-1.33471e-10	-1.14716
194653418	chr3:194653418:A:G	1.31855e-06	-0.856334	-1.17179
194653447	chr3:194653447:G:A	7.84057e-07	-1.42849	-1.11944
194653492	chr3:194653492:G:A	6.83863e-07	-1.45368	-1.23097
194653695	chr3:194653695:G:A	8.01436e-07	-1.33384	-1.19217
194653962	chr3:194653962:A:G	8.0826e-07	-1.32402	-1.19352
194653980	chr3:194653980:A:G	4.21088e-06	-1.33471e-10	-0.866988
194654067	chr3:194654067:C:G	9.45028e-07	-1.39429	-0.966909
194654241	chr3:194654241:TG:T	2.22129e-06	-1.50657	-2.69129e-10
194654265	chr3:194654265:T:C	9.07217e-07	-1.36719	-1.03484
194654271	chr3:194654271:G:A	7.19115e-07	-1.41345	-1.22094
194654284	chr3:194654284:T:A	7.99804e-07	-1.33962	-1.18843
194654399	chr3:194654399:T:C	1.19269e-06	-1.64	-0.488449
194654574	chr3:194654574:A:G	6.07894e-07	-1.58446	-1.21796
194654666	chr3:194654666:A:G	7.56657e-07	-1.36382	-1.21968
194654812	chr3:194654812:C:T	6.57115e-06	0.694817	-1.11679
194654828	chr3:194654828:C:A	8.06927e-07	-1.3234	-1.19578
194654878	chr3:194654878:G:A	1.36373e-06	-1.57798	-0.416458
194654937	chr3:194654937:T:C	8.13068e-07	-1.39676	-1.11484
194655088	chr3:194655088:G:T	1.37421e-06	-1.0008	-0.985977
194655343	chr3:194655343:A:G	3.1554e-06	-1.33471e-10	-1.15554
194655903	chr3:194655903:G:A	5.98422e-07	-1.59065	-1.22747
194656329	chr3:194656329:C:T	1.28507e-06	-1.60319	-0.450651
194656487	chr3:194656487:G:A	7.53175e-07	-1.37212	-1.216
194656497	chr3:194656497:A:T	7.49057e-07	-1.38112	-1.21248
194656855	chr3:194656855:G:A	8.47473e-07	-1.27477	-1.19539
194656983	chr3:194656983:C:T	1.64503e-06	-0.720673	-1.08623
194657030	chr3:194657030:G:A	7.61394e-07	-1.35799	-1.21928
194657032	chr3:194657032:A:C	6.18737e-06	-1.33471e-10	-0.482148
194657057	chr3:194657057:G:A	3.05828e-06	-1.33471e-10	-1.18681
194657145	chr3:194657145:T:G	7.57129e-07	-1.37228	-1.2106
194657153	chr3:194657153:G:A	2.9271e-06	-1.33471e-10	-1.23065
194657592	chr3:194657592:A:C	1.42292e-06	-1.05056	-0.901385
194657768	chr3:194657768:G:A	7.69949e-07	-1.35577	-1.21032
194657882	chr3:194657882:C:T	3.99483e-06	-1.33471e-10	-0.919658
194658034	chr3:194658034:G:A	7.59557e-07	-1.36037	-1.21931
194658061	chr3:194658061:C:T	3.09623e-06	-1.33471e-10	-1.17447
194658143	chr3:194658143:C:T	7.79668e-07	-1.37692	-1.17662
194658248	chr3:194658248:G:A	7.73063e-07	-1.35227	-1.20978
194658282	chr3:194658282:G:A	7.60579e-07	-1.36771	-1.21062
194658761	chr3:194658761:G:T	7.55564e-07	-1.37944	-1.20551
194658828	chr3:194658828:C:T	3.95996e-06	-1.33471e-10	-0.928426
194658838	chr3:194658838:A:G	7.55109e-07	-1.37177	-1.21379
194658867	chr3:194658867:C:A	7.50675e-07	-1.38326	-1.20818
194659230	chr3:194659230:T:C	7.29246e-07	-1.41032	-1.21008
194659461	chr3:194659461:G:T	2.44369e-06	-0.646438	-0.764714
194659625	chr3:194659625:T:C	9.27523e-07	-1.41143	-0.968471
194659719	chr3:194659719:A:C	8.37935e-06	-1.33471e-10	-0.178888
194659772	chr3:194659772:G:A	7.59203e-07	-1.36766	-1.21249
194660467	chr3:194660467:G:A	4.61034e-06	-1.33471e-10	-0.776358
194660543	chr3:194660543:T:C	1.00621e-06	-1.33756	-0.960906
194660705	chr3:194660705:T:A	1.67754e-06	-1.56967	-0.217654
194660801	chr3:194660801:A:G	9.98238e-07	-1.34406	-0.962363
194660951	chr3:194660951:G:A	7.27503e-07	-1.51587	-1.10693
194661013	chr3:194661013:C:T	7.9228e-07	-1.35148	-1.18602
194661335	chr3:194661335:G:C	4.11042e-06	-1.33471e-10	-0.891134
194661503	chr3:194661503:C:T	1.13202e-06	-1.21432	-0.966339
194661692	chr3:194661692:A:G	9.31504e-07	-1.36774	-1.00787
194661959	chr3:194661959:T:C	9.20658e-07	-1.40594	-0.981381
194661997	chr3:194661997:A:C	8.94084e-07	-1.41535	-1.00127
194662093	chr3:194662093:G:A	8.84723e-07	-1.42525	-1.00189
194662439	chr3:194662439:T:C	5.60024e-07	-1.65324	-1.23119
194662618	chr3:194662618:C:T	4.347e-06	-1.33471e-10	-0.835173
194662633	chr3:194662633:G:A	7.73532e-07	-1.42407	-1.13738
194662646	chr3:194662646:C:T	1.33346e-06	-1.56793	-0.448953
194662718	chr3:194662718:C:T	7.94408e-07	-1.39841	-1.13641
194662758	chr3:194662758:G:A	7.37597e-07	-1.37907	-1.22995
194662983	chr3:194662983:C:G	2.07325e-06	-0.724638	-0.850901
194663212	chr3:194663212:A:G	8.99309e-07	-1.39255	-1.01824
194663276	chr3:194663276:A:G	4.06182e-06	-1.33471e-10	-0.903027
194663372	chr3:194663372:G:A	3.72748e-06	-1.33471e-10	-0.988927
194663764	chr3:194663764:G:A	3.2706e-06	-1.33471e-10	-1.11969
194663855	chr3:194663855:G:A	2.87409e-06	-1.63605	0.387128
194663864	chr3:194663864:C:A	1.85493e-06	-0.922483	-0.764329
194663937	chr3:194663937:G:A	7.60966e-07	-1.39941	-1.17842
194664054	chr3:194664054:C:A	7.82899e-07	-1.42331	-1.1261
194664208	chr3:194664208:C:T	5.97027e-07	-1.5892	-1.23125
194664387	chr3:194664387:C:T	7.26619e-07	-1.428	-1.19601
194664429	chr3:194664429:C:T	7.07421e-06	-1.33471e-10	-0.348203
194664544	chr3:194664544:A:G	7.6175e-07	-1.35926	-1.21754
194664604	chr3:194664604:T:C	7.11251e-06	-1.33471e-10	-0.342804
194664638	chr3:194664638:G:A	7.60549e-07	-1.39217	-1.1862
194664995	chr3:194664995:A:G	7.58583e-07	-1.4069	-1.17406
194665071	chr3:194665071:T:C	6.54804e-07	-1.60243	-1.12565
194665122	chr3:194665122:G:A	4.8475e-06	-1.33471e-10	-0.726196
194665238	chr3:194665238:C:T	3.22158e-06	-1.33471e-10	-1.13479
194665407	chr3:194665407:C:T	7.48864e-07	-1.41306	-1.18079
194666042	chr3:194666042:C:A	5.79281e-07	-1.65254	-1.19809
194666152	chr3:194666152:A:G	8.2994e-07	-1.34095	-1.15011
194666457	chr3:194666457:C:T	5.61612e-07	-1.65308	-1.22853
194666524	chr3:194666524:A:G	8.20278e-07	-1.40049	-1.10228
194666571	chr3:194666571:C:T	5.95313e-07	-1.59337	-1.22996
194666839	chr3:194666839:G:A	1.4966e-06	-1.31025	-0.591212
194666890	chr3:194666890:A:C	7.79115e-07	-1.39231	-1.16195
194667107	chr3:194667107:C:T	2.7407e-06	-1.29645	-2.69129e-10
194667212	chr3:194667212:G:A	8.5466e-07	-1.36313	-1.09858
194667276	chr3:194667276:A:G	5.64123e-07	-1.6541	-1.22304
194667343	chr3:194667343:A:G	8.15617e-07	-1.36223	-1.14624
194667714	chr3:194667714:G:A	7.30438e-07	-1.4457	-1.17307
194667994	chr3:194667994:A:G	2.17216e-06	-1.52894	-2.69129e-10
194668454	chr3:194668454:A:AT	4.30376e-06	-1.33471e-10	-0.845171
194668778	chr3:194668778:G:T	7.51603e-07	-1.4094	-1.1808
194668792	chr3:194668792:A:C	7.41534e-07	-1.41965	-1.18405
194668832	chr3:194668832:A:C	3.80883e-06	-0.967338	-2.69129e-10
194668919	chr3:194668919:ACT:A	7.45502e-07	-1.42281	-1.17555
194668977	chr3:194668977:T:C	7.53809e-07	-1.41663	-1.17065
194668979	chr3:194668979:C:T	7.38037e-07	-1.45487	-1.15355
194669069	chr3:194669069:C:T	3.09382e-06	-1.33471e-10	-1.17525
194669286	chr3:194669286:C:A	5.63293e-07	-1.64994	-1.22867
194669654	chr3:194669654:G:C	7.41899e-07	-1.41518	-1.18802
194669700	chr3:194669700:A:G	8.0176e-07	-1.35651	-1.16909
194669704	chr3:194669704:A:C	7.32642e-07	-1.42754	-1.18822
194669728	chr3:194669728:T:C	6.688e-06	-1.33471e-10	-0.404344
194669786	chr3:194669786:G:T	9.50314e-06	-0.0530372	-2.69129e-10
194669984	chr3:194669984:C:A	8.61879e-07	-1.32481	-1.12849
194670290	chr3:194670290:G:A	4.49923e-06	-1.33471e-10	-0.800752
194670431	chr3:194670431:T:A	7.34319e-07	-1.43919	-1.17428
194670566	chr3:194670566:T:C	7.73516e-07	-1.56376	-0.997705
194670686	chr3:194670686:C:T	5.51319e-06	-1.33471e-10	-0.597516
194671091	chr3:194671091:G:A	2.01028e-06	-1.22859	-0.377797
194671251	chr3:194671251:G:A	7.36571e-07	-1.42841	-1.182
194671396	chr3:194671396:G:A	7.18109e-07	-1.45382	-1.18197
194671541	chr3:194671541:T:A	7.74921e-07	-1.45569	-1.10396
194671670	chr3:194671670:T:A	8.72941e-07	-1.20903	-1.23152
194671954	chr3:194671954:A:C	8.67476e-07	-1.37251	-1.07432
194672479	chr3:194672479:A:G	8.76595e-07	-1.29346	-1.14291
194672558	chr3:194672558:G:A	3.21244e-06	-1.33471e-10	-1.13763
194674452	chr3:194674452:G:A	7.60834e-07	-1.61322	-0.964782
194674486	chr3:194674486:G:C	8.50459e-07	-1.26632	-1.20032
194674530	chr3:194674530:A:C	7.1731e-07	-1.42446	-1.21244
194674555	chr3:194674555:C:T	6.87282e-06	-1.33471e-10	-0.377085
194675005	chr3:194675005:TG:T	1.19501e-05	-1.33471e-10	0.176082
194675200	chr3:194675200:C:T	6.56657e-07	-1.5975	-1.12775
194675839	chr3:194675839:A:G	1.61632e-05	-1.33471e-10	0.478081
194675850	chr3:194675850:A:G	1.52383e-05	-1.33471e-10	0.419152
194676013	chr3:194676013:A:T	1.28996e-06	-1.17317	-0.876875
194676099	chr3:194676099:C:T	2.97852e-06	-1.33471e-10	-1.21323
194676535	chr3:194676535:A:C	5.59698e-07	-1.65351	-1.23151
194677106	chr3:194677106:A:G	7.46219e-07	-1.60797	-0.989426
194677220	chr3:194677220:G:T	1.64016e-05	-1.33471e-10	0.492722
194677677	chr3:194677677:A:G	1.6185e-05	-1.33471e-10	0.479429
194678014	chr3:194678014:G:A	6.4171e-07	-1.58571	-1.16257
194679777	chr3:194679777:G:A	7.11253e-06	-1.33471e-10	-0.3428
194680083	chr3:194680083:A:G	1.32972e-06	-1.03239	-0.987304
194680117	chr3:194680117:G:A	5.71266e-07	-1.65407	-1.21049
194680140	chr3:194680140:C:T	7.95176e-07	-1.58355	-0.950301
194680473	chr3:194680473:G:A	1.04249e-06	-1.03143	-1.23162
194680483	chr3:194680483:C:T	2.96517e-06	-1.33471e-10	-1.21773
194680658	chr3:194680658:C:T	7.111e-07	-1.46816	-1.17744
194680872	chr3:194680872:CAA:C	9.79274e-07	-1.60101	-0.724593
194681151	chr3:194681151:G:C	6.91207e-07	-1.62816	-1.04582
194681246	chr3:194681246:T:C	1.14186e-06	-0.941422	-1.23058
194681602	chr3:194681602:C:T	1.15208e-06	-0.944839	-1.21825
194681613	chr3:194681613:T:G	7.40276e-07	-1.64812	-0.957266
194681662	chr3:194681662:G:A	1.11006e-06	-0.989136	-1.2111
194681925	chr3:194681925:G:A	6.67627e-07	-1.62295	-1.08574
194681947	chr3:194681947:C:T	9.94884e-07	-1.14454	-1.16525
194682091	chr3:194682091:G:C	3.03774e-06	-1.33471e-10	-1.19354
194682213	chr3:194682213:G:T	9.39369e-06	-1.33471e-10	-0.0646212
194682279	chr3:194682279:C:T	1.17452e-06	-1.51958	-0.624225
194682280	chr3:194682280:T:C	1.16836e-06	-1.51536	-0.633697
194682424	chr3:194682424:T:C	5.31462e-06	-1.33471e-10	-0.634198
194682489	chr3:194682489:T:C	1.11908e-05	-1.33471e-10	0.110433
194682542	chr3:194682542:A:G	1.3152e-06	-1.57484	-0.455824
194682701	chr3:194682701:T:G	1.93623e-06	-1.62512	-0.0188009
194682762	chr3:194682762:T:G	1.4625e-06	-1.63254	-0.291965
194682782	chr3:194682782:TG:T	1.1474e-06	-1.59995	-0.56721
194682836	chr3:194682836:C:T	2.9243e-06	-1.33471e-10	-1.2316
194682849	chr3:194682849:A:G	9.69334e-07	-1.52832	-0.807487
194682976	chr3:194682976:C:G	6.74586e-07	-1.59467	-1.10364
194683020	chr3:194683020:A:T	3.47817e-06	-1.33471e-10	-1.05815
194683138	chr3:194683138:G:A	7.38109e-07	-1.45132	-1.157
194683533	chr3:194683533:T:C	4.94171e-06	-1.33471e-10	-0.706948
194683605	chr3:194683605:C:T	2.10564e-06	-1.56004	-2.69129e-10
194683793	chr3:194683793:A:G	4.69307e-06	-1.44874	0.690167
194683944	chr3:194683944:T:C	3.15162e-06	-1.33471e-10	-1.15674
194684537	chr3:194684537:AAAAGTAACTTAAATGGAAACTCAGC:A	1.47985e-06	-1.64021	-0.272514
194684901	chr3:194684901:A:T	1.30593e-06	-1.34747	-0.690271
194685199	chr3:194685199:G:T	5.72269e-06	-1.33471e-10	-0.560221
194685237	chr3:194685237:C:T	1.14297e-06	-1.34584	-0.825193
194685255	chr3:194685255:A:G	1.27596e-06	-1.55112	-0.50984
194685384	chr3:194685384:C:G	6.85687e-07	-1.61215	-1.06984
194685390	chr3:194685390:C:A	1.82962e-06	-1.62879	-0.0717583
194685471	chr3:194685471:G:C	1.42243e-06	-1.63612	-0.316167
194685762	chr3:194685762:A:G	1.07461e-05	-1.33471e-10	0.0698819
194686115	chr3:194686115:G:A	1.07734e-06	-1.56622	-0.663945
194686238	chr3:194686238:A:C	1.47035e-06	-1.63406	-0.285098
194686252	chr3:194686252:A:G	1.49304e-06	-1.63322	-0.270626
194686268	chr3:194686268:G:A	6.66042e-07	-1.51048	-1.20058
194686291	chr3:194686291:A:G	1.54568e-06	-1.64376	-0.225432
194686475	chr3:194686475:T:C	1.4752e-06	-1.63771	-0.278158
194686480	chr3:194686480:T:C	3.54005e-06	-1.33471e-10	-1.04052
194686660	chr3:194686660:C:G	6.85792e-06	-0.379255	-2.69129e-10
194687682	chr3:194687682:G:GCGGCAGAGGGAGATC	1.10938e-05	-1.33471e-10	0.10173
194687703	chr3:194687703:G:C	1.00201e-05	-1.33471e-10	-6.98892e-05
194687715	chr3:194687715:G:A	3.61822e-06	-1.33471e-10	-1.01868
194687975	chr3:194687975:A:G	1.49507e-06	-1.64448	-0.258003
194688135	chr3:194688135:C:A	3.09734e-06	-1.33471e-10	-1.17412
194688308	chr3:194688308:G:A	8.71918e-06	-1.33471e-10	-0.139133
194689214	chr3:194689214:G:A	4.89927e-06	-1.33471e-10	-0.715573
194689231	chr3:194689231:G:C	3.47558e-06	-1.33471e-10	-1.0589
194689580	chr3:194689580:G:T	2.30586e-06	-1.4692	-2.69129e-10
194690425	chr3:194690425:C:G	8.87962e-07	-1.26955	-1.15393
194690500	chr3:194690500:C:CAAG	1.1763e-06	-1.49283	-0.649453
194690745	chr3:194690745:C:T	3.5234e-06	-1.33471e-10	-1.04523
194691590	chr3:194691590:G:A	3.88538e-06	-1.33471e-10	-0.947437
194692513	chr3:194692513:G:A	2.1644e-06	-1.53601	0.00349882
194693211	chr3:194693211:C:T	7.95079e-07	-1.30956	-1.22442
194693381	chr3:194693381:C:G	3.80974e-06	-1.61101	0.643917
194693418	chr3:194693418:C:A	6.6408e-07	-1.53252	-1.18149
194693737	chr3:194693737:G:A	9.00032e-06	-1.64636	1.53896
194694158	chr3:194694158:G:A	3.2824e-06	-1.33471e-10	-1.11608
194694324	chr3:194694324:T:C	7.90527e-07	-1.49828	-1.04143
194694564	chr3:194694564:A:G	2.58005e-06	-0.173153	-1.1837
194695158	chr3:194695158:A:G	2.07716e-06	-0.398671	-1.17499
194695212	chr3:194695212:C:T	1.04276e-06	-1.46724	-0.795548
194695353	chr3:194695353:T:A	8.32639e-06	-1.33471e-10	-0.185229
194695481	chr3:194695481:A:G	1.16688e-06	-1.24501	-0.905315
194695745	chr3:194695745:T:G	6.57619e-07	-1.63767	-1.08612
194695894	chr3:194695894:C:A	4.42619e-06	-1.33471e-10	-0.81712
194695975	chr3:194695975:G:A	2.93984e-06	-1.33471e-10	-1.2263
194696093	chr3:194696093:A:G	3.11026e-06	-0.265581	-0.904372
194696099	chr3:194696099:TAA:T	3.80811e-06	-1.0517	0.0841732
194696102	chr3:194696102:AAG:A	2.32273e-06	-1.46192	-2.69129e-10
194696300	chr3:194696300:C:T	1.94453e-06	-1.63964	-2.69129e-10
194696359	chr3:194696359:G:A	1.05074e-06	-1.50696	-0.748202
194696591	chr3:194696591:G:A	3.27061e-06	0.0756875	-1.19537
194696875	chr3:194696875:CCAA:C	3.13591e-06	-1.33471e-10	-1.16174
194697397	chr3:194697397:C:T	6.02917e-07	-1.59409	-1.21655
194697464	chr3:194697464:C:T	2.98603e-06	-1.33471e-10	-1.21071
194697468	chr3:194697468:G:A	1.72252e-06	-1.41083	-0.350047
194697598	chr3:194697598:C:T	3.25126e-06	-1.33471e-10	-1.12562
194697659	chr3:194697659:T:C	1.96858e-06	-1.62735	-2.69129e-10
194697799	chr3:194697799:C:T	8.62004e-07	-1.50669	-0.946465
194697831	chr3:194697831:T:C	6.56788e-06	-1.33471e-10	-0.422468
194698395	chr3:194698395:G:A	3.27115e-06	-1.33471e-10	-1.11952
194698475	chr3:194698475:A:C	7.27251e-06	-1.33471e-10	-0.320557
194698485	chr3:194698485:A:G	7.25182e-06	-1.33471e-10	-0.323407
194698596	chr3:194698596:T:C	3.85253e-06	-1.33471e-10	-0.955929
194698635	chr3:194698635:T:TG	3.19241e-06	-1.33471e-10	-1.14388
194698654	chr3:194698654:C:T	2.12313e-06	-1.55177	-2.69129e-10
194698698	chr3:194698698:A:G	3.50125e-06	-1.33471e-10	-1.05154
194698802	chr3:194698802:C:A	1.11026e-06	-1.33135	-0.868717
194698811	chr3:194698811:T:C	8.30691e-06	-0.187571	-2.69129e-10
194698992	chr3:194698992:T:C	3.05384e-06	-1.18418	-0.00408082
194699081	chr3:194699081:T:C	1.50362e-06	-1.63199	-0.264793
194699271	chr3:194699271:C:T	2.109e-06	-0.34477	-1.21367
194699390	chr3:194699390:C:T	9.21291e-06	-1.33471e-10	-0.0840531
194699700	chr3:194699700:G:A	2.95556e-06	-1.33471e-10	-1.22097
194699752	chr3:194699752:C:T	1.97662e-06	-1.62327	-2.69129e-10
194699854	chr3:194699854:C:G	1.5189e-06	-0.866041	-1.02063
194700176	chr3:194700176:C:A	1.98119e-06	-0.428162	-1.1928
194700319	chr3:194700319:G:A	7.18301e-06	-1.33471e-10	-0.33294
194700533	chr3:194700533:C:T	2.99676e-06	-1.33471e-10	-1.20713
194700567	chr3:194700567:C:T	1.55691e-06	-0.90557	-0.956384
194701014	chr3:194701014:G:A	7.90712e-07	-1.44291	-1.09657
194701082	chr3:194701082:G:A	1.0948e-05	-1.33471e-10	0.0884962
194701186	chr3:194701186:A:G	2.01098e-06	-1.60604	-2.69129e-10
194701583	chr3:194701583:A:G	1.25492e-06	-0.953711	-1.12388
194701689	chr3:194701689:A:G	5.45036e-06	-1.33471e-10	-0.608977
194702182	chr3:194702182:G:A	3.03725e-06	-0.260118	-0.933588
194702213	chr3:194702213:C:T	7.96783e-06	-1.33471e-10	-0.229247
194702495	chr3:194702495:G:A	1.18172e-06	-1.2353	-0.902383
194702540	chr3:194702540:G:A	9.81344e-07	-1.57667	-0.746823
194702633	chr3:194702633:A:G	6.61558e-07	-1.59072	-1.1271
194702661	chr3:194702661:G:A	3.10966e-06	-1.33471e-10	-1.17015
194702903	chr3:194702903:CT:C	1.49361e-05	1.2917	-0.892579
194703605	chr3:194703605:CAT:C	1.09482e-05	-1.33471e-10	0.0885178
194703706	chr3:194703706:G:A	1.24182e-06	-1.14515	-0.942936
194704091	chr3:194704091:A:C	6.53484e-06	-1.33471e-10	-0.427511
194704210	chr3:194704210:C:A	6.51627e-06	-1.33471e-10	-0.430357
194704438	chr3:194704438:T:C	3.20491e-06	-1.33471e-10	-1.13998
194704581	chr3:194704581:A:T	6.24568e-07	-1.5444	-1.23095
194704582	chr3:194704582:A:C	6.238e-07	-1.54577	-1.23082
194704718	chr3:194704718:A:G	1.13554e-06	-1.19932	-0.978228
194704728	chr3:194704728:A:G	3.7948e-06	-1.33471e-10	-0.971028
194704869	chr3:194704869:T:C	8.53279e-06	-1.33471e-10	-0.160742
194704878	chr3:194704878:T:C	2.95964e-06	-1.33471e-10	-1.21959
194705391	chr3:194705391:C:T	2.92443e-06	-1.33471e-10	-1.23156
194705444	chr3:194705444:T:C	2.95858e-06	-1.33471e-10	-1.21995
194705555	chr3:194705555:T:C	6.18254e-07	-1.61572	-1.1698
194705889	chr3:194705889:C:T	5.61735e-07	-1.65236	-1.22903
194706076	chr3:194706076:C:T	4.17606e-06	-1.33471e-10	-0.875292
194706141	chr3:194706141:C:T	7.777e-06	-0.253488	-2.69129e-10
194706546	chr3:194706546:T:C	3.51154e-06	0.146077	-1.19468
194706869	chr3:194706869:C:T	2.96358e-06	-1.33471e-10	-1.21826
194706952	chr3:194706952:C:T	3.88203e-06	-1.33471e-10	-0.948302
194707137	chr3:194707137:G:A	4.95334e-06	-1.33471e-10	-0.704598
194707877	chr3:194707877:C:T	3.0662e-06	-1.33471e-10	-1.18422
194708019	chr3:194708019:T:A	2.22047e-06	-0.275547	-1.23139
194708178	chr3:194708178:C:T	3.45807e-06	-1.33471e-10	-1.06395
194708502	chr3:194708502:C:T	6.12903e-07	-1.64607	-1.14814
194708535	chr3:194708535:A:G	6.37032e-07	-1.63565	-1.11995
194708642	chr3:194708642:T:C	5.61581e-07	-1.65272	-1.22893
194708784	chr3:194708784:T:C	5.61065e-07	-1.65419	-1.22838
194708876	chr3:194708876:G:A	3.05159e-06	-1.33471e-10	-1.189
194708911	chr3:194708911:G:A	5.61426e-07	-1.65396	-1.22798
194708996	chr3:194708996:G:A	5.64529e-07	-1.64501	-1.23142
194709281	chr3:194709281:A:C	3.99898e-06	-1.33471e-10	-0.918619
194709500	chr3:194709500:A:G	1.05423e-05	-1.33471e-10	0.0507412
194710029	chr3:194710029:C:T	1.36472e-06	-0.771528	-1.22218
194710080	chr3:194710080:G:A	6.57418e-06	-1.33471e-10	-0.421509
194710121	chr3:194710121:C:T	1.29493e-05	0.256383	-2.69129e-10
194710123	chr3:194710123:G:A	6.53916e-07	-1.62164	-1.1078
194710242	chr3:194710242:G:A	2.92629e-06	-1.33471e-10	-1.23092
194710506	chr3:194710506:A:G	2.93555e-06	-1.33471e-10	-1.22777
194710548	chr3:194710548:C:T	2.98137e-06	-1.33471e-10	-1.21227
194710731	chr3:194710731:G:A	6.12349e-07	-1.59044	-1.20467
194710754	chr3:194710754:G:A	2.96479e-06	-1.33471e-10	-1.21785
194711226	chr3:194711226:T:C	5.73501e-07	-1.65348	-1.20717
194711329	chr3:194711329:T:C	3.45807e-06	-1.33471e-10	-1.06395
194711853	chr3:194711853:G:C	3.23368e-06	-1.33471e-10	-1.13104
194712304	chr3:194712304:A:C	5.68037e-07	-1.64882	-1.2214
194712612	chr3:194712612:G:A	2.98499e-06	-1.33471e-10	-1.21106
194712823	chr3:194712823:T:C	3.03893e-06	-1.33471e-10	-1.19315
194713046	chr3:194713046:T:C	5.97853e-07	-1.64823	-1.17084
194713088	chr3:194713088:C:G	3.03858e-06	-1.33471e-10	-1.19327
194713123	chr3:194713123:G:A	3.61857e-06	-1.01858	-2.69129e-10
194713329	chr3:194713329:A:G	6.09964e-07	-1.5871	-1.21191
194713521	chr3:194713521:T:A	3.17131e-06	-1.33471e-10	-1.15051
194713586	chr3:194713586:A:G	6.98055e-06	-1.33471e-10	-0.361531
194713807	chr3:194713807:T:C	8.14051e-07	-1.30109	-1.2093
194714310	chr3:194714310:G:C	6.71265e-07	-1.54732	-1.15593
194714408	chr3:194714408:A:C	2.01554e-06	-0.418315	-1.18545
194714813	chr3:194714813:G:A	5.73827e-07	-1.6461	-1.21399
194714884	chr3:194714884:T:C	2.95266e-06	-1.33471e-10	-1.22195
194715405	chr3:194715405:C:T	2.98631e-06	-1.33471e-10	-1.21062
194715546	chr3:194715546:A:C	6.52831e-07	-1.512	-1.21909
194715837	chr3:194715837:T:C	7.89335e-06	-1.33471e-10	-0.238639
194715892	chr3:194715892:C:CT	1.92778e-06	-1.64829	-2.69129e-10
194716103	chr3:194716103:T:C	7.94025e-07	-1.51101	-1.02429
194716142	chr3:194716142:C:T	3.65957e-06	-1.33471e-10	-1.00731
194716418	chr3:194716418:G:A	3.32471e-06	-1.33471e-10	-1.10328
194717579	chr3:194717579:G:A	6.37279e-07	-1.58511	-1.1701
194717605	chr3:194717605:G:A	4.11323e-06	-1.33471e-10	-0.890449
194717916	chr3:194717916:G:A	5.13413e-06	-0.668748	-2.69129e-10
194718151	chr3:194718151:A:G	5.62657e-07	-1.64814	-1.2316
194718252	chr3:194718252:G:A	2.95417e-06	-1.33471e-10	-1.22144
194718374	chr3:194718374:G:A	1.52465e-06	-1.08152	-0.80138
194718505	chr3:194718505:G:A	5.79617e-07	-1.63283	-1.21722
194718674	chr3:194718674:T:C	6.1345e-06	0.2899	-0.780631
194719085	chr3:194719085:C:T	2.93654e-06	-1.33471e-10	-1.22743
194719199	chr3:194719199:A:T	2.95953e-06	-1.33471e-10	-1.21963
194719226	chr3:194719226:G:A	4.07659e-06	-1.33471e-10	-0.899399
194719628	chr3:194719628:A:G	2.68153e-06	-1.31827	-2.69129e-10
194719987	chr3:194719987:T:C	2.04521e-06	-1.58916	-2.69129e-10
194720158	chr3:194720158:T:C	5.82415e-07	-1.63944	-1.20579
194720222	chr3:194720222:C:T	2.14816e-06	-0.806766	-0.733281
194720821	chr3:194720821:A:G	1.59846e-06	-0.695892	-1.13973
194721143	chr3:194721143:A:G	8.1388e-06	-1.33471e-10	-0.208016
194721174	chr3:194721174:T:C	2.92749e-06	-1.33471e-10	-1.23051
194721272	chr3:194721272:C:T	3.18022e-06	-1.33471e-10	-1.14771
194721323	chr3:194721323:T:C	6.28544e-07	-1.63211	-1.1369
194721395	chr3:194721395:T:C	5.68378e-07	-1.63846	-1.23117
194721410	chr3:194721410:C:T	2.94053e-06	-1.33471e-10	-1.22607
194722432	chr3:194722432:C:T	2.9725e-06	-1.33471e-10	-1.21525
194722519	chr3:194722519:A:G	2.92423e-06	-1.33471e-10	-1.23163
194722553	chr3:194722553:C:T	2.98123e-06	-1.33471e-10	-1.21232
194722656	chr3:194722656:C:T	4.24287e-06	-1.33471e-10	-0.859419
194722831	chr3:194722831:G:A	5.98569e-07	-1.60679	-1.21108
194723011	chr3:194723011:A:G	9.38165e-07	-1.50712	-0.861365
194723370	chr3:194723370:T:A	2.17592e-06	-1.52721	-2.69129e-10
194723533	chr3:194723533:G:A	2.93706e-06	-1.33471e-10	-1.22725
194723636	chr3:194723636:A:T	8.63171e-06	-1.33471e-10	-0.149216
194723703	chr3:194723703:G:A	2.9953e-06	-1.33471e-10	-1.20762
194723725	chr3:194723725:C:T	3.18315e-06	-0.35832	-0.788467
194723740	chr3:194723740:A:G	6.33907e-07	-1.63528	-1.12523
194723857	chr3:194723857:A:C	6.25884e-07	-1.64194	-1.13131
194723868	chr3:194723868:C:T	5.7807e-07	-1.63433	-1.21839
194724151	chr3:194724151:G:A	3.75978e-06	-1.33471e-10	-0.980298
194724181	chr3:194724181:C:G	6.29145e-07	-1.6353	-1.13275
194724330	chr3:194724330:G:A	6.80994e-07	-1.64492	-1.04394
194724584	chr3:194724584:A:G	5.75042e-07	-1.6539	-1.20407
194724875	chr3:194724875:G:C	8.5361e-06	-1.33471e-10	-0.160354
194724880	chr3:194724880:G:A	5.93444e-06	-1.33471e-10	-0.523887
194725157	chr3:194725157:C:T	3.11764e-06	-1.33471e-10	-1.16758
194725191	chr3:194725191:A:T	3.28896e-06	-1.33471e-10	-1.11409
194725198	chr3:194725198:T:C	3.34104e-06	-1.33471e-10	-1.09838
194725347	chr3:194725347:CAG:C	6.06479e-06	-1.33471e-10	-0.502159
194725505	chr3:194725505:T:G	5.77249e-07	-1.65406	-1.20008
194725510	chr3:194725510:G:A	5.85031e-07	-1.65401	-1.18674
194725886	chr3:194725886:G:T	2.26915e-06	-1.48525	-2.69129e-10
194725947	chr3:194725947:A:G	3.51597e-06	-1.33471e-10	-1.04734
194725964	chr3:194725964:A:G	4.97697e-06	-1.33471e-10	-0.699838
194726315	chr3:194726315:C:G	7.0266e-07	-1.55986	-1.09768
194726470	chr3:194726470:C:T	6.05763e-06	-1.33471e-10	-0.50334
194727453	chr3:194727453:G:C	4.91753e-06	-1.33471e-10	-0.711852
194727502	chr3:194727502:A:G	5.64196e-07	-1.6455	-1.23152
194727540	chr3:194727540:C:T	6.75815e-07	-1.4927	-1.2038
194728070	chr3:194728070:A:G	7.88101e-07	-1.43642	-1.10637
194728110	chr3:194728110:C:T	3.48896e-06	-1.33471e-10	-1.05505
194728195	chr3:194728195:C:A	2.13028e-06	-1.54841	-2.69129e-10
194728299	chr3:194728299:T:A	6.84951e-07	-1.56405	-1.11902
194728557	chr3:194728557:C:G	3.02689e-06	-1.33471e-10	-1.19712
194728573	chr3:194728573:A:G	3.96396e-06	-1.33471e-10	-0.927416
194728936	chr3:194728936:G:C	9.24017e-07	-1.42917	-0.954516
194729119	chr3:194729119:A:G	3.84101e-06	-1.33471e-10	-0.958924
194729265	chr3:194729265:T:C	4.67454e-06	-0.762527	-2.69129e-10
194730060	chr3:194730060:T:C	3.19571e-06	-1.33471e-10	-1.14285
194731031	chr3:194731031:T:C	3.33149e-06	-1.33471e-10	-1.10124
194731397	chr3:194731397:G:T	8.53914e-07	-1.63434	-0.828244
194731413	chr3:194731413:TG:T	2.95498e-06	-1.33471e-10	-1.22117
194731564	chr3:194731564:G:A	6.47961e-07	-1.5713	-1.16729
194731650	chr3:194731650:G:A	2.4783e-06	-1.39708	-2.69129e-10
194731663	chr3:194731663:G:T	3.11673e-06	-1.33471e-10	-1.16787
194731960	chr3:194731960:T:C	5.81387e-07	-1.65253	-1.19447
194732352	chr3:194732352:G:T	1.10649e-06	-1.51967	-0.683798
194732491	chr3:194732491:G:A	3.02086e-06	-1.33471e-10	-1.19912
194732572	chr3:194732572:T:C	3.10667e-06	-1.33471e-10	-1.17111
194732623	chr3:194732623:A:G	3.3998e-06	-1.33471e-10	-1.08094
194732639	chr3:194732639:C:T	3.91381e-06	-1.33471e-10	-0.940147
194732789	chr3:194732789:C:T	1.10678e-06	-1.50118	-0.702026
194732802	chr3:194732802:G:A	3.99884e-06	-1.33471e-10	-0.918654
194732837	chr3:194732837:G:A	8.68732e-07	-1.59009	-0.855291
194733130	chr3:194733130:G:A	1.12838e-06	-1.49992	-0.683951
194733316	chr3:194733316:T:C	1.19978e-06	-1.45465	-0.667864
194733341	chr3:194733341:T:C	7.16716e-07	-1.65103	-0.986709
194733600	chr3:194733600:T:C	3.46933e-06	-1.33471e-10	-1.0607
194733865	chr3:194733865:T:C	1.11191e-06	-1.48285	-0.715726
194734243	chr3:194734243:A:G	2.95688e-06	-1.33471e-10	-1.22053
194734438	chr3:194734438:G:A	3.76013e-06	-1.33471e-10	-0.980206
194734762	chr3:194734762:C:T	2.96177e-06	-1.33471e-10	-1.21887
194734812	chr3:194734812:T:C	4.80674e-06	-1.59424	0.859598
194735037	chr3:194735037:G:A	4.84248e-06	-1.33471e-10	-0.727231
194735084	chr3:194735084:G:T	2.959e-06	-1.33471e-10	-1.21981
194735811	chr3:194735811:T:C	1.31982e-06	-1.64866	-0.3785
194735909	chr3:194735909:G:T	1.32353e-06	-0.925144	-1.09921
194735910	chr3:194735910:C:T	1.31283e-06	-0.920738	-1.11174
194736300	chr3:194736300:AGGTCTGTTGTTCTGCTGCAGTGGTTT:A	2.30241e-05	-1.33471e-10	0.831884
194736325	chr3:194736325:T:C	1.95866e-06	-1.6324	-2.69129e-10
194736335	chr3:194736335:G:GT	1.41291e-06	-1.62944	-0.329564
194736521	chr3:194736521:C:T	3.18538e-06	-1.33471e-10	-1.14609
194736777	chr3:194736777:C:T	3.0288e-06	-1.33471e-10	-1.19649
194736963	chr3:194736963:C:T	5.03898e-05	1.61513	-2.69129e-10
194737052	chr3:194737052:A:G	3.1357e-06	-1.33471e-10	-1.16181
194737153	chr3:194737153:C:G	1.6855e-06	-1.63912	-0.143482
194737266	chr3:194737266:C:T	3.06538e-06	-1.33471e-10	-1.18449
194737441	chr3:194737441:C:T	2.92859e-06	-1.33471e-10	-1.23014
194737684	chr3:194737684:C:T	3.21959e-06	-1.33471e-10	-1.1354
194737834	chr3:194737834:A:G	7.17837e-07	-1.45134	-1.18484
194737904	chr3:194737904:T:C	3.24191e-06	-1.33471e-10	-1.1285
194738022	chr3:194738022:C:T	3.03311e-06	-1.33471e-10	-1.19507
194738046	chr3:194738046:T:G	6.17904e-06	-1.33471e-10	-0.483496
194738553	chr3:194738553:C:T	2.6509e-05	-1.33471e-10	0.972826
194738783	chr3:194738783:G:C	8.88185e-07	-1.54818	-0.875056
194739529	chr3:194739529:C:T	3.33485e-06	-1.33471e-10	-1.10023
194739553	chr3:194739553:A:AG	3.69695e-06	-1.33471e-10	-0.997152
194739645	chr3:194739645:C:A	5.80725e-06	-1.33471e-10	-0.545551
194740229	chr3:194740229:C:T	4.88713e-05	-1.33471e-10	1.58453
194740833	chr3:194740833:C:T	2.96984e-06	-1.33471e-10	-1.21615
194740936	chr3:194740936:C:T	6.87998e-07	-1.52608	-1.15255
194741299	chr3:194741299:GAA:G	3.64629e-06	-1.33471e-10	-1.01095
194741420	chr3:194741420:C:G	4.64404e-06	-1.33471e-10	-0.769074
194741499	chr3:194741499:C:T	6.79626e-07	-1.5769	-1.11397
194741685	chr3:194741685:G:A	2.51635e-06	-1.15237	-0.229484
194741758	chr3:194741758:C:T	2.83998e-06	-1.26086	-2.69129e-10
194742018	chr3:194742018:C:G	2.40587e-06	-1.42675	-2.69129e-10
194742212	chr3:194742212:C:T	1.03453e-06	-1.61157	-0.659139
194743316	chr3:194743316:C:T	8.30575e-07	-1.48827	-1.00202
194743426	chr3:194743426:G:A	3.81585e-06	-1.33471e-10	-0.965494
194744062	chr3:194744062:G:A	5.43544e-05	2.31326	-0.622396
194744320	chr3:194744320:T:C	1.98788e-05	-1.33471e-10	0.684996
194744504	chr3:194744504:A:G	7.54932e-07	-1.62811	-0.957674
194745705	chr3:194745705:C:T	1.27045e-06	-1.54982	-0.515467
194746006	chr3:194746006:G:C	1.11646e-06	-1.47127	-0.723226
194746085	chr3:194746085:T:C	1.11007e-06	-1.52999	-0.670242
194746240	chr3:194746240:C:T	2.71929e-06	-1.30429	-2.69129e-10
194746413	chr3:194746413:A:C	6.61482e-07	-1.49059	-1.22734
194746427	chr3:194746427:T:C	8.40592e-07	-1.25325	-1.22506
194746455	chr3:194746455:C:T	2.93014e-06	-1.33471e-10	-1.22961
194746518	chr3:194746518:C:T	1.7173e-05	-1.33471e-10	0.53868
194747158	chr3:194747158:A:G	3.43645e-06	-1.33471e-10	-1.07022
194747395	chr3:194747395:T:C	6.98638e-07	-1.65418	-1.0091
194747400	chr3:194747400:T:A	7.35483e-06	-1.33471e-10	-0.309302
194747460	chr3:194747460:G:A	2.0831e-05	0.731783	-2.69129e-10
194747737	chr3:194747737:A:G	2.35534e-06	-0.258737	-1.18924
194748273	chr3:194748273:G:T	3.97118e-06	-1.33471e-10	-0.925596
194748337	chr3:194748337:G:C	5.83802e-07	-1.62615	-1.2167
194748405	chr3:194748405:C:T	1.96955e-06	-1.62685	-2.69129e-10
194748460	chr3:194748460:G:A	3.32666e-06	-1.33471e-10	-1.10269
194748779	chr3:194748779:G:T	5.05592e-06	-1.33471e-10	-0.6841
194748999	chr3:194748999:A:G	4.77465e-06	-1.33471e-10	-0.741337
194749159	chr3:194749159:G:A	6.22562e-07	-1.54756	-1.23102
194749262	chr3:194749262:C:T	6.28268e-07	-1.53998	-1.22946
194749382	chr3:194749382:G:A	2.96312e-06	-1.33471e-10	-1.21842
194749631	chr3:194749631:C:T	6.22873e-07	-1.56041	-1.21766
194749903	chr3:194749903:T:C	1.00396e-06	-1.60726	-0.693444
194749988	chr3:194749988:G:A	6.11785e-07	-1.56443	-1.23161
194750346	chr3:194750346:C:T	2.92832e-06	-1.33471e-10	-1.23023
194750419	chr3:194750419:G:A	3.18769e-06	-1.33471e-10	-1.14536
194750678	chr3:194750678:G:A	5.86128e-07	-1.60875	-1.23012
194750889	chr3:194750889:A:T	2.97803e-06	-1.33471e-10	-1.2134
194751085	chr3:194751085:G:A	1.44694e-06	-1.10491	-0.830295
194751387	chr3:194751387:G:A	2.94231e-06	-1.33471e-10	-1.22547
194751516	chr3:194751516:TA:T	1.96809e-06	-1.6276	-2.69129e-10
194751537	chr3:194751537:T:C	2.92995e-06	-1.33471e-10	-1.22967
194751636	chr3:194751636:G:GGTACAGTAAAAATACAGTGT	2.92671e-06	-1.33471e-10	-1.23078
194751877	chr3:194751877:T:C	6.69614e-07	-1.6217	-1.08401
194751885	chr3:194751885:C:G	9.17454e-06	-1.33471e-10	-0.0882271
194752040	chr3:194752040:A:G	3.18164e-06	-1.33471e-10	-1.14726
194752249	chr3:194752249:G:A	6.16407e-07	-1.56333	-1.22517
194752417	chr3:194752417:A:T	6.55683e-05	-1.33471e-10	1.87843
194753063	chr3:194753063:A:T	2.93734e-06	-1.33471e-10	-1.22715
194753218	chr3:194753218:C:T	1.09233e-06	-1.60761	-0.608739
194753219	chr3:194753219:A:G	1.13517e-06	-1.60391	-0.573962
194753266	chr3:194753266:C:T	6.5125e-06	-1.33471e-10	-0.430936
194753490	chr3:194753490:T:C	8.01666e-07	-1.53538	-0.990343
194753535	chr3:194753535:G:A	1.01704e-06	-1.62851	-0.65926
194753698	chr3:194753698:C:T	1.01827e-06	-1.63482	-0.65173
194753721	chr3:194753721:G:A	3.31484e-06	-1.33471e-10	-1.10625
194753763	chr3:194753763:C:T	1.05362e-05	-1.33471e-10	0.0501566
194753806	chr3:194753806:G:A	1.11168e-05	-1.33471e-10	0.103798
194753810	chr3:194753810:T:A	6.68662e-07	-1.65398	-1.05316
194753950	chr3:194753950:A:G	1.94201e-06	-0.52082	-1.12012
194754025	chr3:194754025:C:T	6.73243e-07	-1.654	-1.0463
194754135	chr3:194754135:T:A	1.02348e-05	-1.33471e-10	0.0211341
194754152	chr3:194754152:C:T	5.9628e-07	-1.59083	-1.23088
194754199	chr3:194754199:A:G	6.52274e-07	-1.63903	-1.09292
194754406	chr3:194754406:G:A	9.98071e-06	-1.33471e-10	-0.00400483
194754463	chr3:194754463:T:C	1.34621e-05	-1.33471e-10	0.295221
194754474	chr3:194754474:G:A	5.99674e-07	-1.58491	-1.23112
194754552	chr3:194754552:C:T	2.97038e-06	-1.33471e-10	-1.21597
194754745	chr3:194754745:T:G	6.16887e-07	-1.65407	-1.13366
194754866	chr3:194754866:G:T	4.97156e-06	-1.33471e-10	-0.700925
194755034	chr3:194755034:G:A	1.02248e-05	-1.33471e-10	0.0201545
194755179	chr3:194755179:A:G	7.08149e-07	-1.65419	-0.995572
194755241	chr3:194755241:C:T	5.2368e-06	-1.33471e-10	-0.648948
194755462	chr3:194755462:A:G	2.93584e-06	-1.33471e-10	-1.22766
194755672	chr3:194755672:C:T	6.21386e-07	-1.57982	-1.20064
194755730	chr3:194755730:T:C	9.57127e-07	-1.62576	-0.722718
194755739	chr3:194755739:G:A	9.25193e-07	-1.61892	-0.76349
194755753	chr3:194755753:C:T	9.54349e-07	-1.62371	-0.727679
194755782	chr3:194755782:G:A	1.15855e-06	-1.10258	-1.05491
194756097	chr3:194756097:T:C	5.41348e-06	0.510961	-1.12673
194756126	chr3:194756126:C:T	4.54694e-06	-1.33471e-10	-0.790205
194756267	chr3:194756267:A:G	1.22679e-06	-1.63926	-0.461002
194756305	chr3:194756305:C:T	8.78795e-07	-1.61133	-0.82253
194756364	chr3:194756364:G:T	3.28835e-06	-1.33471e-10	-1.11427
194756376	chr3:194756376:G:T	4.26134e-06	-1.33471e-10	-0.855076
194757040	chr3:194757040:T:C	5.90311e-07	-1.61293	-1.21884
194757186	chr3:194757186:C:T	2.13866e-06	-1.10695	-0.437531
194757299	chr3:194757299:G:A	1.15315e-06	-1.12426	-1.0379
194757432	chr3:194757432:G:A	6.75883e-07	-1.47212	-1.22428
194757625	chr3:194757625:G:C	1.44259e-05	-1.33471e-10	0.364368
194757682	chr3:194757682:A:G	6.34486e-07	-1.55044	-1.20916
194757702	chr3:194757702:A:T	2.93511e-06	-1.33471e-10	-1.22791
194757822	chr3:194757822:T:C	1.46241e-05	-1.33471e-10	0.378012
194757895	chr3:194757895:T:C	1.26302e-05	-1.33471e-10	0.231431
194757959	chr3:194757959:G:A	6.01085e-07	-1.59809	-1.21559
194757996	chr3:194757996:G:A	1.4563e-05	-1.33471e-10	0.373823
194758303	chr3:194758303:C:T	6.20466e-07	-1.56165	-1.22029
194758392	chr3:194758392:T:C	3.94371e-06	-1.33471e-10	-0.932536
194758626	chr3:194758626:G:A	1.25279e-05	-1.33471e-10	0.223302
194758634	chr3:194758634:G:A	3.26639e-06	-1.33471e-10	-1.12097
194758680	chr3:194758680:T:C	9.48615e-07	-1.59394	-0.763468
194758726	chr3:194758726:G:A	6.2399e-07	-1.55902	-1.21726
194758740	chr3:194758740:G:A	8.8467e-07	-1.6077	-0.819501
194758819	chr3:194758819:G:A	3.17513e-06	-1.33471e-10	-1.14931
194758893	chr3:194758893:C:T	6.20433e-07	-1.56092	-1.22108
194759105	chr3:194759105:G:A	9.36775e-06	-1.33471e-10	-0.0673861
194759202	chr3:194759202:C:T	3.20332e-06	-1.33471e-10	-1.14047
194759439	chr3:194759439:G:A	1.52816e-06	-0.794768	-1.08583
194759503	chr3:194759503:C:T	4.09194e-06	-1.33471e-10	-0.895639
194759515	chr3:194759515:T:G	9.14238e-07	-1.59161	-0.802711
194759529	chr3:194759529:G:A	7.56835e-07	-1.35327	-1.23
194759839	chr3:194759839:A:G	8.11583e-07	-1.32533	-1.1881
194759892	chr3:194759892:G:A	1.17116e-06	-1.12129	-1.02538
194760099	chr3:194760099:T:G	1.24266e-05	-1.33471e-10	0.215177
194760316	chr3:194760316:T:C	5.63439e-06	-1.33471e-10	-0.57577
194760489	chr3:194760489:G:A	7.37215e-06	-1.33471e-10	-0.30695
194760785	chr3:194760785:T:C	5.34567e-06	-1.33471e-10	-0.628372
194761227	chr3:194761227:T:C	4.93941e-06	-1.33471e-10	-0.707414
194761689	chr3:194761689:A:G	7.15864e-07	-1.4737	-1.16523
194761726	chr3:194761726:G:A	6.81066e-07	-1.52028	-1.16847
194761826	chr3:194761826:A:G	6.93044e-07	-1.44275	-1.22857
194762218	chr3:194762218:C:T	6.47038e-06	-1.33471e-10	-0.437424
194762302	chr3:194762302:A:G	3.39719e-06	-1.33471e-10	-1.08171
194763197	chr3:194763197:A:G	6.31255e-06	0.718202	-1.18032
194763232	chr3:194763232:C:T	3.1647e-06	-1.33471e-10	-1.1526
194763256	chr3:194763256:T:C	6.59918e-07	-1.49945	-1.22085
194763298	chr3:194763298:T:C	4.11937e-05	-1.33471e-10	1.41363
194763551	chr3:194763551:C:A	5.88518e-07	-1.60337	-1.23143
194763792	chr3:194763792:T:C	1.98806e-06	-1.6175	-2.69129e-10
194764139	chr3:194764139:C:T	0.00011721	2.45931	-2.69129e-10
194764214	chr3:194764214:T:C	7.66691e-07	-1.41402	-1.15631
194764343	chr3:194764343:T:G	3.33617e-06	-1.33471e-10	-1.09984
194764748	chr3:194764748:C:T	4.45127e-06	-1.33471e-10	-0.81147
194764936	chr3:194764936:G:T	3.49502e-06	-1.33471e-10	-1.05332
194765083	chr3:194765083:G:A	2.93621e-06	-1.33471e-10	-1.22754
194766034	chr3:194766034:C:T	2.97263e-06	-1.33471e-10	-1.21521
194766366	chr3:194766366:C:T	3.30521e-06	-1.33471e-10	-1.10916
194766442	chr3:194766442:A:G	3.48153e-06	-1.33471e-10	-1.05719
194766583	chr3:194766583:GAAATAAAAA:G	3.5523e-06	-1.33471e-10	-1.03706
194766775	chr3:194766775:T:C	1.82235e-05	-1.33471e-10	0.598051
194767091	chr3:194767091:G:A	2.9602e-06	-1.33471e-10	-1.2194
194767190	chr3:194767190:T:A	8.3506e-07	-1.63027	-0.854638
194767228	chr3:194767228:T:C	8.0248e-07	-1.42254	-1.10217
194767368	chr3:194767368:C:G	3.10756e-06	-1.33471e-10	-1.17082
194767384	chr3:194767384:C:T	3.5682e-06	-1.33471e-10	-1.0326
194767522	chr3:194767522:C:T	3.0348e-06	-1.33471e-10	-1.19451
194767875	chr3:194767875:A:T	2.9602e-06	-1.33471e-10	-1.2194
194767975	chr3:194767975:C:G	3.14674e-06	-1.33471e-10	-1.15829
194767982	chr3:194767982:CA:C	3.14632e-06	-1.33471e-10	-1.15842
194768004	chr3:194768004:C:T	6.4622e-06	-1.33471e-10	-0.438689
194768156	chr3:194768156:C:T	3.84458e-06	-0.957994	-2.69129e-10
194768276	chr3:194768276:G:A	2.97601e-06	-1.33471e-10	-1.21407
194768423	chr3:194768423:A:G	3.18387e-06	-1.33471e-10	-1.14656
194768435	chr3:194768435:GT:G	3.18418e-06	-1.33471e-10	-1.14646
194768444	chr3:194768444:CCTT:C	3.16017e-06	-1.33471e-10	-1.15403
194768461	chr3:194768461:T:C	3.18045e-06	-1.33471e-10	-1.14764
194768478	chr3:194768478:T:C	3.18387e-06	-1.33471e-10	-1.14656
194768739	chr3:194768739:T:A	2.94297e-06	-1.33471e-10	-1.22524
194768842	chr3:194768842:T:C	5.78677e-07	-1.64312	-1.20855
194768880	chr3:194768880:G:C	6.27013e-07	-1.58452	-1.18693
194769008	chr3:194769008:C:T	1.15469e-06	-1.63032	-0.530509
194769407	chr3:194769407:T:G	3.02909e-06	-1.33471e-10	-1.1964
194769548	chr3:194769548:T:A	3.27017e-06	-1.33471e-10	-1.11982
194769761	chr3:194769761:G:T	2.92865e-06	-1.33471e-10	-1.23012
194769771	chr3:194769771:A:G	4.88362e-05	-1.33471e-10	1.58381
194769832	chr3:194769832:A:C	1.60085e-05	-1.33471e-10	0.468461
194770118	chr3:194770118:T:C	1.96242e-06	-1.63048	-2.69129e-10
194770193	chr3:194770193:C:T	3.01917e-06	-1.33471e-10	-1.19968
194770235	chr3:194770235:C:A	5.74674e-06	0.668413	-1.22444
194770271	chr3:194770271:C:A	2.92446e-06	-1.33471e-10	-1.23155
194770404	chr3:194770404:G:A	3.72184e-06	-1.33471e-10	-0.990442
194770767	chr3:194770767:G:T	9.16117e-07	-1.22818	-1.16409
194771094	chr3:194771094:G:C	3.08394e-06	-1.33471e-10	-1.17845
194771391	chr3:194771391:T:C	2.73117e-05	-1.33471e-10	1.00265
194771833	chr3:194771833:G:T	2.92447e-06	-1.33471e-10	-1.23155
194772228	chr3:194772228:C:T	7.06135e-06	-1.33471e-10	-0.350022
194772278	chr3:194772278:C:A	3.01106e-06	-1.33471e-10	-1.20237
194772317	chr3:194772317:G:A	2.92501e-06	-1.33471e-10	-1.23136
194772570	chr3:194772570:G:T	3.33839e-06	-1.33471e-10	-1.09917
194772721	chr3:194772721:G:A	1.86882e-05	1.38563	-0.762394
194772832	chr3:194772832:A:C	4.86715e-05	-1.33471e-10	1.58044
194772871	chr3:194772871:C:T	2.94327e-06	-1.33471e-10	-1.22514
194772921	chr3:194772921:C:T	2.92491e-06	-1.33471e-10	-1.23139
194772946	chr3:194772946:T:C	2.92447e-06	-1.33471e-10	-1.23155
194773081	chr3:194773081:C:T	2.92443e-06	-1.33471e-10	-1.23156
194773115	chr3:194773115:C:T	3.36027e-06	-1.33471e-10	-1.09264
194773201	chr3:194773201:C:T	2.9313e-06	-1.33471e-10	-1.22921
194773244	chr3:194773244:A:G	1.23887e-06	-1.46458	-0.625882
194773288	chr3:194773288:TCTTCTCTGACA:T	3.22364e-06	-1.33471e-10	-1.13415
194773351	chr3:194773351:G:A	2.92447e-06	-1.33471e-10	-1.23155
194773487	chr3:194773487:TG:T	3.25328e-06	-1.33471e-10	-1.12499
194773757	chr3:194773757:G:A	2.09434e-06	-1.56542	-2.69129e-10
194773869	chr3:194773869:G:A	3.58656e-06	-1.33471e-10	-1.02747
194774320	chr3:194774320:A:C	2.92443e-06	-1.33471e-10	-1.23156
194774436	chr3:194774436:A:G	3.2102e-06	-1.33471e-10	-1.13833
194774582	chr3:194774582:TA:T	4.38744e-06	-1.33471e-10	-0.825912
194774675	chr3:194774675:A:G	2.92438e-06	-1.33471e-10	-1.23158
194774785	chr3:194774785:T:C	2.92454e-06	-1.33471e-10	-1.23152
194774828	chr3:194774828:G:A	1.18531e-05	-1.33471e-10	0.167931
194774928	chr3:194774928:C:T	4.76297e-06	-1.33471e-10	-0.743788
194774944	chr3:194774944:CTG:C	2.92443e-06	-1.33471e-10	-1.23156
194775017	chr3:194775017:G:A	2.92629e-06	-1.33471e-10	-1.23092
194775134	chr3:194775134:T:C	1.10572e-06	-0.995242	-1.20892
194775394	chr3:194775394:T:G	3.0465e-06	-1.33471e-10	-1.19067
194775712	chr3:194775712:C:T	5.22295e-06	0.566274	-1.21787
194775713	chr3:194775713:G:A	2.94261e-06	-1.33471e-10	-1.22536
194776024	chr3:194776024:G:A	3.67632e-06	-1.33471e-10	-1.00275
194776034	chr3:194776034:C:T	1.32155e-06	-1.61392	-0.411933
194776117	chr3:194776117:T:C	8.30486e-07	-1.43032	-1.06009
194776345	chr3:194776345:A:G	2.93993e-06	-1.33471e-10	-1.22627
194776357	chr3:194776357:G:A	2.92547e-06	-1.33471e-10	-1.2312
194776392	chr3:194776392:G:A	3.15061e-06	-1.33471e-10	-1.15706
194776631	chr3:194776631:C:T	9.55383e-07	-1.60023	-0.75007
194777224	chr3:194777224:C:T	2.92447e-06	-1.33471e-10	-1.23155
194777389	chr3:194777389:C:T	3.89047e-06	0.199745	-1.14588
194777552	chr3:194777552:A:G	3.19539e-06	-1.33471e-10	-1.14295
194777767	chr3:194777767:C:T	3.67286e-06	0.125564	-1.12925
194777777	chr3:194777777:C:T	4.38942e-06	-1.33471e-10	-0.825463
194777950	chr3:194777950:C:T	4.57822e-06	-1.33471e-10	-0.783348
194777958	chr3:194777958:C:T	4.43706e-06	-1.33471e-10	-0.814667
194778075	chr3:194778075:A:T	3.10886e-06	-1.33471e-10	-1.1704
194778348	chr3:194778348:C:T	4.32654e-06	-1.33471e-10	-0.839891
194778822	chr3:194778822:A:G	8.86489e-07	-1.57501	-0.850135
194778898	chr3:194778898:A:G	4.3366e-06	-1.33471e-10	-0.837567
194778988	chr3:194778988:GC:G	5.85392e-06	-1.33471e-10	-0.537547
194779015	chr3:194779015:G:C	3.29391e-06	-1.33471e-10	-1.11258
194779043	chr3:194779043:T:C	1.20191e-06	-1.51533	-0.605415
194779227	chr3:194779227:C:T	2.94006e-06	-1.33471e-10	-1.22623
194779228	chr3:194779228:G:A	3.33155e-06	-1.33471e-10	-1.10122
194779298	chr3:194779298:G:A	7.39257e-06	-1.33471e-10	-0.304183
194779360	chr3:194779360:G:A	4.37253e-06	-1.33471e-10	-0.829317
194779628	chr3:194779628:A:G	3.21916e-06	-0.921483	-0.214057
194779643	chr3:194779643:T:C	3.79698e-05	2.40072	-1.06859
194779684	chr3:194779684:G:A	3.05983e-06	-1.33471e-10	-1.1863
194779698	chr3:194779698:A:G	1.22517e-06	-1.52813	-0.573451
194779775	chr3:194779775:G:T	8.28599e-06	-1.33471e-10	-0.190093
194779788	chr3:194779788:T:A	4.37385e-06	-1.33471e-10	-0.829014
194779965	chr3:194779965:T:C	1.15634e-06	-1.39483	-0.764565
194780197	chr3:194780197:T:C	1.484e-06	-0.954818	-0.9551
194780466	chr3:194780466:G:A	3.84735e-06	-1.33471e-10	-0.957274
194780690	chr3:194780690:A:T	3.47902e-06	0.0863732	-1.14428
194781029	chr3:194781029:C:T	3.51567e-06	-1.33471e-10	-1.04743
194781095	chr3:194781095:C:T	5.77763e-06	-1.33471e-10	-0.550665
194781236	chr3:194781236:A:G	3.01279e-06	-1.33471e-10	-1.20179
194781277	chr3:194781277:G:C	4.60793e-06	-1.33471e-10	-0.77688
194781675	chr3:194781675:T:C	2.49024e-05	-0.341713	1.25202
194781744	chr3:194781744:G:C	2.72075e-05	-1.55741	2.55625
194781766	chr3:194781766:A:G	7.88976e-05	-1.33471e-10	2.06349
194781785	chr3:194781785:C:T	7.76423e-07	-1.37307	-1.18465
194782161	chr3:194782161:C:T	1.40536e-06	-0.959087	-1.00528
194782307	chr3:194782307:G:A	5.15532e-06	-0.664629	-2.69129e-10
194782750	chr3:194782750:T:C	1.42299e-06	-0.922658	-1.02924
194782818	chr3:194782818:G:C	1.432e-06	-0.825407	-1.12018
194782915	chr3:194782915:G:A	2.93768e-06	-1.33471e-10	-1.22704
194782942	chr3:194782942:A:G	1.35944e-06	-0.912881	-1.08471
194783298	chr3:194783298:T:C	4.3017e-06	-1.33471e-10	-0.845649
194783392	chr3:194783392:G:A	5.70804e-05	1.7398	-2.69129e-10
194783537	chr3:194783537:T:C	3.00705e-06	-1.33471e-10	-1.2037
194783611	chr3:194783611:T:G	7.9012e-06	-1.33471e-10	-0.237644
194783874	chr3:194783874:G:A	1.1573e-06	-0.931587	-1.22698
194784270	chr3:194784270:C:T	1.58465e-06	-0.768821	-1.07547
194785069	chr3:194785069:G:C	3.33063e-06	-1.33471e-10	-1.1015
194785277	chr3:194785277:T:A	0.000427553	1.37688	2.37654
194785473	chr3:194785473:ACT:A	7.35313e-07	-1.38736	-1.22476
194785569	chr3:194785569:C:T	0.000138401	-1.33471e-10	2.6255
194785698	chr3:194785698:G:A	7.0864e-07	-1.42097	-1.22809
194785852	chr3:194785852:T:G	6.51751e-07	-1.54204	-1.19071
194785940	chr3:194785940:T:C	2.37171e-06	-1.44105	-2.69129e-10
194786680	chr3:194786680:G:T	3.06077e-06	-1.33471e-10	-1.18599
194786818	chr3:194786818:T:C	6.8884e-07	-1.52178	-1.15563
194786822	chr3:194786822:A:G	2.98463e-06	-1.33471e-10	-1.21118
194787104	chr3:194787104:A:G	7.07841e-07	-1.42983	-1.22036
194787893	chr3:194787893:G:A	7.60962e-07	-1.52417	-1.05366
194787941	chr3:194787941:C:T	4.09037e-06	-1.33471e-10	-0.896025
194788223	chr3:194788223:C:A	3.14445e-06	-1.33471e-10	-1.15902
194788350	chr3:194788350:G:A	3.12298e-06	-1.33471e-10	-1.16587
194788463	chr3:194788463:A:C	1.11334e-05	-1.33471e-10	0.105292
194788634	chr3:194788634:A:G	3.19214e-06	-1.33471e-10	-1.14397
194788753	chr3:194788753:T:A	3.16107e-06	-1.33471e-10	-1.15375
194788808	chr3:194788808:G:A	3.14072e-06	-1.33471e-10	-1.16021
194788849	chr3:194788849:A:G	3.12961e-06	-1.33471e-10	-1.16375
194789134	chr3:194789134:C:T	6.91126e-07	-1.48774	-1.18635
194789214	chr3:194789214:A:T	3.15165e-06	-1.33471e-10	-1.15673
194789358	chr3:194789358:C:T	4.84781e-06	-0.726132	-2.69129e-10
194789557	chr3:194789557:T:C	6.26833e-07	-1.54466	-1.22708
194789703	chr3:194789703:C:A	6.37338e-06	-1.29464	0.842114
194789758	chr3:194789758:C:T	3.01404e-06	-1.33471e-10	-1.20138
194789759	chr3:194789759:G:A	3.13787e-06	-1.33471e-10	-1.16111
194790267	chr3:194790267:A:G	3.18455e-06	-1.33471e-10	-1.14635
194790304	chr3:194790304:C:T	4.2531e-06	-1.33471e-10	-0.857011
194790573	chr3:194790573:G:A	3.17015e-06	-1.33471e-10	-1.15088
194790706	chr3:194790706:A:G	3.17144e-06	-1.33471e-10	-1.15047
194790753	chr3:194790753:G:A	2.92682e-06	-1.33471e-10	-1.23074
194790839	chr3:194790839:A:G	1.00985e-05	-1.33471e-10	0.00772424
194790946	chr3:194790946:T:C	3.26359e-06	-1.33471e-10	-1.12183
194790958	chr3:194790958:C:T	2.95895e-06	-1.33471e-10	-1.21982
194791042	chr3:194791042:C:T	5.83303e-07	-1.62862	-1.21509
194791410	chr3:194791410:C:T	2.05864e-06	-1.58262	-2.69129e-10
194791638	chr3:194791638:T:C	3.81864e-06	-1.33471e-10	-0.964765
194791655	chr3:194791655:C:T	3.11019e-06	-1.33471e-10	-1.16997
194791708	chr3:194791708:T:C	6.19995e-06	0.024158	-0.504276
194792200	chr3:194792200:G:C	4.77191e-06	-1.33471e-10	-0.741913
194792406	chr3:194792406:T:C	5.8291e-07	-1.63706	-1.20732
194792657	chr3:194792657:AT:A	5.84121e-07	-1.62865	-1.21366
194792902	chr3:194792902:A:C	7.40593e-06	0.0725872	-0.374965
194793105	chr3:194793105:A:G	1.18325e-06	-1.1233	-1.0131
194793379	chr3:194793379:T:C	6.45524e-06	0.131876	-0.571643
194793656	chr3:194793656:C:A	3.05166e-06	-1.33471e-10	-1.18897
194793688	chr3:194793688:A:G	4.43946e-06	-1.33471e-10	-0.814125
194793709	chr3:194793709:T:C	5.74498e-07	-1.64515	-1.21377
194793822	chr3:194793822:A:G	2.92449e-06	-1.33471e-10	-1.23154
194793989	chr3:194793989:A:G	4.61483e-06	0.450811	-1.22619
194794128	chr3:194794128:G:T	3.79506e-06	-1.33471e-10	-0.970958
194794362	chr3:194794362:T:TG	3.11001e-06	-1.33471e-10	-1.17003
194794417	chr3:194794417:A:G	2.10413e-06	-1.56076	-2.69129e-10
194794432	chr3:194794432:T:C	4.01604e-06	-1.33471e-10	-0.914363
194794679	chr3:194794679:A:G	3.7211e-06	-1.33471e-10	-0.990639
194794692	chr3:194794692:C:A	8.37732e-07	-1.65419	-0.827529
194794873	chr3:194794873:G:A	3.98728e-06	-1.33471e-10	-0.921549
194795152	chr3:194795152:C:A	1.51515e-06	-0.684894	-1.20425
194795446	chr3:194795446:C:T	6.35967e-06	0.241249	-0.695931
194795543	chr3:194795543:G:A	2.02256e-06	-1.6003	-2.69129e-10
194796486	chr3:194796486:G:A	3.12123e-06	-1.33471e-10	-1.16643
194796634	chr3:194796634:C:G	8.39875e-07	-1.65169	-0.827468
194796770	chr3:194796770:A:T	2.07035e-05	0.36307	0.362575
194796984	chr3:194796984:T:TA	6.61623e-06	-1.33471e-10	-0.415133
194797116	chr3:194797116:T:G	1.16261e-05	0.618237	-0.469641
194797335	chr3:194797335:G:A	3.35819e-06	-1.33471e-10	-1.09326
194797357	chr3:194797357:C:T	2.54701e-06	-0.243413	-1.12633
194797489	chr3:194797489:C:T	7.68952e-06	-1.33471e-10	-0.2648
194797651	chr3:194797651:G:C	5.14903e-06	-1.33471e-10	-0.66585
194797740	chr3:194797740:A:G	1.75371e-06	-1.59834	-0.144588
194797754	chr3:194797754:C:T	3.77723e-06	-1.33471e-10	-0.975667
194797800	chr3:194797800:A:G	8.08338e-07	-1.61303	-0.904404
194797911	chr3:194797911:T:C	1.34351e-05	-1.14523	1.43843
194798166	chr3:194798166:G:A	3.01316e-06	-1.33471e-10	-1.20167
194798389	chr3:194798389:C:T	1.50236e-05	-1.33471e-10	0.404966
194799044	chr3:194799044:G:A	3.90396e-06	-0.0971705	-0.845497
194799136	chr3:194799136:C:T	3.90325e-06	-1.33471e-10	-0.94285
194799988	chr3:194799988:G:T	4.74332e-06	-1.56409	0.816164
194800076	chr3:194800076:C:T	2.78401e-06	-0.295102	-0.985665
194800184	chr3:194800184:G:A	2.52315e-06	-0.371356	-1.00779
194800238	chr3:194800238:C:G	2.97695e-06	-1.33471e-10	-1.21376
194800359	chr3:194800359:T:C	3.07619e-06	-1.33471e-10	-1.18097
194800630	chr3:194800630:C:A	7.09741e-06	0.409099	-0.754028
194800787	chr3:194800787:G:A	4.12852e-06	-1.33471e-10	-0.88674
194800843	chr3:194800843:G:C	3.21326e-06	-1.33471e-10	-1.13737
194800920	chr3:194800920:C:T	4.68085e-06	-0.76118	-2.69129e-10
194801252	chr3:194801252:A:G	3.35062e-06	0.127679	-1.22319
194801319	chr3:194801319:T:C	1.55244e-06	-0.800566	-1.06427
194802417	chr3:194802417:C:A	3.23305e-06	-1.33471e-10	-1.13123
194802497	chr3:194802497:C:T	2.9362e-06	-1.33471e-10	-1.22754
194802665	chr3:194802665:A:C	8.2494e-06	-1.33471e-10	-0.194518
194803028	chr3:194803028:A:G	6.50676e-06	0.672192	-1.10401
194803086	chr3:194803086:AC:A	2.95443e-06	-1.33471e-10	-1.22135
194803305	chr3:194803305:C:G	3.84242e-06	0.167115	-1.12567
194803548	chr3:194803548:C:A	3.64753e-06	-1.33471e-10	-1.01061
194803609	chr3:194803609:A:T	1.08056e-05	0.771442	-0.696039
194803809	chr3:194803809:A:T	9.2154e-06	-1.33471e-10	-0.0837834
194803905	chr3:194803905:A:G	2.06013e-05	0.0213758	0.699319
194803956	chr3:194803956:A:T	8.81158e-06	-1.33471e-10	-0.128593
194805459	chr3:194805459:A:G	2.94817e-06	-1.33471e-10	-1.22347
194805467	chr3:194805467:TG:T	1.75955e-05	1.2679	-0.704915
194805537	chr3:194805537:G:A	6.7341e-06	-0.0868546	-0.31062
194805686	chr3:194805686:C:T	2.74869e-06	-0.645071	-0.648464
194805806	chr3:194805806:C:A	1.39471e-05	1.08099	-0.750377
194805866	chr3:194805866:G:A	4.18733e-06	-1.33471e-10	-0.872596
194806106	chr3:194806106:A:G	2.93986e-06	-1.33471e-10	-1.2263
194806134	chr3:194806134:C:T	1.45446e-06	-1.04816	-0.881868
194806190	chr3:194806190:T:C	8.53657e-06	-1.33471e-10	-0.1603
194806345	chr3:194806345:C:T	2.95445e-06	-1.33471e-10	-1.22135
194806465	chr3:194806465:A:G	4.51565e-06	-0.360258	-0.436852
194806479	chr3:194806479:T:C	8.56776e-06	-1.33471e-10	-0.156652
194807201	chr3:194807201:C:T	8.91e-06	-0.117485	-2.69129e-10
194807609	chr3:194807609:C:T	3.40745e-06	-0.287752	-0.790941
194807745	chr3:194807745:T:G	2.94458e-06	-1.33471e-10	-1.22469
194807762	chr3:194807762:T:G	8.09026e-06	-1.33471e-10	-0.213998
194807819	chr3:194807819:C:G	9.90632e-06	1.12379	-1.13528
194808154	chr3:194808154:T:C	4.34129e-06	0.319814	-1.1563
194808187	chr3:194808187:G:A	7.74457e-07	-1.36212	-1.19813
194808354	chr3:194808354:G:A	2.96551e-06	-1.33471e-10	-1.21761
194808683	chr3:194808683:G:A	9.51018e-07	-1.17854	-1.17634
194808959	chr3:194808959:G:T	4.71742e-06	-1.33471e-10	-0.753396
194808965	chr3:194808965:A:T	2.95011e-06	-1.33471e-10	-1.22281
194809044	chr3:194809044:C:G	3.41709e-06	-1.33471e-10	-1.07587
194809188	chr3:194809188:C:T	4.23886e-06	-0.847037	-0.0133281
194809307	chr3:194809307:G:A	8.01519e-07	-1.32563	-1.20027
194809615	chr3:194809615:C:T	2.95292e-06	-1.33471e-10	-1.22186
194809712	chr3:194809712:C:G	2.37095e-06	-0.531542	-0.909827
194809835	chr3:194809835:T:C	3.32937e-06	-0.954403	-0.147472
194809894	chr3:194809894:T:A	6.2735e-07	-1.65224	-1.11867
194809993	chr3:194809993:G:A	2.92676e-06	-1.33471e-10	-1.23076
194810001	chr3:194810001:T:C	5.90743e-06	-1.33471e-10	-0.528449
194810199	chr3:194810199:C:T	3.42002e-06	-0.565472	-0.509541
194810333	chr3:194810333:T:A	3.55247e-06	-0.850997	-0.186017
194810398	chr3:194810398:A:G	8.32019e-06	-1.33471e-10	-0.185974
194810406	chr3:194810406:GTCAAA:G	2.95507e-06	-1.33471e-10	-1.22114
194810524	chr3:194810524:A:G	2.06712e-06	-1.5785	-2.69129e-10
194810675	chr3:194810675:G:A	3.96601e-06	-1.33471e-10	-0.926898
194810935	chr3:194810935:TC:T	8.05488e-06	-1.33471e-10	-0.218381
194810978	chr3:194810978:T:G	2.96117e-06	-1.33471e-10	-1.21907
194811004	chr3:194811004:A:T	1.53684e-06	-1.38656	-0.488376
194811197	chr3:194811197:A:G	4.72565e-06	-1.33471e-10	-0.751654
194811416	chr3:194811416:C:T	2.96863e-06	-1.33471e-10	-1.21656
194811508	chr3:194811508:A:G	1.23496e-06	-1.63016	-0.46346
194811582	chr3:194811582:A:G	6.22316e-06	0.545444	-1.02182
194811621	chr3:194811621:T:C	3.6106e-06	-1.15765	0.13687
194811694	chr3:194811694:G:A	1.05597e-05	1.24614	-1.19375
194811713	chr3:194811713:A:G	3.57179e-06	-1.15463	0.123033
194812288	chr3:194812288:G:A	4.71967e-06	-1.33471e-10	-0.752919
194812512	chr3:194812512:G:A	5.96781e-05	-1.33471e-10	1.78431
194812646	chr3:194812646:G:A	1.95826e-06	-1.6326	-2.69129e-10
194812741	chr3:194812741:C:A	2.00179e-06	-0.72367	-0.88695
194812822	chr3:194812822:T:G	4.41627e-06	-1.33471e-10	-0.819363
194812944	chr3:194812944:A:G	3.57673e-06	-1.33471e-10	-1.03021
194813456	chr3:194813456:C:G	4.77648e-06	-1.33471e-10	-0.740955
194813485	chr3:194813485:G:C	3.03521e-05	-1.33471e-10	1.10821
194813603	chr3:194813603:C:T	5.51432e-05	-1.33471e-10	1.70528
194813713	chr3:194813713:G:T	4.6228e-06	-1.33471e-10	-0.773658
194813756	chr3:194813756:G:A	4.07422e-06	-1.33471e-10	-0.899979
194814092	chr3:194814092:C:T	2.99136e-06	-1.33471e-10	-1.20893
194814146	chr3:194814146:G:A	4.00819e-06	-1.33471e-10	-0.91632
194814389	chr3:194814389:T:C	3.00183e-06	-1.33471e-10	-1.20544
194814427	chr3:194814427:G:A	3.49928e-06	-1.33471e-10	-1.0521
194814458	chr3:194814458:GA:G	6.63753e-07	-1.58135	-1.13316
194815470	chr3:194815470:C:T	4.53208e-06	-1.33471e-10	-0.793479
194815608	chr3:194815608:T:C	1.0061e-06	-1.43556	-0.863022
194815781	chr3:194815781:A:G	1.58638e-06	-0.678842	-1.16436
194815804	chr3:194815804:C:T	1.19549e-06	-1.50573	-0.620376
194815908	chr3:194815908:G:T	2.99553e-06	-1.33471e-10	-1.20754
194815933	chr3:194815933:T:C	4.60548e-06	-1.33471e-10	-0.777412
194816219	chr3:194816219:T:G	1.21252e-05	-1.33471e-10	0.19063
194816439	chr3:194816439:G:A	6.78733e-07	-1.65414	-1.03805
194816521	chr3:194816521:C:T	3.18625e-06	-1.33471e-10	-1.14581
194816583	chr3:194816583:G:T	6.84515e-07	-1.48862	-1.19508
194816618	chr3:194816618:A:G	2.95415e-06	-1.33471e-10	-1.22145
194816796	chr3:194816796:G:A	2.97651e-06	-1.33471e-10	-1.21391
194816882	chr3:194816882:A:C	1.63604e-06	-0.933659	-0.878722
194817121	chr3:194817121:A:T	7.4907e-06	-1.33471e-10	-0.290997
194817377	chr3:194817377:C:T	3.27857e-06	-1.33471e-10	-1.11725
194817459	chr3:194817459:C:T	3.49511e-06	-1.33471e-10	-1.05329
194817729	chr3:194817729:T:A	3.62049e-06	-1.33471e-10	-1.01805
194817773	chr3:194817773:A:G	1.00836e-06	-1.64477	-0.651569
194817836	chr3:194817836:C:A	3.03825e-06	-1.19338	-2.69129e-10
194817980	chr3:194817980:A:G	2.96958e-06	-1.33471e-10	-1.21624
194818001	chr3:194818001:C:T	5.08203e-06	-0.358222	-0.320726
194818058	chr3:194818058:C:G	5.57805e-06	-1.35274	0.766917
194818064	chr3:194818064:T:C	3.1251e-06	-1.33471e-10	-1.16519
194818175	chr3:194818175:G:A	3.09299e-06	-1.33471e-10	-1.17552
194818314	chr3:194818314:C:T	6.86344e-07	-1.64465	-1.03639
194818392	chr3:194818392:T:C	3.21768e-06	-1.10474	-0.0312557
194818573	chr3:194818573:C:G	1.11933e-06	-0.960346	-1.23158
194818876	chr3:194818876:G:A	3.55373e-06	-1.03666	-2.69129e-10
194819007	chr3:194819007:T:C	1.99167e-06	-0.550214	-1.06547
194819137	chr3:194819137:C:T	3.80367e-06	-0.770956	-0.197736
194819145	chr3:194819145:C:T	3.34144e-06	-1.33471e-10	-1.09826
194819893	chr3:194819893:T:C	7.90369e-07	-1.47712	-1.06279
194820209	chr3:194820209:C:T	6.61905e-06	-1.33471e-10	-0.414707
194820229	chr3:194820229:G:A	3.63779e-06	-0.110056	-0.903228
194820239	chr3:194820239:G:A	1.79522e-05	0.583055	-2.69129e-10
194820660	chr3:194820660:C:A	6.82822e-06	-1.33471e-10	-0.383595
194821563	chr3:194821563:A:C	3.58613e-06	-1.33471e-10	-1.02758
194821828	chr3:194821828:C:A	2.39225e-06	-0.794162	-0.638262
194822094	chr3:194822094:A:C	1.57812e-06	-1.09232	-0.756099
194822128	chr3:194822128:G:A	1.60898e-06	-1.1582	-0.670857
194822385	chr3:194822385:C:T	8.19136e-06	-0.324287	0.122708
194822425	chr3:194822425:C:G	6.86981e-06	-0.166226	-0.211297
194822880	chr3:194822880:T:C	2.14327e-05	-1.49983	2.26009
194822944	chr3:194822944:C:T	4.65133e-06	-1.33471e-10	-0.767505
194823561	chr3:194823561:A:C	1.66776e-05	0.380179	0.12923
194823572	chr3:194823572:G:A	3.95856e-06	-1.33471e-10	-0.928778
194823821	chr3:194823821:C:A	3.27005e-06	-1.33471e-10	-1.11985
194823842	chr3:194823842:C:T	3.47119e-06	-1.33471e-10	-1.06016
194823848	chr3:194823848:A:G	2.86983e-05	-0.730355	1.78253
194824094	chr3:194824094:T:TC	9.20563e-07	-1.61971	-0.767721
194824171	chr3:194824171:A:C	2.76613e-06	-1.28721	-2.69129e-10
194824215	chr3:194824215:G:A	2.52221e-05	1.51464	-0.591579
194824318	chr3:194824318:A:G	4.49558e-06	-0.801564	-2.69129e-10
194824478	chr3:194824478:G:A	9.17088e-06	-0.0886253	-2.69129e-10
194824493	chr3:194824493:C:T	1.94766e-06	-0.426384	-1.21164
194825017	chr3:194825017:T:A	2.98616e-06	-1.33471e-10	-1.21067
194825060	chr3:194825060:G:A	4.80148e-06	-1.33471e-10	-0.735734
194825174	chr3:194825174:A:C	8.24414e-06	0.500194	-0.69535
194825352	chr3:194825352:C:T	4.0618e-06	-1.33471e-10	-0.903032
194825415	chr3:194825415:T:C	7.37293e-07	-1.42398	-1.18545
194825689	chr3:194825689:G:A	2.92449e-06	-1.33471e-10	-1.23154
194825994	chr3:194825994:T:C	3.03918e-06	0.0247856	-1.21786
194826843	chr3:194826843:C:T	6.22383e-06	-1.33471e-10	-0.476274
194826851	chr3:194826851:G:A	6.5001e-06	-0.432842	-2.69129e-10
194826866	chr3:194826866:T:C	6.48409e-06	-1.33471e-10	-0.435307
194827090	chr3:194827090:T:C	5.10023e-06	0.327497	-1.00287
194827927	chr3:194827927:C:T	7.16053e-06	-0.336075	-2.69129e-10
194827999	chr3:194827999:C:T	4.20425e-06	-1.33471e-10	-0.868562
194828199	chr3:194828199:G:T	5.31585e-06	-0.633967	-2.69129e-10
194828596	chr3:194828596:G:C	9.49321e-06	0.532362	-0.586444
194828761	chr3:194828761:C:T	9.30165e-06	0.46432	-0.538788
194828796	chr3:194828796:A:G	2.29747e-06	-0.355855	-1.117
194828817	chr3:194828817:C:T	6.87444e-07	-1.62336	-1.05607
194828847	chr3:194828847:G:A	3.52495e-06	-0.941307	-0.103486
194828881	chr3:194828881:G:A	4.28126e-06	0.287781	-1.13819
194828884	chr3:194828884:C:T	4.88683e-06	-1.33471e-10	-0.718116
194829010	chr3:194829010:C:T	6.57602e-06	-0.923163	0.501934
194829158	chr3:194829158:A:G	4.37467e-06	-1.33471e-10	-0.828829
194829659	chr3:194829659:A:G	1.65502e-06	-0.90698	-0.893865
194829832	chr3:194829832:CAGTGAGACG:C	1.04344e-05	-1.50781	1.54826
194829844	chr3:194829844:A:T	1.02192e-06	-1.10948	-1.1735
194829876	chr3:194829876:C:T	3.0229e-06	-0.601847	-0.596596
194830060	chr3:194830060:A:G	1.97319e-06	-0.406089	-1.21892
194830235	chr3:194830235:C:A	1.98128e-06	-0.393229	-1.22769
194830339	chr3:194830339:T:C	2.11764e-06	-0.334329	-1.22003
194830408	chr3:194830408:TG:T	1.31275e-06	-1.43249	-0.600052
194830486	chr3:194830486:T:C	1.26732e-06	-1.25442	-0.813333
194830677	chr3:194830677:C:G	4.12093e-06	-1.33471e-10	-0.888581
194830931	chr3:194830931:C:T	1.9761e-06	-0.401386	-1.22215
194831173	chr3:194831173:A:C	8.5098e-06	-1.51954	1.3561
194831263	chr3:194831263:T:G	1.93173e-06	-1.64624	-2.69129e-10
194831416	chr3:194831416:A:G	1.31224e-06	-1.46704	-0.56588
194831550	chr3:194831550:G:A	9.77075e-06	0.483525	-0.50879
194831651	chr3:194831651:G:A	1.92764e-06	-1.64836	-2.69129e-10
194831753	chr3:194831753:T:C	4.16193e-06	-1.33471e-10	-0.878679
194831792	chr3:194831792:G:A	1.68908e-06	-0.583382	-1.1971
194831802	chr3:194831802:G:T	1.81382e-06	-0.512943	-1.19628
194831935	chr3:194831935:C:T	3.09319e-06	-1.64584	0.470388
194831936	chr3:194831936:G:A	6.34157e-06	-1.33471e-10	-0.457533
194831967	chr3:194831967:C:T	2.08676e-06	-0.51114	-1.05791
194832173	chr3:194832173:C:T	1.37152e-06	-0.817318	-1.17142
194832453	chr3:194832453:C:T	9.53242e-07	-1.22092	-1.13163
194832501	chr3:194832501:A:G	9.27279e-07	-1.58128	-0.798875
194832524	chr3:194832524:C:T	1.07558e-05	0.0707854	-2.69129e-10
194833280	chr3:194833280:C:T	3.13111e-06	-1.33471e-10	-1.16327
194833509	chr3:194833509:G:A	6.02049e-06	-1.33471e-10	-0.50949
194833702	chr3:194833702:C:T	1.10434e-05	0.0971744	-2.69129e-10
194833738	chr3:194833738:TGTC:T	8.19134e-07	-1.58837	-0.9158
194833927	chr3:194833927:T:C	4.56764e-06	-1.33471e-10	-0.785663
194834014	chr3:194834014:A:AG	1.44314e-05	0.364748	-2.69129e-10
194834074	chr3:194834074:C:T	6.77174e-06	-1.33471e-10	-0.3919
194834118	chr3:194834118:A:G	9.66773e-06	0.515063	-0.550929
194834123	chr3:194834123:A:G	1.11554e-05	0.619398	-0.512137
194834305	chr3:194834305:T:A	6.57333e-06	-1.33471e-10	-0.421638
194834637	chr3:194834637:G:A	8.65187e-06	0.420441	-0.567324
194834681	chr3:194834681:G:C	2.65281e-06	-0.105514	-1.22353
194834836	chr3:194834836:C:T	5.47027e-06	-1.33471e-10	-0.605332
194834879	chr3:194834879:A:C	1.04609e-05	0.0429887	-2.69129e-10
194835586	chr3:194835586:T:C	1.92449e-06	-1.65	-2.69129e-10
194835747	chr3:194835747:G:A	1.41122e-05	-1.33471e-10	0.342383
194835925	chr3:194835925:G:T	1.41835e-05	-1.33471e-10	0.347421
194836088	chr3:194836088:T:C	4.18586e-06	-1.33471e-10	-0.872946
194836184	chr3:194836184:T:C	4.61929e-06	-1.33471e-10	-0.774417
194836333	chr3:194836333:G:T	3.87652e-06	-1.33471e-10	-0.94972
194836334	chr3:194836334:G:A	3.87652e-06	-1.33471e-10	-0.94972
194836362	chr3:194836362:A:G	7.6415e-07	-1.60112	-0.972529
194836365	chr3:194836365:A:G	7.59612e-07	-1.62347	-0.956138
194836484	chr3:194836484:G:A	7.35243e-07	-1.43838	-1.17383
194836522	chr3:194836522:T:A	3.32455e-06	-1.33471e-10	-1.10333
194836876	chr3:194836876:C:T	1.93267e-06	-1.64576	-2.69129e-10
194836910	chr3:194836910:A:G	1.74715e-06	-1.30372	-0.442949
194837123	chr3:194837123:G:T	4.75387e-06	-1.33471e-10	-0.7457
194837556	chr3:194837556:G:A	4.61108e-06	-1.33471e-10	-0.776197
194837604	chr3:194837604:T:A	1.83993e-06	-0.911259	-0.783672
194838071	chr3:194838071:T:C	3.39514e-06	-1.33471e-10	-1.08231
194838383	chr3:194838383:CAA:C	9.76012e-07	-1.47067	-0.858272
194838744	chr3:194838744:G:A	7.80843e-07	-1.5744	-0.977641
194838747	chr3:194838747:C:T	7.07166e-07	-1.55468	-1.09647
194839145	chr3:194839145:T:C	2.2664e-05	-1.33471e-10	0.816121
194839399	chr3:194839399:A:G	6.8589e-06	-1.33471e-10	-0.379112
194839406	chr3:194839406:C:T	2.19287e-06	-1.51945	-2.69129e-10
194839426	chr3:194839426:G:A	3.62203e-06	-1.56498	0.547361
194839829	chr3:194839829:T:C	4.30225e-06	-1.33471e-10	-0.845521
194839877	chr3:194839877:C:T	5.6253e-06	-1.33471e-10	-0.577384
194839942	chr3:194839942:G:A	8.82775e-06	-0.126759	-2.69129e-10
194839970	chr3:194839970:C:T	7.74185e-07	-1.37418	-1.18642
194840397	chr3:194840397:C:A	2.91114e-06	-1.23611	-2.69129e-10
194840589	chr3:194840589:C:T	2.06541e-05	-1.31873	2.04198
194840658	chr3:194840658:A:G	5.14457e-06	-1.33471e-10	-0.666716
194840815	chr3:194840815:C:T	5.23911e-06	-1.33471e-10	-0.648507
194840817	chr3:194840817:C:G	2.20814e-06	-1.62939	0.116884
194840918	chr3:194840918:T:C	5.15773e-06	-1.33471e-10	-0.664162
194840962	chr3:194840962:C:T	6.80395e-07	-1.49297	-1.19677
194840963	chr3:194840963:G:A	2.92666e-06	-1.33471e-10	-1.2308
194841055	chr3:194841055:G:A	3.78458e-06	-1.33471e-10	-0.973725
194841154	chr3:194841154:A:G	3.12262e-06	-1.33471e-10	-1.16599
194841357	chr3:194841357:T:A	8.57179e-07	-1.65207	-0.806697
194841415	chr3:194841415:G:A	3.70824e-06	-0.994103	-2.69129e-10
194842002	chr3:194842002:T:C	3.78171e-06	-1.33471e-10	-0.974482
194842005	chr3:194842005:C:A	1.1173e-06	-1.51917	-0.674581
194842496	chr3:194842496:TG:T	8.36057e-07	-1.64732	-0.836401
194842556	chr3:194842556:C:T	1.1916e-05	0.17322	-2.69129e-10
194842788	chr3:194842788:G:A	8.72691e-07	-1.6464	-0.794435
194843023	chr3:194843023:G:C	2.9269e-06	-1.33471e-10	-1.23072
194843331	chr3:194843331:A:G	8.64522e-07	-1.64431	-0.805932
194843353	chr3:194843353:G:A	5.12104e-06	-1.33471e-10	-0.671302
194843387	chr3:194843387:C:T	8.6772e-07	-1.64708	-0.799462
194843619	chr3:194843619:C:T	6.30205e-06	-1.33471e-10	-0.463784
194843643	chr3:194843643:A:G	8.66065e-07	-1.64647	-0.801981
194843654	chr3:194843654:T:G	8.40734e-07	-1.64642	-0.831717
194843663	chr3:194843663:G:A	8.59794e-07	-1.64551	-0.810215
194843667	chr3:194843667:G:A	5.63731e-06	-1.33471e-10	-0.575252
194843686	chr3:194843686:G:A	5.70983e-06	-1.33471e-10	-0.56247
194843776	chr3:194843776:A:G	8.32536e-07	-1.63716	-0.850775
194843790	chr3:194843790:T:C	6.23367e-06	-0.474693	-2.69129e-10
194843889	chr3:194843889:A:C	8.50983e-07	-1.64458	-0.821439
194844015	chr3:194844015:A:G	8.56811e-07	-1.64124	-0.817958
194844149	chr3:194844149:G:A	4.34692e-06	-1.33471e-10	-0.835191
194844198	chr3:194844198:G:A	6.59632e-07	-1.50897	-1.21176
194844202	chr3:194844202:A:G	6.35377e-07	-1.60767	-1.15052
194844409	chr3:194844409:T:C	8.01428e-07	-1.64863	-0.877388
194844438	chr3:194844438:C:G	8.25864e-07	-1.65072	-0.845264
194844448	chr3:194844448:C:T	2.61522e-06	-1.64657	0.30326
194844488	chr3:194844488:G:T	6.16647e-07	-1.62026	-1.16786
194844759	chr3:194844759:C:G	6.2793e-06	-0.467401	-2.69129e-10
194844952	chr3:194844952:T:C	7.78087e-07	-1.65419	-0.901384
194845112	chr3:194845112:T:C	7.8795e-07	-1.65418	-0.888795
194845142	chr3:194845142:C:T	6.0706e-06	-1.33471e-10	-0.501201
194846670	chr3:194846670:T:C	6.82848e-07	-1.63377	-1.05237
194846801	chr3:194846801:A:T	7.5707e-07	-1.65213	-0.930832
194846950	chr3:194846950:C:T	7.66351e-07	-1.65046	-0.92031
194847069	chr3:194847069:G:A	2.67823e-06	-1.34915	0.0296422
194847217	chr3:194847217:G:A	3.74636e-06	-1.33471e-10	-0.983875
194847236	chr3:194847236:C:T	7.75319e-07	-1.65155	-0.90759
194847571	chr3:194847571:C:T	3.53515e-06	-1.33471e-10	-1.0419
194847572	chr3:194847572:G:A	7.75999e-07	-1.65419	-0.904074
194847581	chr3:194847581:A:G	7.7294e-07	-1.65234	-0.909871
194847648	chr3:194847648:C:G	1.64864e-06	-1.54913	-0.255576
194847673	chr3:194847673:C:T	6.01175e-07	-1.65371	-1.15982
194847809	chr3:194847809:T:C	3.11131e-06	-1.33471e-10	-1.16962
194847851	chr3:194847851:A:G	7.82254e-07	-1.6529	-0.897333
194848311	chr3:194848311:A:G	7.82463e-07	-1.65288	-0.897085
194848326	chr3:194848326:G:A	3.09092e-06	-1.33471e-10	-1.17619
194848366	chr3:194848366:A:G	8.12644e-07	-1.65077	-0.861354
194848381	chr3:194848381:C:T	4.3382e-06	-1.33471e-10	-0.8372
194848492	chr3:194848492:C:T	7.87566e-07	-1.6519	-0.891565
194848530	chr3:194848530:C:T	7.85221e-07	-1.65235	-0.894097
194848555	chr3:194848555:C:A	2.12413e-06	-1.5513	-2.69129e-10
194848577	chr3:194848577:G:A	7.88755e-07	-1.6523	-0.889659
194848599	chr3:194848599:C:A	7.97335e-07	-1.65192	-0.879219
194848666	chr3:194848666:G:A	5.93125e-06	-1.33471e-10	-0.524424
194848750	chr3:194848750:C:G	7.97271e-07	-1.65036	-0.880857
194848756	chr3:194848756:C:T	6.99506e-06	-1.33471e-10	-0.359454
194848773	chr3:194848773:G:A	3.7139e-06	-1.33471e-10	-0.992577
194848816	chr3:194848816:T:C	7.97929e-07	-1.65009	-0.880303
194848916	chr3:194848916:G:A	1.38769e-06	-1.50991	-0.467114
194848956	chr3:194848956:C:T	7.73689e-07	-1.65026	-0.910984
194849196	chr3:194849196:A:T	9.08194e-06	-1.33471e-10	-0.0983711
194849313	chr3:194849313:G:A	6.06325e-07	-1.65419	-1.15081
194849330	chr3:194849330:T:C	4.06493e-06	-1.64044	0.738182
194849342	chr3:194849342:T:TA	7.91586e-07	-1.65172	-0.886658
194849405	chr3:194849405:G:A	7.73457e-07	-1.65088	-0.910664
194849453	chr3:194849453:C:T	7.98783e-07	-1.6533	-0.876021
194849563	chr3:194849563:AC:A	6.57874e-06	-1.33471e-10	-0.420815
194849888	chr3:194849888:G:A	5.2945e-06	-1.33471e-10	-0.637989
194850566	chr3:194850566:C:T	2.56498e-06	-1.41972	0.0570155
194850607	chr3:194850607:A:G	1.58959e-06	-1.49175	-0.349439
194850776	chr3:194850776:G:C	6.92094e-06	-1.33471e-10	-0.370107
194851032	chr3:194851032:C:T	3.10808e-06	-1.33471e-10	-1.17065
194851261	chr3:194851261:T:A	2.36844e-06	-1.45136	0.00893688
194851556	chr3:194851556:C:G	1.0759e-06	-1.43379	-0.797705
194851621	chr3:194851621:C:T	1.54032e-06	-1.12899	-0.743677
194851622	chr3:194851622:C:T	1.54408e-06	-1.12478	-0.745451
194851633	chr3:194851633:G:A	1.11735e-06	-1.50452	-0.68918
194851646	chr3:194851646:C:T	5.65005e-06	-0.572994	-2.69129e-10
194851853	chr3:194851853:C:T	2.92443e-06	-1.33471e-10	-1.23156
194851859	chr3:194851859:G:A	1.38988e-06	-1.41583	-0.559615
194852091	chr3:194852091:C:T	1.51106e-06	-0.86349	-1.02836
194852101	chr3:194852101:T:A	1.54124e-06	-1.23644	-0.635624
194852120	chr3:194852120:C:G	4.48752e-06	-1.24189	0.438535
194852401	chr3:194852401:G:A	2.41843e-06	-1.51758	0.0960424
194852422	chr3:194852422:G:C	5.89164e-07	-1.61883	-1.21488
194852710	chr3:194852710:G:A	1.10157e-06	-1.30198	-0.905945
194852861	chr3:194852861:TC:T	7.54562e-07	-1.51951	-1.06676
194852883	chr3:194852883:C:T	8.829e-07	-1.64021	-0.788992
194852972	chr3:194852972:G:A	2.27972e-06	-1.4806	-2.69129e-10
194853090	chr3:194853090:G:A	7.50071e-06	-0.850026	0.560365
194853197	chr3:194853197:G:A	4.70323e-06	-1.33471e-10	-0.756409
194853266	chr3:194853266:G:A	1.19531e-05	-1.33471e-10	0.176334
194853379	chr3:194853379:C:T	1.35246e-06	-1.01106	-0.991671
194853419	chr3:194853419:G:A	5.89425e-07	-1.65091	-1.18236
194853500	chr3:194853500:C:G	6.88932e-06	-0.777285	0.402598
194853654	chr3:194853654:G:A	6.43698e-07	-1.52046	-1.22473
194853772	chr3:194853772:C:T	2.1567e-06	-1.53608	-2.69129e-10
194853896	chr3:194853896:C:A	6.32776e-07	-1.53629	-1.22601
194853925	chr3:194853925:A:C	3.59372e-06	-1.33471e-10	-1.02547
194853976	chr3:194853976:C:T	4.21358e-06	-1.33471e-10	-0.866345
194854096	chr3:194854096:T:C	9.70536e-07	-1.26937	-1.0652
194854175	chr3:194854175:A:G	3.18031e-06	-1.33471e-10	-1.14768
194854229	chr3:194854229:G:A	6.46103e-07	-1.51265	-1.22881
194854322	chr3:194854322:T:C	5.60429e-07	-1.65345	-1.23026
194854457	chr3:194854457:G:A	6.47932e-07	-1.51193	-1.2267
194854559	chr3:194854559:G:C	9.70206e-07	-1.47229	-0.862619
194854599	chr3:194854599:G:C	1.16911e-05	-1.33471e-10	0.15417
194854669	chr3:194854669:T:C	5.86547e-07	-1.65347	-1.1847
194854785	chr3:194854785:C:A	6.13718e-07	-1.56233	-1.23055
194854865	chr3:194854865:C:G	6.17753e-07	-1.56215	-1.22418
194854866	chr3:194854866:A:T	2.15243e-06	-1.53806	-2.69129e-10
194854951	chr3:194854951:T:G	1.48563e-05	-1.33471e-10	0.393767
194855051	chr3:194855051:A:G	6.24816e-07	-1.54335	-1.2316
194855175	chr3:194855175:C:T	5.8303e-06	-0.987847	0.446257
194855251	chr3:194855251:G:A	6.98252e-07	-1.55879	-1.10505
194855333	chr3:194855333:A:T	6.42481e-06	-1.58997	1.14548
194855460	chr3:194855460:C:T	2.93095e-06	-1.63365	0.404319
194855650	chr3:194855650:A:AGAT	1.49305e-06	-1.65341	-0.250427
194855840	chr3:194855840:G:T	1.08517e-06	-1.23558	-0.987342
194855972	chr3:194855972:G:A	9.11169e-06	-1.33471e-10	-0.0951006
194855993	chr3:194855993:T:C	1.06506e-06	-1.27246	-0.969164
194855999	chr3:194855999:C:T	3.15936e-06	-1.33471e-10	-1.15429
194856046	chr3:194856046:C:T	3.72358e-06	-0.517622	-0.472351
194856053	chr3:194856053:A:G	1.39494e-06	-1.64881	-0.322999
194856113	chr3:194856113:C:T	1.05626e-06	-1.5922	-0.657719
194856168	chr3:194856168:C:T	6.18768e-07	-1.63195	-1.15273
194856191	chr3:194856191:C:A	5.4332e-06	-1.33471e-10	-0.612131
194856212	chr3:194856212:TA:T	1.02151e-06	-1.61509	-0.668293
194856385	chr3:194856385:A:G	1.77851e-06	-1.64766	-0.081225
194856573	chr3:194856573:C:G	1.09605e-06	-1.61924	-0.59371
194856962	chr3:194856962:T:C	6.24e-07	-1.62929	-1.14697
194857098	chr3:194857098:CTTAACA:C	3.82805e-06	-1.33471e-10	-0.962303
194857106	chr3:194857106:GCATTCATAAAT:G	3.82483e-06	-1.33471e-10	-0.963145
194857464	chr3:194857464:G:A	6.94082e-06	-1.33471e-10	-0.367239
194857512	chr3:194857512:G:A	1.1036e-05	-1.33471e-10	0.0965053
194857561	chr3:194857561:G:C	1.18378e-06	-1.64501	-0.490934
194857582	chr3:194857582:A:G	6.00206e-07	-1.61772	-1.19742
194857762	chr3:194857762:A:G	5.60451e-07	-1.65254	-1.23113
194857954	chr3:194857954:T:C	7.67813e-07	-1.41517	-1.15369
194858130	chr3:194858130:G:A	2.9836e-06	-1.62255	0.411019
194858274	chr3:194858274:T:C	6.89843e-07	-1.44547	-1.23048
194858308	chr3:194858308:T:C	6.54303e-06	-1.33471e-10	-0.426258
194858392	chr3:194858392:A:C	5.92883e-06	-1.65155	1.12672
194858798	chr3:194858798:G:A	8.36111e-07	-1.59214	-0.891513
194858995	chr3:194858995:A:G	7.51373e-07	-1.55787	-1.03264
194859121	chr3:194859121:C:T	6.66386e-07	-1.49156	-1.21898
194859372	chr3:194859372:T:G	7.86727e-07	-1.45669	-1.08784
194859441	chr3:194859441:G:A	7.12816e-07	-1.44728	-1.19591
194859510	chr3:194859510:C:T	6.90397e-07	-1.56129	-1.11385
194859609	chr3:194859609:A:G	3.6604e-06	-1.33471e-10	-1.00709
194860514	chr3:194860514:C:G	6.13255e-07	-1.61292	-1.18071
194860750	chr3:194860750:A:G	2.9805e-06	-1.33471e-10	-1.21257
194861089	chr3:194861089:G:A	2.43142e-06	-0.92291	-0.493272
194861821	chr3:194861821:G:A	3.57492e-05	-1.33471e-10	1.27187
194861920	chr3:194861920:G:A	1.92701e-06	-1.64869	-2.69129e-10
194861927	chr3:194861927:C:T	5.63112e-06	-1.33471e-10	-0.57635
194862136	chr3:194862136:T:C	3.56118e-06	-1.33471e-10	-1.03457
194862159	chr3:194862159:A:T	8.46888e-07	-1.30196	-1.16889
194862356	chr3:194862356:T:C	1.57788e-06	-1.13206	-0.71652
194862936	chr3:194862936:G:A	3.21365e-06	-1.33471e-10	-1.13725
194862983	chr3:194862983:T:G	9.23105e-06	-1.33471e-10	-0.0820866
194863117	chr3:194863117:C:T	3.0413e-06	-1.33471e-10	-1.19237
194863128	chr3:194863128:A:T	6.085e-07	-1.58193	-1.21949
194863477	chr3:194863477:C:T	2.04615e-06	-0.358054	-1.23065
194863533	chr3:194863533:A:G	3.02852e-05	-1.33471e-10	1.106
194863606	chr3:194863606:T:C	9.82436e-07	-1.13424	-1.18814
194863911	chr3:194863911:C:T	6.26555e-07	-1.60487	-1.16731
194863937	chr3:194863937:G:A	8.29019e-07	-1.62954	-0.862629
194864024	chr3:194864024:A:G	3.28892e-06	-1.33471e-10	-1.1141
194864270	chr3:194864270:C:T	7.47264e-07	-1.62083	-0.975161
194864390	chr3:194864390:C:T	1.08407e-06	-1.17019	-1.05375
194864550	chr3:194864550:G:A	3.11452e-06	-1.33471e-10	-1.16859
194864852	chr3:194864852:A:G	1.05794e-06	-1.19471	-1.05363
194864876	chr3:194864876:G:T	4.53329e-06	-1.33471e-10	-0.793212
194864935	chr3:194864935:C:T	9.37989e-07	-1.18563	-1.18304
194864945	chr3:194864945:C:A	7.57267e-07	-1.62184	-0.960863
194865104	chr3:194865104:A:G	6.04621e-07	-1.65152	-1.15629
194865359	chr3:194865359:T:C	5.67878e-07	-1.65132	-1.21919
194865581	chr3:194865581:A:G	8.2181e-07	-1.61821	-0.882699
194866170	chr3:194866170:A:G	8.61333e-07	-1.2441	-1.20984
194867243	chr3:194867243:C:T	2.0522e-06	-1.58574	-2.69129e-10
194867310	chr3:194867310:T:C	3.66901e-06	-1.33471e-10	-1.00474
194867890	chr3:194867890:C:A	1.11454e-06	-1.64987	-0.546342
194868186	chr3:194868186:T:C	7.42308e-07	-1.63714	-0.965506
194868217	chr3:194868217:A:T	5.83148e-07	-1.61991	-1.22406
194868393	chr3:194868393:T:A	1.27891e-05	-1.33471e-10	0.243931
194868450	chr3:194868450:C:A	9.56305e-07	-1.65302	-0.696314
194868576	chr3:194868576:G:A	3.76838e-06	-1.33471e-10	-0.978014
194868712	chr3:194868712:A:G	2.09009e-06	-1.56745	-2.69129e-10
194868752	chr3:194868752:C:T	3.63138e-06	-1.33471e-10	-1.01505
194868807	chr3:194868807:G:A	3.18663e-06	-1.33471e-10	-1.1457
194868908	chr3:194868908:C:T	1.45283e-05	0.0991254	0.272317
194869043	chr3:194869043:C:A	4.61122e-06	-1.33471e-10	-0.776165
194869103	chr3:194869103:T:G	6.10962e-06	-1.33471e-10	-0.494795
194869590	chr3:194869590:G:A	1.93419e-06	-1.64497	-2.69129e-10
194869727	chr3:194869727:C:G	9.12472e-06	-1.5781	1.48443
194870036	chr3:194870036:C:T	2.68145e-06	-0.528048	-0.790254
194870196	chr3:194870196:G:A	1.19363e-06	-1.12349	-1.00417
194870268	chr3:194870268:C:A	6.11943e-06	-0.49319	-2.69129e-10
194870486	chr3:194870486:T:C	1.01716e-06	-1.13263	-1.15502
194870608	chr3:194870608:G:A	2.98126e-06	-1.33471e-10	-1.21231
194870796	chr3:194870796:T:C	3.15449e-06	-1.33471e-10	-1.15583
194870940	chr3:194870940:C:T	1.91372e-06	-1.0027	-0.652908
194871166	chr3:194871166:G:A	3.85636e-06	-1.33471e-10	-0.954935
194871366	chr3:194871366:G:A	3.92115e-06	-1.33471e-10	-0.938275
194871377	chr3:194871377:C:T	1.16643e-06	-1.08	-1.07071
194871496	chr3:194871496:T:C	1.14925e-06	-1.64181	-0.523741
194871579	chr3:194871579:T:C	9.31947e-07	-1.15521	-1.21993
194871677	chr3:194871677:C:A	3.36679e-06	-0.477134	-0.613566
194871871	chr3:194871871:A:G	3.12618e-06	-1.16485	-2.69129e-10
194871896	chr3:194871896:T:C	6.61556e-07	-1.54367	-1.17415
194872008	chr3:194872008:G:A	1.53548e-06	-0.849512	-1.0263
194872097	chr3:194872097:G:A	2.94249e-06	-1.33471e-10	-1.2254
194872299	chr3:194872299:A:G	6.64777e-07	-1.54193	-1.17103
194872317	chr3:194872317:C:T	5.45759e-06	-1.33471e-10	-0.607651
194872319	chr3:194872319:G:T	4.53488e-06	-0.792861	-2.69129e-10
194872750	chr3:194872750:G:A	6.94698e-07	-1.4385	-1.23044
194872886	chr3:194872886:G:A	6.48611e-07	-1.5162	-1.22138
194872995	chr3:194872995:C:T	2.94248e-06	-1.33471e-10	-1.22541
194873126	chr3:194873126:G:A	2.92488e-06	-1.33471e-10	-1.23141
194873239	chr3:194873239:C:A	1.10691e-06	-1.01604	-1.18704
194873448	chr3:194873448:C:T	2.68979e-06	-0.218822	-1.09637
194873874	chr3:194873874:C:G	3.24659e-06	-1.33471e-10	-1.12705
194874461	chr3:194874461:C:T	6.61151e-07	-1.62209	-1.09634
194874542	chr3:194874542:C:T	3.05696e-06	-1.33471e-10	-1.18724
194874543	chr3:194874543:G:A	2.53155e-06	-1.37583	-2.69129e-10
194874887	chr3:194874887:G:A	5.45162e-06	-1.60486	0.996113
194874970	chr3:194874970:G:A	3.08646e-06	-1.33471e-10	-1.17763
194875023	chr3:194875023:T:C	1.15565e-06	-0.931273	-1.22872
194875441	chr3:194875441:T:C	1.38812e-06	-0.751192	-1.22552
194875494	chr3:194875494:T:C	7.72373e-07	-1.43165	-1.13129
194875612	chr3:194875612:A:T	4.85583e-06	-1.33471e-10	-0.72448
194875681	chr3:194875681:T:C	4.05126e-06	-1.33471e-10	-0.905631
194875883	chr3:194875883:A:G	1.44468e-06	-0.715439	-1.22133
194876172	chr3:194876172:C:A	5.65076e-07	-1.64543	-1.23002
194876194	chr3:194876194:C:T	1.78517e-06	-0.502159	-1.22298
194876195	chr3:194876195:G:A	2.9407e-06	-1.33471e-10	-1.22601
194876270	chr3:194876270:G:A	4.2622e-06	-0.265641	-0.589231
194876332	chr3:194876332:G:A	5.67451e-06	-1.65119	1.08252
194876493	chr3:194876493:T:A	3.37774e-06	-1.33471e-10	-1.08745
194876631	chr3:194876631:T:C	1.12617e-06	-0.954294	-1.23154
194876814	chr3:194876814:C:G	1.51092e-06	-0.831808	-1.06013
194877027	chr3:194877027:G:C	3.83836e-06	-1.33471e-10	-0.959615
194877049	chr3:194877049:C:T	4.18375e-06	-1.33471e-10	-0.873451
194877332	chr3:194877332:C:T	2.96691e-06	-1.33471e-10	-1.21714
194877355	chr3:194877355:A:G	9.42032e-07	-1.13592	-1.22845
194877358	chr3:194877358:AGCGTGTGTCT:A	3.46557e-06	-1.33471e-10	-1.06178
194877693	chr3:194877693:AAGACCAAATCCCCC:A	2.92803e-06	-1.33471e-10	-1.23033
194877988	chr3:194877988:G:A	4.28459e-06	-1.61687	0.767234
194878312	chr3:194878312:A:G	1.36811e-06	-0.765491	-1.22574
194878323	chr3:194878323:C:T	2.41116e-06	-1.42455	-2.69129e-10
194878377	chr3:194878377:C:T	3.0147e-06	-1.33471e-10	-1.20116
194878527	chr3:194878527:A:G	3.9109e-06	-1.33471e-10	-0.940892
194878621	chr3:194878621:C:T	1.53275e-06	-0.710465	-1.16713
194878715	chr3:194878715:A:C	1.40828e-06	-1.0228	-0.939485
194878792	chr3:194878792:C:T	1.155e-06	-1.17844	-0.982119
194878877	chr3:194878877:C:T	3.03131e-06	-1.33471e-10	-1.19566
194879026	chr3:194879026:A:C	2.41333e-06	-1.42365	-2.69129e-10
194879449	chr3:194879449:G:A	3.61752e-06	-1.33471e-10	-1.01887
194879721	chr3:194879721:G:A	3.19494e-06	-1.33471e-10	-1.14309
194880145	chr3:194880145:C:T	2.09499e-06	-1.56511	-2.69129e-10
194880150	chr3:194880150:C:A	1.2005e-06	-1.20693	-0.914994
194880404	chr3:194880404:G:A	3.68003e-06	-1.33471e-10	-1.00174
194880409	chr3:194880409:A:G	9.86295e-07	-1.44946	-0.868995
194880446	chr3:194880446:A:G	3.86982e-06	-1.33471e-10	-0.95145
194880518	chr3:194880518:T:C	5.4185e-06	-1.33471e-10	-0.614839
194880598	chr3:194880598:A:G	6.47885e-06	-1.33471e-10	-0.436116
194880697	chr3:194880697:G:A	2.05196e-06	-1.58586	-2.69129e-10
194880755	chr3:194880755:A:G	7.15588e-06	-1.33471e-10	-0.336724
194880884	chr3:194880884:A:T	3.96661e-06	-1.33471e-10	-0.926746
194880997	chr3:194880997:A:G	1.73456e-06	-1.46354	-0.290364
194881103	chr3:194881103:T:TA	8.07489e-07	-1.30585	-1.21264
194881544	chr3:194881544:TG:T	1.00683e-05	-1.33471e-10	0.00472832
194881571	chr3:194881571:C:T	4.09488e-06	-1.33471e-10	-0.894922
194881685	chr3:194881685:G:A	3.14501e-06	-1.33471e-10	-1.15884
194882045	chr3:194882045:A:G	1.30123e-06	-0.841161	-1.20018
194882236	chr3:194882236:A:G	1.3583e-06	-0.824658	-1.17376
194882523	chr3:194882523:C:T	7.54588e-06	-1.33471e-10	-0.283657
194882840	chr3:194882840:G:A	1.0164e-06	-1.38725	-0.901141
194883031	chr3:194883031:G:A	8.86737e-07	-1.35852	-1.06635
194883193	chr3:194883193:A:G	1.03734e-06	-1.39315	-0.874846
194883302	chr3:194883302:T:TC	1.39781e-06	-0.772614	-1.19714
194883336	chr3:194883336:C:T	2.8227e-06	-1.26697	-2.69129e-10
194883391	chr3:194883391:A:G	5.66227e-06	-1.33471e-10	-0.570834
194883811	chr3:194883811:T:G	1.36444e-06	-0.829693	-1.16422
194883913	chr3:194883913:C:T	7.114e-07	-1.4211	-1.22408
194884100	chr3:194884100:T:G	6.75316e-07	-1.65282	-1.04442
194884557	chr3:194884557:A:G	3.08392e-06	-1.33471e-10	-1.17846
194884655	chr3:194884655:T:A	1.36698e-06	-1.3053	-0.686752
194884680	chr3:194884680:C:T	1.06538e-06	-1.40067	-0.840653
194884714	chr3:194884714:C:T	1.07399e-06	-1.3767	-0.85658
194884805	chr3:194884805:T:A	2.4731e-06	-1.39919	-2.69129e-10
194884865	chr3:194884865:T:C	3.37424e-06	-1.33471e-10	-1.08849
194885295	chr3:194885295:G:A	2.93048e-06	-1.33471e-10	-1.22949
194885413	chr3:194885413:G:A	1.06782e-06	-1.39549	-0.843549
194885500	chr3:194885500:G:T	5.33375e-06	-1.33471e-10	-0.630604
194885506	chr3:194885506:C:T	3.01392e-06	-1.20142	-2.69129e-10
194885808	chr3:194885808:T:C	5.21487e-06	-1.33471e-10	-0.653145
194885929	chr3:194885929:A:T	1.43331e-06	-0.756524	-1.18815
194886001	chr3:194886001:G:A	9.88273e-07	-1.39207	-0.924386
194886147	chr3:194886147:A:G	3.91256e-06	-1.33471e-10	-0.940467
194886267	chr3:194886267:C:A	3.99437e-06	-1.33471e-10	-0.919773
194886269	chr3:194886269:C:T	1.02246e-06	-1.36954	-0.912901
194886543	chr3:194886543:A:G	3.35279e-06	-1.09486	-2.69129e-10
194886632	chr3:194886632:G:A	4.24467e-05	-1.33471e-10	1.44359
194886693	chr3:194886693:A:G	2.025e-06	-1.58877	-0.0103182
194886701	chr3:194886701:A:G	6.78081e-06	-1.33471e-10	-0.390562
194886813	chr3:194886813:T:C	4.28994e-06	-1.33471e-10	-0.848387
194886828	chr3:194886828:C:T	1.91954e-06	-1.65257	-2.69129e-10
194886868	chr3:194886868:A:G	1.61185e-06	-1.62105	-0.206225
194886989	chr3:194886989:C:T	2.22544e-06	-1.50471	-2.69129e-10
194887326	chr3:194887326:G:A	7.29881e-07	-1.53277	-1.08676
194887450	chr3:194887450:A:G	7.08649e-06	-1.33471e-10	-0.346469
194887779	chr3:194887779:G:A	2.61469e-06	-1.34351	-2.69129e-10
194887892	chr3:194887892:A:G	5.85879e-06	-1.33471e-10	-0.536715
194888071	chr3:194888071:A:G	9.09921e-07	-1.48076	-0.918292
194888191	chr3:194888191:G:A	6.12457e-06	-1.48855	0.996198
194888291	chr3:194888291:A:G	3.51965e-06	-0.859902	-0.186396
194888371	chr3:194888371:T:C	7.00106e-07	-1.49867	-1.16251
194888417	chr3:194888417:G:A	3.82436e-06	-1.33471e-10	-0.963269
194888436	chr3:194888436:A:G	5.54854e-06	-1.33471e-10	-0.591125
194889278	chr3:194889278:G:T	1.74807e-06	-0.997456	-0.748692
194889279	chr3:194889279:G:A	3.03788e-05	-1.33471e-10	1.10909
194889558	chr3:194889558:A:T	1.46176e-06	-0.970659	-0.954361
194889569	chr3:194889569:C:T	1.44617e-06	-0.991621	-0.94412
194889715	chr3:194889715:G:A	8.99938e-06	-1.33471e-10	-0.107503
194889773	chr3:194889773:G:C	1.18463e-06	-1.29286	-0.842367
194889898	chr3:194889898:A:G	1.30995e-06	-1.52116	-0.513506
194890518	chr3:194890518:C:T	4.91812e-06	-1.33471e-10	-0.711732
194890735	chr3:194890735:C:T	1.44083e-06	-1.44323	-0.496208
194891059	chr3:194891059:T:C	1.29807e-06	-1.30751	-0.736269
194891083	chr3:194891083:A:G	1.01192e-06	-1.27293	-1.01988
194891186	chr3:194891186:T:C	1.36099e-06	-1.28155	-0.714899
194891197	chr3:194891197:T:C	1.22885e-06	-1.33968	-0.758905
194891198	chr3:194891198:G:A	1.21179e-06	-1.33464	-0.777922
194891276	chr3:194891276:A:G	1.07768e-06	-1.32752	-0.902327
194891468	chr3:194891468:C:T	1.30025e-06	-1.2879	-0.754198
194891648	chr3:194891648:G:A	4.75654e-06	-0.745138	-2.69129e-10
194891730	chr3:194891730:T:C	1.21236e-06	-1.32791	-0.784187
194891753	chr3:194891753:T:G	2.97563e-06	-1.33471e-10	-1.2142
194891772	chr3:194891772:A:G	1.30887e-06	-1.30281	-0.732686
194891937	chr3:194891937:T:G	1.36043e-06	-1.30184	-0.695015
194892022	chr3:194892022:G:A	1.25093e-06	-1.654	-0.426775
194892115	chr3:194892115:C:T	1.30958e-06	-1.30007	-0.734886
194892236	chr3:194892236:T:C	3.30053e-06	-1.33471e-10	-1.11058
194892311	chr3:194892311:G:C	3.14786e-05	-1.33471e-10	1.14465
194892794	chr3:194892794:C:G	7.56695e-07	-1.35232	-1.23113
194892872	chr3:194892872:A:G	1.12907e-06	-1.26643	-0.916837
194893333	chr3:194893333:G:C	6.76955e-06	-1.33471e-10	-0.392224
194893633	chr3:194893633:C:T	7.43073e-07	-1.37118	-1.23044
194893791	chr3:194893791:A:G	1.38533e-06	-1.65412	-0.324601
194894393	chr3:194894393:G:C	1.92241e-06	-1.65108	-2.69129e-10
194894465	chr3:194894465:G:A	9.54151e-07	-1.12917	-1.22243
194894635	chr3:194894635:A:G	1.10188e-06	-1.27962	-0.928026
194894694	chr3:194894694:A:G	1.25288e-06	-1.28683	-0.792387
194894844	chr3:194894844:G:A	7.57918e-07	-1.35148	-1.23036
194894849	chr3:194894849:G:A	1.11658e-06	-1.28789	-0.906498
194894876	chr3:194894876:A:G	1.03395e-06	-1.30149	-0.969781
194895128	chr3:194895128:C:T	1.1789e-06	-1.00784	-1.13223
194895352	chr3:194895352:T:C	3.75651e-06	-0.98117	-2.69129e-10
194895423	chr3:194895423:A:G	7.4888e-07	-1.36247	-1.23137
194895626	chr3:194895626:T:C	1.33951e-06	-1.49874	-0.51361
194895702	chr3:194895702:G:A	4.86069e-06	-1.33471e-10	-0.723478
194895769	chr3:194895769:A:G	1.32728e-06	-1.50362	-0.517915
194895856	chr3:194895856:G:T	7.43139e-07	-1.3713	-1.23023
194896050	chr3:194896050:C:T	4.86457e-06	-1.33471e-10	-0.72268
194896068	chr3:194896068:T:C	6.14316e-07	-1.58594	-1.20597
194896076	chr3:194896076:A:AGG	7.4928e-07	-1.36252	-1.23078
194896244	chr3:194896244:A:T	7.5274e-07	-1.35743	-1.23126
194896253	chr3:194896253:G:T	5.72681e-06	-1.33471e-10	-0.559501
194896597	chr3:194896597:G:A	1.3332e-06	-1.50776	-0.509325
194896599	chr3:194896599:A:C	1.40762e-06	-0.952738	-1.01002
194896737	chr3:194896737:A:G	7.66804e-07	-1.3392	-1.23098
194896906	chr3:194896906:T:C	1.13412e-06	-1.26034	-0.918463
194897043	chr3:194897043:T:TTTTTGA	1.00102e-06	-1.28319	-1.02045
194897045	chr3:194897045:G:T	9.98985e-07	-1.28619	-1.01948
194897048	chr3:194897048:G:GT	9.84699e-07	-1.30099	-1.01909
194897168	chr3:194897168:C:T	1.36831e-05	-1.33471e-10	0.311499
194897305	chr3:194897305:G:A	5.03484e-06	-0.883285	0.195007
194897771	chr3:194897771:TCTGA:T	7.433e-07	-1.37014	-1.23117
194897850	chr3:194897850:A:G	1.91742e-06	-1.65368	-2.69129e-10
194897856	chr3:194897856:C:T	1.47304e-06	-0.916698	-1.00063
194898331	chr3:194898331:G:A	9.28653e-07	-1.5204	-0.858279
194898332	chr3:194898332:G:A	3.43598e-06	-1.33471e-10	-1.07036
194898333	chr3:194898333:A:G	1.36855e-06	-1.29966	-0.691243
194898435	chr3:194898435:T:A	9.15508e-07	-1.49921	-0.893724
194898606	chr3:194898606:G:A	1.63318e-05	-1.33471e-10	0.488454
194898649	chr3:194898649:C:A	1.22695e-06	-1.51587	-0.584254
194898790	chr3:194898790:G:A	1.1039e-06	-1.29155	-0.914261
194898871	chr3:194898871:A:G	9.59907e-07	-1.1225	-1.22308
194899178	chr3:194899178:T:G	1.47303e-06	-0.913904	-1.00343
194899361	chr3:194899361:G:A	9.69171e-07	-1.11239	-1.22358
194899382	chr3:194899382:A:C	9.20057e-07	-1.50946	-0.878518
194899403	chr3:194899403:C:T	1.43302e-06	-0.930472	-1.0144
194899624	chr3:194899624:C:T	9.95779e-07	-1.28915	-1.01974
194899846	chr3:194899846:A:AGT	9.16305e-07	-1.50507	-0.886998
194899874	chr3:194899874:C:T	9.54066e-07	-1.50522	-0.846462
194899894	chr3:194899894:G:C	3.67604e-06	-1.33471e-10	-1.00282
194899896	chr3:194899896:C:T	3.42811e-06	-1.33471e-10	-1.07265
194899897	chr3:194899897:A:G	1.30414e-06	-1.65414	-0.384978
194899916	chr3:194899916:G:A	7.90311e-06	-1.33471e-10	-0.237403
194899941	chr3:194899941:C:T	1.27395e-06	-1.27533	-0.787211
194900090	chr3:194900090:A:T	8.8175e-07	-1.53608	-0.894425
194900115	chr3:194900115:G:A	2.96572e-06	-1.33471e-10	-1.21754
```
